## Supplementary material for "Characterization of shared and ancestry-specific signals driving complex traits using multi-ancestry fine-mapping": susiex_nc2.cs80.snp

```
BP	SNP	PIP(CS1)	LogBF(CS1,Pop1)	LogBF(CS1,Pop2)	PIP(CS2)	LogBF(CS2,Pop1)	LogBF(CS2,Pop2)
204233252	chr1:204233252:G:A	1.94059e-17	-3.68066e-10	-1.35637	3.29782e-08	-3.68066e-10	-1.36424
204233329	chr1:204233329:C:T	1.09834e-17	-1.92556	-4.18584e-10	1.69704e-08	-2.02862	-4.18584e-10
204233593	chr1:204233593:C:T	3.10803e-17	-3.68066e-10	-0.885371	6.12917e-08	-3.68066e-10	-0.744443
204233729	chr1:204233729:G:A	2.69682e-17	-1.02729	-4.18584e-10	2.95028e-08	-1.4756	-4.18584e-10
204233834	chr1:204233834:T:C	5.53821e-18	-1.72933	-0.880943	9.78383e-09	-1.82428	-0.75508
204234790	chr1:204234790:C:T	1.86963e-17	-3.68066e-10	-1.39362	3.25614e-08	-3.68066e-10	-1.37696
204234833	chr1:204234833:G:A	1.94762e-17	-3.68066e-10	-1.35275	3.40589e-08	-3.68066e-10	-1.332
204235179	chr1:204235179:A:G	4.78688e-18	-1.54145	-1.21461	7.19367e-09	-1.61785	-1.26904
204235610	chr1:204235610:C:T	6.05916e-18	-1.59463	-0.925742	1.0411e-08	-1.71288	-0.804344
204235616	chr1:204235616:T:C	5.99907e-18	-1.60296	-0.927378	1.03204e-08	-1.71986	-0.806101
204236154	chr1:204236154:G:A	8.59037e-17	0.131283	-4.18584e-10	8.11415e-08	-0.463893	-4.18584e-10
204237081	chr1:204237081:T:C	4.24402e-17	0.659685	-1.23353	3.87818e-08	0.0875399	-1.28968
204237152	chr1:204237152:G:T	2.59508e-16	0.80486	0.431985	3.89621e-07	0.431918	0.673168
204237167	chr1:204237167:G:A	6.20071e-18	-1.60556	-0.891717	1.07156e-08	-1.72218	-0.766212
204237324	chr1:204237324:C:A	1.94774e-17	-3.68066e-10	-1.35269	3.30998e-08	-3.68066e-10	-1.36056
204237403	chr1:204237403:G:A	2.21397e-17	-3.68066e-10	-1.22457	3.9221e-08	-3.68066e-10	-1.19088
204237524	chr1:204237524:G:T	4.68238e-17	0.752442	-1.228	4.23888e-08	0.171507	-1.28471
204237969	chr1:204237969:T:C	4.24113e-17	-0.574529	-4.18584e-10	8.61405e-08	-0.404108	-4.18584e-10
204238780	chr1:204238780:C:T	2.30103e-17	0.239019	-1.42502	2.06174e-08	-0.407537	-1.42641
204238836	chr1:204238836:A:G	6.32321e-18	-1.59025	-0.887468	1.09275e-08	-1.70827	-0.760539
204239414	chr1:204239414:T:C	2.65817e-16	0.405996	0.854868	2.90887e-07	-0.0844391	0.897286
204240391	chr1:204240391:T:A	5.87423e-18	-1.62983	-0.921538	1.01514e-08	-1.74583	-0.796644
204240561	chr1:204240561:A:C	6.24491e-18	-1.6037	-0.886472	1.08103e-08	-1.72225	-0.757346
204240998	chr1:204240998:G:A	1.81044e-17	-3.68066e-10	-1.42579	3.06589e-08	-3.68066e-10	-1.43717
204241622	chr1:204241622:C:A	2.39997e-16	0.845611	0.313072	3.62412e-07	0.47746	0.555234
204241663	chr1:204241663:G:A	2.51329e-16	0.796635	0.408185	3.79236e-07	0.429608	0.648462
204242007	chr1:204242007:T:C	2.06038e-17	-3.68066e-10	-1.29647	3.70507e-08	-3.68066e-10	-1.2478
204242080	chr1:204242080:T:C	3.20687e-17	-3.68066e-10	-0.854065	6.15694e-08	-3.68066e-10	-0.739922
204242120	chr1:204242120:T:G	6.18957e-18	-1.63125	-0.86783	1.07717e-08	-1.74615	-0.737012
204242797	chr1:204242797:T:C	1.0763e-17	-0.565676	-1.38015	2.15433e-08	-0.438924	-1.3511
204242968	chr1:204242968:A:G	2.36761e-16	0.766071	0.379035	3.5648e-07	0.400941	0.615249
204243433	chr1:204243433:C:T	6.58276e-18	-1.54199	-0.895499	1.1484e-08	-1.6687	-0.750429
204243575	chr1:204243575:C:T	6.13037e-18	-1.64816	-0.860532	1.06978e-08	-1.758	-0.732055
204243843	chr1:204243843:T:C	5.39491e-18	-1.69582	-0.940664	1.01892e-08	-1.70836	-0.830396
204243881	chr1:204243881:C:T	3.09875e-17	0.525623	-1.41398	2.65667e-08	-0.164832	-1.4156
204243930	chr1:204243930:C:T	2.47478e-16	0.845419	0.343958	3.71995e-07	0.467789	0.591004
204244164	chr1:204244164:C:A	5.49718e-18	-1.54172	-1.07599	9.24888e-09	-1.66542	-0.970169
204244278	chr1:204244278:C:T	5.9688e-18	-1.60498	-0.930415	1.01829e-08	-1.72212	-0.817259
204244344	chr1:204244344:T:C	5.25225e-17	-3.68066e-10	-0.360701	1.06486e-07	-3.68066e-10	-0.192075
204244384	chr1:204244384:A:AC	7.04092e-18	-1.10775	-1.26245	1.90294e-08	-0.823625	-1.09048
204244528	chr1:204244528:C:T	8.77673e-18	-2.14984	-4.18584e-10	1.50521e-08	-2.14857	-4.18584e-10
204244586	chr1:204244586:G:C	3.75048e-18	-1.71346	-1.2866	5.94137e-09	-1.84764	-1.2305
204245230	chr1:204245230:C:A	3.17336e-18	-2.08845	-1.0787	6.30114e-09	-2.00783	-1.01152
204245250	chr1:204245250:G:T	2.31986e-17	-3.68066e-10	-1.17785	3.73344e-08	-3.68066e-10	-1.24017
204245267	chr1:204245267:T:C	1.1325e-17	-1.89493	-4.18584e-10	2.02977e-08	-1.84958	-4.18584e-10
204245493	chr1:204245493:C:T	1.97099e-17	-3.68066e-10	-1.34082	3.45192e-08	-3.68066e-10	-1.31857
204245964	chr1:204245964:G:A	5.65971e-17	-3.68066e-10	-0.285986	1.1267e-07	-3.68066e-10	-0.135625
204246197	chr1:204246197:C:T	3.06237e-18	-2.08932	-1.11343	6.03533e-09	-2.01225	-1.0502
204246284	chr1:204246284:G:C	8.88804e-18	-2.13724	-4.18584e-10	1.58027e-08	-2.0999	-4.18584e-10
204246302	chr1:204246302:T:C	7.68058e-16	0.814923	1.507	7.64598e-07	0.236958	1.5423
204246676	chr1:204246676:G:T	1.977e-17	-3.68066e-10	-1.33778	3.54471e-08	-3.68066e-10	-1.29205
204246761	chr1:204246761:C:T	3.40735e-18	-2.0845	-1.01151	6.76502e-09	-2.00601	-0.942311
204246922	chr1:204246922:G:T	4.21451e-16	-3.68066e-10	1.72176	1.06444e-06	-3.68066e-10	2.11011
204247138	chr1:204247138:A:G	2.12492e-17	-3.68066e-10	-1.26562	3.8469e-08	-3.68066e-10	-1.21023
204247282	chr1:204247282:C:T	3.50291e-18	-2.07069	-0.997658	7.00356e-09	-1.98598	-0.927687
204247340	chr1:204247340:C:T	2.36943e-18	-2.07883	-1.38046	4.33574e-09	-2.0196	-1.3736
204247473	chr1:204247473:G:A	2.41603e-18	-2.06453	-1.37528	4.4409e-09	-2.00044	-1.36879
204247634	chr1:204247634:C:T	2.40944e-18	-2.0666	-1.37595	4.42513e-09	-2.00367	-1.36912
204247646	chr1:204247646:GA:G	3.67669e-17	-3.68066e-10	-0.717347	5.84006e-08	-3.68066e-10	-0.792761
204248018	chr1:204248018:A:G	2.25837e-18	-2.0898	-1.4175	4.13939e-09	-2.0262	-1.41334
204248059	chr1:204248059:G:A	5.88529e-17	0.68535	-0.932252	4.69937e-08	-0.00630292	-1.00377
204248222	chr1:204248222:G:A	1.93467e-17	-3.68066e-10	-1.35942	3.28365e-08	-3.68066e-10	-1.36855
204248343	chr1:204248343:A:G	1.51257e-16	-3.68066e-10	0.697039	3.5328e-07	-3.68066e-10	1.00717
204248353	chr1:204248353:C:T	2.87044e-17	-3.68066e-10	-0.964892	5.26861e-08	-3.68066e-10	-0.895735
204248397	chr1:204248397:AC:A	1.81235e-17	-3.68066e-10	-1.42473	3.16744e-08	-3.68066e-10	-1.40458
204248529	chr1:204248529:C:G	1.96468e-17	-3.68066e-10	-1.34403	3.33461e-08	-3.68066e-10	-1.35315
204248807	chr1:204248807:G:A	1.35264e-17	-1.7173	-4.18584e-10	1.50337e-08	-2.14979	-4.18584e-10
204248845	chr1:204248845:G:A	5.72783e-17	-3.68066e-10	-0.274023	8.10328e-08	-3.68066e-10	-0.465234
204248878	chr1:204248878:C:T	1.96394e-17	-3.68066e-10	-1.34441	3.3334e-08	-3.68066e-10	-1.35351
204249505	chr1:204249505:G:C	3.4345e-18	-2.05616	-1.03191	6.87054e-09	-1.96904	-0.963805
204249724	chr1:204249724:A:G	4.04239e-18	-2.02456	-0.900548	8.19927e-09	-1.92556	-0.830484
204249793	chr1:204249793:G:A	2.01498e-17	-3.68066e-10	-1.31875	3.41592e-08	-3.68066e-10	-1.32906
204250129	chr1:204250129:C:G	3.45638e-18	-2.05689	-1.02483	6.94372e-09	-1.96629	-0.955961
204250350	chr1:204250350:TGAG:T	4.39027e-18	-1.62586	-1.21669	1.72495e-08	-1.2644	-0.747904
204250693	chr1:204250693:C:T	1.61726e-16	1.04982	-0.285859	1.34657e-07	0.372326	-0.32968
204251104	chr1:204251104:T:C	5.60007e-18	-1.65704	-0.942121	7.25057e-09	-1.90627	-0.972733
204251234	chr1:204251234:G:A	2.42089e-18	-2.11434	-1.32346	4.38097e-09	-2.0775	-1.30531
204251904	chr1:204251904:C:T	2.45003e-18	-2.05935	-1.3665	4.48732e-09	-2.00339	-1.35544
204251917	chr1:204251917:GT:G	4.12148e-16	-3.68066e-10	1.69944	1.03897e-06	-3.68066e-10	2.0859
204252113	chr1:204252113:C:T	3.46168e-17	-3.68066e-10	-0.777603	7.0004e-08	-3.68066e-10	-0.611535
204252714	chr1:204252714:C:A	2.73363e-18	-2.10984	-1.20647	5.12814e-09	-2.05301	-1.17234
204252890	chr1:204252890:T:C	1.07423e-15	1.27784	1.37958	1.93241e-06	0.953309	1.75313
204253054	chr1:204253054:G:A	2.95747e-17	-3.68066e-10	-0.935024	5.80155e-08	-3.68066e-10	-0.799377
204253226	chr1:204253226:T:C	3.53062e-16	-3.68066e-10	1.5447	9.05737e-07	-3.68066e-10	1.94866
204253335	chr1:204253335:C:A	1.68328e-16	-3.68066e-10	0.803974	3.97318e-07	-3.68066e-10	1.12465
204253897	chr1:204253897:T:C	1.96464e-17	-3.68066e-10	-1.34405	3.3346e-08	-3.68066e-10	-1.35315
204253902	chr1:204253902:G:A	2.01763e-17	-3.68066e-10	-1.31744	3.47197e-08	-3.68066e-10	-1.31278
204254167	chr1:204254167:C:T	2.36638e-17	-1.64945	0.491452	4.63825e-08	-1.8278	0.804637
204254254	chr1:204254254:G:T	1.96468e-17	-3.68066e-10	-1.34403	3.33461e-08	-3.68066e-10	-1.35315
204255056	chr1:204255056:T:C	3.0496e-17	-3.68066e-10	-0.904349	6.03804e-08	-3.68066e-10	-0.759423
204255373	chr1:204255373:G:A	8.80572e-18	-2.14654	-4.18584e-10	1.5454e-08	-2.12222	-4.18584e-10
204255507	chr1:204255507:T:G	3.87773e-17	-3.68066e-10	-0.664108	6.57552e-08	-3.68066e-10	-0.674149
204256818	chr1:204256818:G:A	1.2455e-17	-1.79982	-4.18584e-10	2.16397e-08	-1.78556	-4.18584e-10
204256986	chr1:204256986:C:T	3.81938e-16	-3.68066e-10	1.62332	9.57784e-07	-3.68066e-10	2.00454
204258418	chr1:204258418:C:T	1.18419e-17	-1.8503	-4.18584e-10	2.27018e-08	-1.73764	-4.18584e-10
204258877	chr1:204258877:G:A	2.02229e-17	-3.68066e-10	-1.31513	3.44513e-08	-3.68066e-10	-1.32054
204258990	chr1:204258990:G:A	1.8516e-17	-3.68066e-10	-1.40331	3.26751e-08	-3.68066e-10	-1.37347
204259008	chr1:204259008:A:G	2.02477e-17	-3.68066e-10	-1.3139	3.48427e-08	-3.68066e-10	-1.30924
204259566	chr1:204259566:C:T	2.78452e-17	-3.68066e-10	-0.995283	4.29373e-08	-3.68066e-10	-1.10035
204259873	chr1:204259873:T:G	1.86772e-16	-3.68066e-10	0.907943	4.30783e-07	-3.68066e-10	1.20552
204259878	chr1:204259878:T:C	1.86498e-16	-3.68066e-10	0.906476	4.30216e-07	-3.68066e-10	1.2042
204259970	chr1:204259970:T:G	1.80664e-16	-3.68066e-10	0.874693	4.15788e-07	-3.68066e-10	1.17009
204260078	chr1:204260078:T:G	3.10229e-16	-3.68066e-10	1.41537	8.687e-07	-3.68066e-10	1.90691
204260417	chr1:204260417:G:A	3.0694e-17	-3.68066e-10	-0.897877	4.68577e-08	-3.68066e-10	-1.01297
204260498	chr1:204260498:T:A	2.07337e-17	-3.68066e-10	-1.29018	3.56757e-08	-3.68066e-10	-1.28562
204260924	chr1:204260924:A:G	3.03236e-18	-1.77937	-1.43323	4.14009e-09	-2.02306	-1.41631
204261437	chr1:204261437:G:A	2.60415e-17	-3.68066e-10	-1.06225	5.06216e-08	-3.68066e-10	-0.935709
204261453	chr1:204261453:G:A	5.68934e-18	-1.69464	-0.888705	7.30861e-09	-1.94172	-0.929313
204261833	chr1:204261833:A:C	1.0635e-17	-0.641839	-1.31596	2.55652e-08	-0.574049	-1.04481
204262275	chr1:204262275:G:A	2.02212e-17	-3.68066e-10	-1.31521	3.47961e-08	-3.68066e-10	-1.31058
204263444	chr1:204263444:C:T	3.1234e-17	-3.68066e-10	-0.880436	4.7649e-08	-3.68066e-10	-0.996227
204264148	chr1:204264148:T:G	2.71472e-17	-3.68066e-10	-1.02067	4.25378e-08	-3.68066e-10	-1.10969
204264215	chr1:204264215:G:A	4.19544e-17	-3.68066e-10	-0.58536	7.00283e-08	-3.68066e-10	-0.611188
204264233	chr1:204264233:T:C	3.11683e-17	-3.68066e-10	-0.882543	4.76141e-08	-3.68066e-10	-0.99696
204264326	chr1:204264326:A:G	3.08326e-18	-2.0163	-1.17965	5.13427e-09	-2.04199	-1.18216
204264404	chr1:204264404:G:A	2.74362e-17	-3.68066e-10	-1.01008	4.29216e-08	-3.68066e-10	-1.10071
204264582	chr1:204264582:T:C	2.88466e-18	-2.02603	-1.23651	4.80934e-09	-2.04876	-1.24077
204264611	chr1:204264611:T:C	2.49852e-18	-2.04573	-1.36051	4.22055e-09	-2.07326	-1.34687
204264648	chr1:204264648:A:G	1.7025e-16	0.581451	0.233871	2.88317e-07	0.291681	0.512292
204264712	chr1:204264712:C:T	2.47023e-17	-3.68066e-10	-1.11505	4.43414e-08	-3.68066e-10	-1.06817
204265772	chr1:204265772:A:G	2.69409e-17	-3.68066e-10	-1.0283	4.21726e-08	-3.68066e-10	-1.11832
204265857	chr1:204265857:C:T	2.64964e-17	-3.68066e-10	-1.04494	4.15576e-08	-3.68066e-10	-1.13301
204265864	chr1:204265864:C:A	2.64872e-17	-3.68066e-10	-1.04528	4.15434e-08	-3.68066e-10	-1.13335
204265973	chr1:204265973:A:T	3.44691e-17	-3.68066e-10	-0.78188	6.60562e-08	-3.68066e-10	-0.669582
204266495	chr1:204266495:T:C	3.87317e-18	-1.61757	-1.3503	7.82359e-09	-1.47172	-1.33122
204266637	chr1:204266637:CA:C	4.93202e-16	-3.68066e-10	1.87898	1.25776e-06	-3.68066e-10	2.277
204267056	chr1:204267056:T:C	7.62901e-17	0.0125999	-4.18584e-10	1.25352e-07	-0.0289644	-4.18584e-10
204267092	chr1:204267092:A:G	3.50757e-18	-1.6708	-1.39622	7.00898e-09	-1.56653	-1.34636
204267215	chr1:204267215:T:C	8.36368e-17	-3.68066e-10	0.10454	1.44291e-07	-3.68066e-10	0.111742
204267232	chr1:204267232:G:A	3.88474e-18	-1.53504	-1.42985	7.44451e-09	-1.44921	-1.4034
204267249	chr1:204267249:A:G	1.08711e-17	-1.31227	-0.623558	2.25686e-08	-1.07091	-0.672616
204267829	chr1:204267829:T:G	2.27624e-17	-3.68066e-10	-1.19683	3.88904e-08	-3.68066e-10	-1.19934
204267985	chr1:204267985:TC:T	4.0091e-18	-1.49734	-1.43604	7.63256e-09	-1.4075	-1.42016
204267994	chr1:204267994:C:T	4.67557e-17	-0.477007	-4.18584e-10	9.58355e-08	-0.297454	-4.18584e-10
204268110	chr1:204268110:A:G	2.2456e-17	-3.68066e-10	-1.21039	3.72093e-08	-3.68066e-10	-1.24353
204268137	chr1:204268137:G:A	2.49985e-16	-3.68066e-10	1.19946	6.13927e-07	-3.68066e-10	1.55979
204268288	chr1:204268288:C:T	4.06219e-18	-1.48328	-1.43694	7.71029e-09	-1.39375	-1.42378
204268819	chr1:204268819:A:C	4.54808e-18	-1.3718	-1.43544	8.91117e-09	-1.24004	-1.43274
204268910	chr1:204268910:A:G	2.242e-17	-3.68066e-10	-1.21199	3.77957e-08	-3.68066e-10	-1.22789
204269058	chr1:204269058:C:T	2.23912e-17	-3.68066e-10	-1.21328	4.10501e-08	-3.68066e-10	-1.14529
204269275	chr1:204269275:G:A	3.78244e-17	0.455709	-1.1447	5.11041e-08	0.161984	-1.08821
204269377	chr1:204269377:C:T	1.33158e-17	-0.473993	-1.259	2.81449e-08	-0.211918	-1.3108
204269569	chr1:204269569:C:T	2.41564e-18	-2.02053	-1.41944	4.26314e-09	-2.01188	-1.3982
204269724	chr1:204269724:A:G	3.18254e-17	-3.68066e-10	-0.861678	6.00016e-08	-3.68066e-10	-0.765717
204270399	chr1:204270399:G:A	4.10229e-18	-1.47464	-1.43576	7.99603e-09	-1.34848	-1.43266
204270441	chr1:204270441:C:A	1.6294e-17	-0.166608	-1.36454	3.65506e-08	0.134732	-1.39612
204270475	chr1:204270475:T:C	2.31255e-18	-2.0685	-1.41509	4.08102e-09	-2.06093	-1.39282
204270673	chr1:204270673:C:T	4.15474e-18	-1.46283	-1.43486	8.08492e-09	-1.3362	-1.43388
204270783	chr1:204270783:C:T	1.96625e-17	-3.68066e-10	-1.34323	3.52148e-08	-3.68066e-10	-1.29862
204270993	chr1:204270993:G:A	2.40459e-18	-2.04806	-1.39651	4.27806e-09	-2.03979	-1.3668
204271024	chr1:204271024:C:G	1.61492e-17	-0.227726	-1.31235	3.57152e-08	0.0691372	-1.35365
204271054	chr1:204271054:C:T	2.39186e-18	-2.05385	-1.39602	4.25484e-09	-2.04587	-1.36616
204271189	chr1:204271189:C:T	1.13845e-17	-1.33079	-0.558899	2.54834e-08	-1.07676	-0.5453
204271523	chr1:204271523:T:C	1.66599e-17	-0.205226	-1.30371	3.68659e-08	0.0938752	-1.34668
204271646	chr1:204271646:G:A	4.25022e-18	-1.44103	-1.43394	8.28235e-09	-1.3112	-1.43476
204271996	chr1:204271996:C:A	1.04387e-16	1.35607	-1.02992	9.2746e-08	0.734072	-1.06429
204272044	chr1:204272044:C:T	1.2885e-17	-0.329272	-1.43661	2.81961e-08	-0.0907095	-1.43019
204272379	chr1:204272379:C:T	1.72021e-17	-1.2657	-0.211212	1.23512e-07	-0.681254	0.637507
204272597	chr1:204272597:C:T	1.5714e-17	-0.156772	-1.41062	4.33937e-08	0.31015	-1.39992
204272629	chr1:204272629:T:C	2.68564e-16	-3.68066e-10	1.27115	6.62813e-07	-3.68066e-10	1.6364
204272928	chr1:204272928:G:A	4.46266e-18	-1.38944	-1.43676	8.80364e-09	-1.25466	-1.43026
204273134	chr1:204273134:C:T	2.95768e-18	-2.06056	-1.17698	4.97366e-09	-2.06176	-1.19417
204273182	chr1:204273182:C:T	3.27157e-17	-3.68066e-10	-0.834088	6.18131e-08	-3.68066e-10	-0.735972
204273441	chr1:204273441:C:T	3.26588e-17	-3.68066e-10	-0.83583	6.16274e-08	-3.68066e-10	-0.73898
204273603	chr1:204273603:C:A	1.60203e-17	-0.172605	-1.37548	3.59754e-08	0.126876	-1.40413
204273710	chr1:204273710:A:C	1.8474e-17	-0.0659239	-1.33966	4.1557e-08	0.242472	-1.37549
204273966	chr1:204273966:CTG:C	9.05442e-18	-2.11869	-4.18584e-10	1.50624e-08	-2.14789	-4.18584e-10
204273996	chr1:204273996:C:A	2.32751e-18	-2.06567	-1.41147	4.11367e-09	-2.05903	-1.38674
204274069	chr1:204274069:G:A	1.81361e-17	-0.0822997	-1.34174	4.07093e-08	0.224007	-1.37764
204274317	chr1:204274317:A:C	2.70336e-17	-3.68066e-10	-1.02486	5.05184e-08	-3.68066e-10	-0.93775
204274438	chr1:204274438:G:A	3.75565e-17	-3.68066e-10	-0.696096	5.61871e-08	-3.68066e-10	-0.831401
204274604	chr1:204274604:C:G	7.97782e-18	-1.4413	-0.803981	1.44823e-08	-1.28429	-0.902869
204274654	chr1:204274654:C:T	2.20339e-17	-3.68066e-10	-1.22936	4.08459e-08	-3.68066e-10	-1.15028
204275345	chr1:204275345:C:T	1.68212e-17	-0.11818	-1.38112	3.78988e-08	0.183413	-1.40858
204275433	chr1:204275433:T:C	2.09714e-17	0.136624	-1.41541	2.84251e-08	-0.0876283	-1.42519
204275582	chr1:204275582:G:A	1.53199e-17	-0.282337	-1.31045	4.00825e-08	-0.124701	-1.04445
204276237	chr1:204276237:G:A	2.21054e-17	-3.68066e-10	-1.22612	3.80008e-08	-3.68066e-10	-1.22248
204276277	chr1:204276277:G:A	1.79025e-17	-3.68066e-10	-1.437	3.07597e-08	-3.68066e-10	-1.43388
204277133	chr1:204277133:C:T	1.79209e-17	-3.68066e-10	-1.43598	3.07958e-08	-3.68066e-10	-1.43271
204277152	chr1:204277152:T:C	6.85041e-17	0.422514	-0.517564	2.18291e-07	0.896162	-0.370418
204277245	chr1:204277245:G:A	2.3416e-17	-3.68066e-10	-1.16852	3.91074e-08	-3.68066e-10	-1.19378
204277301	chr1:204277301:T:C	1.79583e-17	-3.68066e-10	-1.43389	3.07236e-08	-3.68066e-10	-1.43506
204277515	chr1:204277515:G:T	3.75163e-17	-0.697167	-4.18584e-10	3.90938e-08	-1.19412	-4.18584e-10
204277814	chr1:204277814:G:A	2.24731e-17	-0.0679599	-1.14167	4.63198e-08	0.187517	-1.21203
204277838	chr1:204277838:A:G	1.56466e-17	-0.308836	-1.26285	4.13265e-08	0.101412	-1.24
204278115	chr1:204278115:G:A	1.81098e-17	-3.68066e-10	-1.42549	3.12657e-08	-3.68066e-10	-1.41757
204278260	chr1:204278260:T:C	1.62617e-17	-0.106657	-1.42648	2.18421e-08	-0.342301	-1.43395
204278621	chr1:204278621:G:A	1.08116e-17	-1.94132	-4.18584e-10	1.72645e-08	-2.01144	-4.18584e-10
204278650	chr1:204278650:T:G	1.58175e-17	-0.153778	-1.40705	2.12993e-08	-0.382454	-1.41896
204279482	chr1:204279482:G:A	2.26016e-16	-3.68066e-10	1.09866	4.59024e-07	-3.68066e-10	1.26901
204280026	chr1:204280026:C:T	2.0261e-17	-3.68066e-10	-1.31324	3.49403e-08	-3.68066e-10	-1.30645
204280379	chr1:204280379:G:A	2.6583e-17	-3.68066e-10	-1.04167	4.73149e-08	-3.68066e-10	-1.00326
204280591	chr1:204280591:T:C	1.65627e-17	-0.260478	-1.25431	3.34987e-08	-0.0382067	-1.31037
204280949	chr1:204280949:C:T	2.35421e-17	0.129646	-1.2928	3.82108e-08	-0.024219	-1.19275
204280998	chr1:204280998:G:A	9.41674e-18	-2.07945	-4.18584e-10	1.83412e-08	-1.95094	-4.18584e-10
204281120	chr1:204281120:G:A	2.75209e-18	-2.06126	-1.24832	4.54804e-09	-2.03229	-1.3131
204281626	chr1:204281626:G:A	1.30528e-17	-0.349948	-1.40299	2.66413e-08	-0.156862	-1.42076
204281766	chr1:204281766:C:G	8.89998e-18	-1.55374	-0.582156	1.27258e-08	-1.52088	-0.795579
204281794	chr1:204281794:CA:C	1.79237e-17	-3.68066e-10	-1.43582	3.13391e-08	-3.68066e-10	-1.41522
204281827	chr1:204281827:G:A	1.79134e-17	-3.68066e-10	-1.4364	3.126e-08	-3.68066e-10	-1.41775
204281864	chr1:204281864:T:G	8.91903e-18	-1.49034	-0.643422	1.04296e-08	-1.74116	-0.774282
204282087	chr1:204282087:T:C	1.79146e-17	-3.68066e-10	-1.43633	3.12738e-08	-3.68066e-10	-1.41731
204282177	chr1:204282177:G:C	2.31131e-16	-3.68066e-10	1.12104	5.65162e-07	-3.68066e-10	1.47702
204282224	chr1:204282224:C:T	1.79449e-17	-3.68066e-10	-1.43464	3.1468e-08	-3.68066e-10	-1.41112
204282236	chr1:204282236:C:T	1.90807e-17	-3.68066e-10	-1.37327	3.16669e-08	-3.68066e-10	-1.40482
204282387	chr1:204282387:A:C	2.42393e-16	-3.68066e-10	1.16862	5.94981e-07	-3.68066e-10	1.52844
204282626	chr1:204282626:A:G	1.55819e-17	-0.203162	-1.37267	3.19046e-08	4.57201e-05	-1.39738
204282828	chr1:204282828:G:A	2.38529e-17	-3.68066e-10	-1.15004	3.98287e-08	-3.68066e-10	-1.1755
204283026	chr1:204283026:G:A	1.9889e-17	-3.68066e-10	-1.33178	3.56972e-08	-3.68066e-10	-1.28501
204283775	chr1:204283775:G:A	3.45608e-18	-2.02973	-1.05208	5.56711e-09	-1.99769	-1.14552
204284074	chr1:204284074:C:T	2.32804e-17	-3.68066e-10	-1.17433	3.8841e-08	-3.68066e-10	-1.20061
204284078	chr1:204284078:G:A	3.37528e-18	-2.05534	-1.05013	5.73494e-09	-2.05977	-1.05373
204284526	chr1:204284526:G:A	3.6807e-17	-3.68066e-10	-0.716255	6.66662e-08	-3.68066e-10	-0.660389
204284754	chr1:204284754:G:A	2.60205e-17	0.175705	-1.23877	5.42857e-08	0.432918	-1.29874
204285160	chr1:204285160:T:C	2.15942e-17	0.162999	-1.41252	2.83996e-08	-0.0870691	-1.42664
204285327	chr1:204285327:A:G	2.22899e-17	0.201715	-1.41952	2.93545e-08	-0.0497513	-1.43089
204285365	chr1:204285365:G:A	2.20766e-17	0.183262	-1.41069	2.89757e-08	-0.0683654	-1.42526
204285369	chr1:204285369:T:C	2.67275e-17	-1.03625	-4.18584e-10	1.66897e-07	0.257291	-4.18584e-10
204285425	chr1:204285425:T:C	1.1863e-16	-3.68066e-10	0.454066	2.41094e-07	-3.68066e-10	0.625099
204285456	chr1:204285456:T:G	4.57009e-17	-3.68066e-10	-0.499826	9.30299e-08	-3.68066e-10	-0.327167
204285542	chr1:204285542:T:C	2.46286e-17	0.285957	-1.40399	3.20244e-08	0.0269278	-1.42052
204285562	chr1:204285562:G:A	3.36202e-17	0.376485	-1.1833	5.31762e-08	0.17375	-1.06023
204285634	chr1:204285634:C:T	2.65337e-18	-2.0245	-1.32161	4.00944e-09	-2.09945	-1.37199
204285667	chr1:204285667:C:T	2.87802e-18	-2.01228	-1.25256	5.23956e-09	-2.0839	-1.11995
204285852	chr1:204285852:G:A	3.10382e-17	0.181784	-1.06851	4.96211e-08	-0.0301699	-0.925502
204285853	chr1:204285853:G:A	3.01597e-17	-3.68066e-10	-0.915435	5.66847e-08	-3.68066e-10	-0.822582
204286107	chr1:204286107:CA:C	2.71507e-17	0.206899	-1.22744	4.36122e-08	0.0150752	-1.09983
204286227	chr1:204286227:T:C	2.64014e-17	-3.68066e-10	-1.04853	4.65542e-08	-3.68066e-10	-1.01947
204286468	chr1:204286468:C:T	1.84628e-17	-3.68066e-10	-1.40619	3.24216e-08	-3.68066e-10	-1.38126
204286703	chr1:204286703:C:A	3.2202e-17	-3.68066e-10	-0.849916	6.23893e-08	-3.68066e-10	-0.726694
204286720	chr1:204286720:A:G	1.41719e-17	-2.12575	0.455068	3.68421e-08	-2.05305	0.7996
204286934	chr1:204286934:T:C	9.74007e-18	-2.04569	-4.18584e-10	1.50358e-08	-2.14965	-4.18584e-10
204286958	chr1:204286958:T:C	4.25006e-17	-3.68066e-10	-0.572424	8.33799e-08	-3.68066e-10	-0.43668
204287005	chr1:204287005:G:T	1.82628e-17	-3.68066e-10	-1.41707	3.11683e-08	-3.68066e-10	-1.42068
204287314	chr1:204287314:G:A	7.48159e-17	-3.68066e-10	-0.00691276	1.492e-07	-3.68066e-10	0.145197
204287765	chr1:204287765:G:A	1.9276e-17	-3.68066e-10	-1.36308	3.17732e-08	-3.68066e-10	-1.40146
204287955	chr1:204287955:A:G	2.47529e-17	-3.68066e-10	-1.113	3.92633e-08	-3.68066e-10	-1.1898
204288203	chr1:204288203:G:A	3.11236e-17	-3.68066e-10	-0.883979	5.72114e-08	-3.68066e-10	-0.813335
204288279	chr1:204288279:G:A	1.95151e-17	-3.68066e-10	-1.35076	3.27147e-08	-3.68066e-10	-1.37226
204288891	chr1:204288891:T:C	2.90061e-18	-1.92229	-1.33473	6.9777e-09	-1.48846	-1.42891
204289080	chr1:204289080:C:T	1.36719e-17	-0.27072	-1.43588	3.35154e-08	0.0448362	-1.39292
204289235	chr1:204289235:C:T	1.83318e-17	-3.68066e-10	-1.41331	3.18135e-08	-3.68066e-10	-1.4002
204289569	chr1:204289569:G:A	1.04662e-17	-1.9738	-4.18584e-10	1.73108e-08	-2.00876	-4.18584e-10
204289973	chr1:204289973:T:A	6.77564e-17	0.276529	-0.382555	1.17807e-07	0.566068	-0.657111
204290225	chr1:204290225:T:C	3.18288e-18	-1.98341	-1.18074	7.12872e-09	-1.52099	-1.37497
204290284	chr1:204290284:T:C	3.15477e-17	-3.68066e-10	-0.870442	6.13797e-08	-3.68066e-10	-0.743008
204290635	chr1:204290635:C:T	2.53188e-18	-1.99891	-1.39407	5.19948e-09	-1.97742	-1.23411
204290819	chr1:204290819:G:A	2.49436e-17	-3.68066e-10	-1.10533	4.50911e-08	-3.68066e-10	-1.0514
204291041	chr1:204291041:C:CAG	3.00774e-18	-2.06877	-1.15198	5.89587e-09	-1.72923	-1.3566
204291491	chr1:204291491:C:T	8.76815e-16	-0.268536	2.72289	3.63678e-06	0.144662	3.1941
204291582	chr1:204291582:A:G	3.24299e-18	-2.09974	-1.04571	4.24969e-09	-2.14798	-1.26526
204291646	chr1:204291646:T:C	7.67226e-18	-1.16074	-1.1236	1.28326e-08	-1.19706	-1.11104
204291682	chr1:204291682:A:C	4.71763e-18	-1.94056	-0.830079	8.92623e-09	-1.64477	-1.02632
204291932	chr1:204291932:A:G	1.03605e-17	-1.1419	-0.842039	2.00753e-08	-0.88563	-0.974966
204292081	chr1:204292081:T:C	3.36679e-17	-3.68066e-10	-0.805398	6.96567e-08	-3.68066e-10	-0.616508
204292186	chr1:204292186:T:G	1.90514e-17	-3.68066e-10	-1.3748	3.40877e-08	-3.68066e-10	-1.33115
204292290	chr1:204292290:G:A	2.35511e-17	-3.68066e-10	-1.16277	3.82922e-08	-3.68066e-10	-1.21484
204292903	chr1:204292903:CTGTTAG:C	4.04266e-15	3.93219	0.0505233	0.000174931	6.70959	0.50247
204293125	chr1:204293125:TC:T	2.93367e-17	-3.68066e-10	-0.943104	4.94532e-08	-3.68066e-10	-0.959062
204293132	chr1:204293132:T:C	3.83608e-18	-1.59706	-1.38043	1.15449e-08	-1.00738	-1.40646
204293389	chr1:204293389:CCT:C	1.79125e-17	-3.68066e-10	-1.43645	3.06579e-08	-3.68066e-10	-1.4372
204293453	chr1:204293453:C:T	9.26839e-18	-2.09533	-4.18584e-10	1.61794e-08	-2.07635	-4.18584e-10
204293633	chr1:204293633:A:G	2.15296e-17	-0.679649	-0.572866	5.85708e-08	-0.0407121	-0.749139
204293705	chr1:204293705:T:C	4.93906e-18	-1.45524	-1.26953	7.39676e-09	-1.75378	-1.10527
204293839	chr1:204293839:G:A	3.29662e-17	-3.68066e-10	-0.82646	6.94661e-08	-3.68066e-10	-0.619248
204293884	chr1:204293884:G:A	2.14516e-17	-3.68066e-10	-1.25614	3.70892e-08	-3.68066e-10	-1.24676
204293907	chr1:204293907:G:C	3.15416e-15	3.97777	-0.243234	0.000173026	6.89427	0.306839
204294056	chr1:204294056:C:T	5.0445e-18	-1.48599	-1.21765	1.50135e-08	-1.26708	-0.884056
204294431	chr1:204294431:G:A	4.10274e-18	-1.87406	-1.03623	6.15624e-09	-2.09664	-0.945979
204294629	chr1:204294629:A:G	3.16774e-17	-3.68066e-10	-0.866339	4.87061e-08	-3.68066e-10	-0.974283
204294681	chr1:204294681:G:A	3.87502e-18	-1.55814	-1.40925	1.22758e-08	-0.962622	-1.38983
204294688	chr1:204294688:C:T	4.84005e-17	-3.68066e-10	-0.442433	9.24591e-08	-3.68066e-10	-0.333322
204294736	chr1:204294736:C:T	1.24944e-17	-1.34567	-0.450995	3.79104e-08	-0.985241	-0.239621
204294919	chr1:204294919:G:A	3.16286e-15	4.30913	-0.571842	0.000177278	7.31465	-0.0892605
204295231	chr1:204295231:C:T	2.65745e-17	0.394246	-1.43624	8.47008e-08	1.00831	-1.42928
204295337	chr1:204295337:A:T	2.88855e-17	-3.68066e-10	-0.958602	5.29674e-08	-3.68066e-10	-0.89041
204295404	chr1:204295404:C:T	2.85231e-17	-3.68066e-10	-0.971229	4.9866e-08	-3.68066e-10	-0.950748
204295414	chr1:204295414:C:T	1.22582e-14	4.71189	0.380115	0.00123278	8.03426	1.13044
204295664	chr1:204295664:C:T	4.79866e-17	-3.68066e-10	-0.451021	5.99372e-08	-3.68066e-10	-0.76679
204295754	chr1:204295754:C:T	1.27854e-17	-1.77364	-4.18584e-10	1.51592e-08	-2.14148	-4.18584e-10
204295902	chr1:204295902:G:A	2.05487e-17	-3.68066e-10	-1.29915	3.58576e-08	-3.68066e-10	-1.28053
204295999	chr1:204295999:C:T	1.48372e-17	-1.57176	-0.0530479	2.65434e-08	-1.81309	0.231784
204296000	chr1:204296000:A:G	4.68664e-17	-0.573714	0.0990705	1.42062e-07	0.0821162	0.0140594
204296048	chr1:204296048:GC:G	1.23487e-17	-0.734371	-1.07402	1.74436e-08	-0.886535	-1.11458
204296349	chr1:204296349:A:G	8.35755e-17	-3.68066e-10	0.103807	1.65725e-07	-3.68066e-10	0.250244
204296487	chr1:204296487:C:T	1.99047e-17	-3.68066e-10	-1.33099	3.47237e-08	-3.68066e-10	-1.31266
204296894	chr1:204296894:A:G	4.05429e-15	4.30782	-0.322232	0.000238894	7.31334	0.210346
204296900	chr1:204296900:T:A	2.94368e-15	4.47683	-0.811359	0.00016048	7.52395	-0.398113
204297217	chr1:204297217:A:G	4.72467e-17	-3.68066e-10	-0.46656	1.01099e-07	-3.68066e-10	-0.243987
204297448	chr1:204297448:T:C	2.66969e-17	-3.68066e-10	-1.0374	4.49438e-08	-3.68066e-10	-1.05467
204297505	chr1:204297505:C:T	8.78403e-18	-2.14901	-4.18584e-10	1.50977e-08	-2.14555	-4.18584e-10
204297990	chr1:204297990:A:T	3.61307e-17	-3.68066e-10	-0.734802	7.30386e-08	-3.68066e-10	-0.5691
204298000	chr1:204298000:A:G	3.17136e-17	0.571597	-1.43679	1.0489e-07	1.20691	-1.41408
204298413	chr1:204298413:G:A	2.54088e-18	-2.00758	-1.38185	3.95481e-09	-2.13311	-1.35205
204298437	chr1:204298437:C:T	4.57604e-17	-3.68066e-10	-0.498525	6.80518e-08	-3.68066e-10	-0.639818
204298690	chr1:204298690:C:T	2.50963e-15	4.36733	-0.861383	0.000135132	7.39995	-0.446025
204299020	chr1:204299020:T:C	1.83552e-17	-3.68066e-10	-1.41203	3.18935e-08	-3.68066e-10	-1.39769
204299608	chr1:204299608:A:G	3.72141e-17	-3.68066e-10	-0.705255	4.85953e-08	-3.68066e-10	-0.976561
204299865	chr1:204299865:C:T	1.15429e-17	-2.1349	0.259024	2.02352e-08	-2.12766	0.274997
204299904	chr1:204299904:G:A	1.97023e-16	-3.68066e-10	0.961377	4.79475e-07	-3.68066e-10	1.3126
204300031	chr1:204300031:C:T	2.84937e-15	4.53113	-0.898217	0.000164493	7.64484	-0.494306
204300057	chr1:204300057:G:A	3.3166e-15	4.62253	-0.837777	0.000199068	7.75624	-0.41493
204300255	chr1:204300255:A:G	1.86379e-15	4.04408	-0.835655	7.91468e-05	6.92093	-0.501954
204300996	chr1:204300996:A:T	2.71875e-17	0.404298	-1.42348	8.2189e-08	0.98619	-1.43726
204301290	chr1:204301290:C:T	1.80364e-17	-3.68066e-10	-1.42955	3.06576e-08	-3.68066e-10	-1.43721
204301845	chr1:204301845:T:C	7.4122e-18	-1.67433	-0.644482	2.48503e-08	-1.07303	-0.574188
204302631	chr1:204302631:C:T	1.86619e-17	-3.68066e-10	-1.39546	3.17121e-08	-3.68066e-10	-1.40339
204302744	chr1:204302744:C:T	2.00764e-17	-3.68066e-10	-1.3224	3.48846e-08	-3.68066e-10	-1.30804
204302786	chr1:204302786:G:A	3.30798e-17	0.260813	-1.08383	8.3186e-08	0.695661	-1.13467
204303527	chr1:204303527:A:T	1.86647e-17	-3.68066e-10	-1.39531	3.17153e-08	-3.68066e-10	-1.40329
204303608	chr1:204303608:T:C	3.91833e-17	-3.68066e-10	-0.653692	7.02258e-08	-3.68066e-10	-0.608371
204303771	chr1:204303771:A:C	1.63679e-17	-1.52662	-4.18584e-10	2.77367e-08	-1.53733	-4.18584e-10
204304060	chr1:204304060:T:C	5.71382e-15	4.3176	0.0110988	0.000498875	7.55544	0.704581
204304338	chr1:204304338:T:A	1.87992e-16	-3.68066e-10	0.914458	4.56714e-07	-3.68066e-10	1.26397
204304618	chr1:204304618:A:G	6.88178e-18	-1.71266	-0.680407	2.24456e-08	-1.13565	-0.613342
204305128	chr1:204305128:G:T	2.97486e-17	0.492635	-1.4218	9.09666e-08	1.08747	-1.43706
204305388	chr1:204305388:C:A	7.92511e-18	-0.965237	-1.28667	1.65312e-08	-0.813538	-1.2413
204305391	chr1:204305391:T:C	7.12843e-18	-1.07672	-1.28113	1.47283e-08	-0.933393	-1.23693
204305483	chr1:204305483:T:C	3.96526e-17	-0.641786	-4.18584e-10	4.60526e-08	-1.0303	-4.18584e-10
204305798	chr1:204305798:CA:C	1.81095e-17	-1.08276	-0.342746	5.90809e-08	-0.652638	-0.128542
204305877	chr1:204305877:T:G	4.71113e-17	-3.68066e-10	-0.469431	7.74162e-08	-3.68066e-10	-0.510892
204306470	chr1:204306470:C:A	5.36796e-18	-1.67024	-0.971253	1.70596e-08	-1.1316	-0.891775
204306536	chr1:204306536:C:T	6.79709e-18	-1.83464	-0.57081	1.04e-08	-2.07207	-0.446213
204306717	chr1:204306717:T:G	9.87112e-18	-2.14936	0.117032	1.70779e-08	-2.15	0.127703
204306798	chr1:204306798:C:T	2.08982e-17	-3.68066e-10	-1.28228	3.62178e-08	-3.68066e-10	-1.27054
204306884	chr1:204306884:A:G	7.07748e-17	-3.68066e-10	-0.0624405	1.02078e-07	-3.68066e-10	-0.234349
204306912	chr1:204306912:A:C	2.66452e-16	1.03815	0.225099	3.97086e-06	2.64808	0.778571
204307044	chr1:204307044:T:C	2.8186e-16	2.72952	-1.41005	5.92733e-06	5.18957	-1.36233
204307264	chr1:204307264:C:T	5.42292e-17	-3.68066e-10	-0.328724	1.17073e-07	-3.68066e-10	-0.0972931
204307299	chr1:204307299:A:T	5.64199e-17	0.938488	-1.22761	1.24402e-07	1.22064	-1.25721
204308056	chr1:204308056:C:G	7.80252e-17	-3.68066e-10	0.0350876	1.53457e-07	-3.68066e-10	0.173336
204308164	chr1:204308164:T:C	3.27488e-18	-1.71171	-1.42395	7.88981e-09	-1.41977	-1.37475
204308405	chr1:204308405:G:A	1.77428e-17	-1.76366	0.317697	5.17956e-08	-1.24947	0.336686
204308467	chr1:204308467:T:C	2.1988e-17	-3.68066e-10	-1.23145	3.90622e-08	-3.68066e-10	-1.19493
204308533	chr1:204308533:T:C	8.92376e-17	1.37232	-1.20296	2.03224e-07	1.69108	-1.23686
204308561	chr1:204308561:T:C	8.87326e-18	-2.1389	-4.18584e-10	1.53483e-08	-2.12908	-4.18584e-10
204308890	chr1:204308890:T:C	2.11104e-18	-2.14645	-1.42831	4.18437e-09	-2.07926	-1.34947
204308891	chr1:204308891:G:A	1.12257e-17	-1.90374	-4.18584e-10	2.04893e-08	-1.84019	-4.18584e-10
204308896	chr1:204308896:A:G	1.17291e-17	-1.85987	-4.18584e-10	2.15093e-08	-1.7916	-4.18584e-10
204309022	chr1:204309022:T:C	6.07736e-18	-1.66543	-0.851943	1.91886e-08	-1.12427	-0.7815
204309298	chr1:204309298:C:T	1.79854e-17	-3.68066e-10	-1.43238	3.07466e-08	-3.68066e-10	-1.43431
204309814	chr1:204309814:G:A	5.82398e-18	-1.73993	-0.820032	1.9012e-08	-1.16858	-0.746436
204309899	chr1:204309899:C:T	5.84937e-18	-1.7475	-0.808113	1.90387e-08	-1.17963	-0.733983
204309970	chr1:204309970:C:T	2.80911e-18	-1.91602	-1.37305	4.54372e-09	-1.95435	-1.39199
204310389	chr1:204310389:C:T	2.41382e-17	-1.13815	-4.18584e-10	3.47831e-08	-1.31095	-4.18584e-10
204311319	chr1:204311319:T:C	2.66295e-15	4.9827	-1.41745	5.84938e-05	7.49859	-1.382
204311407	chr1:204311407:C:T	1.95395e-17	-3.68066e-10	-1.34951	3.40411e-08	-3.68066e-10	-1.33252
204311652	chr1:204311652:A:AAC	2.671e-15	4.99049	-1.42222	5.87655e-05	7.51144	-1.39022
204311708	chr1:204311708:T:C	3.41326e-18	-1.82089	-1.27339	5.24158e-09	-1.91135	-1.29212
204311947	chr1:204311947:G:T	8.12134e-18	-0.797446	-1.43	1.95279e-08	-0.611472	-1.27677
204312080	chr1:204312080:G:A	1.88455e-17	-3.68066e-10	-1.38567	3.26979e-08	-3.68066e-10	-1.37278
204312209	chr1:204312209:T:C	6.64405e-17	-3.68066e-10	-0.125636	1.46543e-07	-3.68066e-10	0.127233
204312228	chr1:204312228:C:T	8.8659e-18	-2.13973	-4.18584e-10	1.59981e-08	-2.08762	-4.18584e-10
204312250	chr1:204312250:A:G	9.1366e-18	-2.10966	-4.18584e-10	1.51194e-08	-2.14411	-4.18584e-10
204312284	chr1:204312284:A:G	1.87117e-17	-3.68066e-10	-1.39279	3.17888e-08	-3.68066e-10	-1.40097
204312315	chr1:204312315:A:T	1.96575e-17	-3.68066e-10	-1.34348	3.42679e-08	-3.68066e-10	-1.32588
204312577	chr1:204312577:T:C	9.00493e-18	-2.12417	-4.18584e-10	1.50306e-08	-2.15	-4.18584e-10
204312719	chr1:204312719:C:T	2.30502e-17	-3.68066e-10	-1.18427	3.88776e-08	-3.68066e-10	-1.19967
204313571	chr1:204313571:TCTC:T	1.79738e-17	-3.68066e-10	-1.43303	3.06708e-08	-3.68066e-10	-1.43678
204313577	chr1:204313577:T:G	2.94077e-16	-3.68066e-10	1.3619	7.38442e-07	-3.68066e-10	1.74446
204313643	chr1:204313643:T:G	5.99175e-18	-1.62774	-0.903823	1.51557e-08	-1.34471	-0.796999
204313756	chr1:204313756:G:A	2.85284e-18	-1.83628	-1.43735	5.15724e-09	-1.78357	-1.43612
204313808	chr1:204313808:T:C	2.71156e-15	5.00466	-1.42133	5.97369e-05	7.52683	-1.38921
204314062	chr1:204314062:G:A	3.76644e-17	-3.68066e-10	-0.693229	5.69077e-08	-3.68066e-10	-0.818656
204314068	chr1:204314068:A:T	4.28076e-17	0.562371	-1.1276	1.53727e-07	1.31354	-1.13845
204314231	chr1:204314231:A:G	2.82668e-15	5.04851	-1.42359	6.2707e-05	7.57944	-1.3933
204314447	chr1:204314447:T:C	2.68557e-15	4.999	-1.42529	5.91116e-05	7.52343	-1.39634
204314531	chr1:204314531:T:G	1.82502e-17	-3.68066e-10	-1.41777	3.16108e-08	-3.68066e-10	-1.40659
204314567	chr1:204314567:C:T	5.80273e-17	-3.68066e-10	-0.261029	1.268e-07	-3.68066e-10	-0.0174757
204314679	chr1:204314679:T:C	2.77756e-14	5.37989	0.530077	0.00247188	8.56012	1.30028
204314692	chr1:204314692:C:A	2.9814e-18	-1.80191	-1.42764	6.4237e-09	-1.56442	-1.43568
204314834	chr1:204314834:AT:A	2.67434e-15	4.99174	-1.42223	5.87766e-05	7.51225	-1.39084
204314836	chr1:204314836:T:C	2.76941e-15	5.02768	-1.42323	6.11862e-05	7.55423	-1.39264
204314962	chr1:204314962:C:T	1.54447e-14	5.8358	-0.512723	0.000938593	8.92227	-0.0302149
204314978	chr1:204314978:C:T	4.15075e-17	0.534221	-1.13029	1.48183e-07	1.2795	-1.14114
204315205	chr1:204315205:CT:C	1.81506e-17	-3.68066e-10	-1.42324	3.07216e-08	-3.68066e-10	-1.43512
204315764	chr1:204315764:G:A	4.07129e-17	0.515589	-1.13099	1.45816e-07	1.26375	-1.14149
204315910	chr1:204315910:T:C	1.82377e-17	-3.68066e-10	-1.41845	3.15817e-08	-3.68066e-10	-1.40751
204315924	chr1:204315924:A:C	3.46014e-17	-2.14328	1.36523	5.89742e-08	-2.1367	1.35371
204315947	chr1:204315947:G:A	2.07117e-17	-0.258715	-1.03253	6.33891e-08	0.145216	-0.856012
204316253	chr1:204316253:T:C	3.45402e-17	-2.14505	1.36523	5.88244e-08	-2.13924	1.35371
204316279	chr1:204316279:C:G	1.82413e-17	-3.68066e-10	-1.41826	3.15898e-08	-3.68066e-10	-1.40725
204316347	chr1:204316347:G:A	2.3368e-15	4.85609	-1.4215	5.06203e-05	7.36157	-1.38955
204316386	chr1:204316386:C:T	4.1137e-17	0.437671	-1.04271	1.45621e-07	1.17606	-1.05514
204316541	chr1:204316541:G:A	1.85504e-17	-3.68066e-10	-1.40145	3.11522e-08	-3.68066e-10	-1.4212
204316578	chr1:204316578:G:A	4.06406e-17	0.530496	-1.14767	1.45652e-07	1.27942	-1.15829
204316631	chr1:204316631:G:A	4.07082e-17	0.517898	-1.13341	1.45532e-07	1.2643	-1.14399
204316741	chr1:204316741:A:G	1.85763e-17	-3.68066e-10	-1.40006	3.16417e-08	-3.68066e-10	-1.40561
204316891	chr1:204316891:G:A	9.70988e-18	-2.0488	-4.18584e-10	1.73053e-08	-2.00908	-4.18584e-10
204316902	chr1:204316902:A:G	3.92042e-17	0.513474	-1.16663	1.40543e-07	1.26048	-1.17505
204316918	chr1:204316918:A:G	5.62047e-18	-1.66793	-0.927599	1.41369e-08	-1.39209	-0.819205
204316920	chr1:204316920:A:G	3.87276e-17	0.520022	-1.18541	1.38885e-07	1.26709	-1.19353
204316933	chr1:204316933:C:T	5.79533e-18	-1.64351	-0.92138	1.46418e-08	-1.36312	-0.813087
204317169	chr1:204317169:G:A	4.079e-17	0.534045	-1.14755	1.46723e-07	1.28458	-1.15613
204317184	chr1:204317184:G:A	4.0069e-17	0.518733	-1.15007	1.43849e-07	1.26735	-1.15867
204317195	chr1:204317195:A:G	4.11295e-17	0.547601	-1.15282	1.48016e-07	1.2993	-1.16206
204317266	chr1:204317266:AGCTCCAGGCAGGG:A	5.62964e-17	-3.68066e-10	-0.291313	1.22648e-07	-3.68066e-10	-0.050766
204317412	chr1:204317412:G:A	2.37334e-15	4.86428	-1.41416	5.18814e-05	7.37391	-1.37728
204317918	chr1:204317918:A:G	6.15026e-18	-1.57474	-0.930712	1.579e-08	-1.27764	-0.823076
204318635	chr1:204318635:GA:G	1.08618e-16	1.71716	-1.35127	9.1284e-07	3.32948	-1.373
204318948	chr1:204318948:G:A	5.26871e-17	1.02224	-1.37981	3.31741e-07	2.3439	-1.39963
204318961	chr1:204318961:C:G	5.25397e-17	1.02147	-1.38185	3.30824e-07	2.34282	-1.40132
204319276	chr1:204319276:T:C	1.42881e-17	-0.391007	-1.27151	4.09923e-08	0.0238544	-1.17056
204319304	chr1:204319304:C:T	6.42922e-17	-3.68066e-10	-0.158506	9.2725e-08	-3.68066e-10	-0.33045
204319399	chr1:204319399:C:T	1.11862e-16	1.75958	-1.36426	9.48127e-07	3.37829	-1.38389
204319708	chr1:204319708:C:T	2.17034e-17	-3.68066e-10	-1.24447	3.6582e-08	-3.68066e-10	-1.26053
204319912	chr1:204319912:G:T	3.16393e-16	-3.68066e-10	1.43504	6.3772e-07	-3.68066e-10	1.59781
204319923	chr1:204319923:A:G	5.99543e-18	-1.86473	-0.666214	1.54841e-08	-1.59502	-0.525248
204319979	chr1:204319979:C:T	9.15279e-18	-2.10789	-4.18584e-10	1.6335e-08	-2.06678	-4.18584e-10
204320071	chr1:204320071:A:G	5.17269e-18	-1.51895	-1.1596	1.88686e-08	-0.967601	-0.954989
204320174	chr1:204320174:C:G	3.01195e-17	-3.68066e-10	-0.916771	4.51178e-08	-3.68066e-10	-1.05081
204320265	chr1:204320265:G:A	1.42386e-17	-0.470824	-1.19516	4.08706e-08	-0.0733908	-1.07628
204320489	chr1:204320489:T:C	1.51275e-17	-0.396339	-1.20909	4.41084e-08	0.0188285	-1.09227
204320652	chr1:204320652:T:G	1.02115e-16	1.64185	-1.3377	8.52619e-07	3.24906	-1.36083
204321259	chr1:204321259:C:T	2.25534e-17	-3.68066e-10	-1.20606	3.91861e-08	-3.68066e-10	-1.19177
204321470	chr1:204321470:G:T	3.33414e-18	-1.71047	-1.40726	7.21746e-09	-1.44742	-1.43616
204321672	chr1:204321672:G:A	2.24525e-18	-2.09451	-1.41862	3.59622e-09	-2.14965	-1.43056
204322118	chr1:204322118:C:T	2.152e-17	-3.68066e-10	-1.25296	3.77551e-08	-3.68066e-10	-1.22897
204322187	chr1:204322187:GA:G	2.34678e-18	-2.12505	-1.34385	5.31848e-09	-2.01042	-1.17848
204322216	chr1:204322216:A:C	3.3904e-16	-3.68066e-10	1.50417	8.70102e-07	-3.68066e-10	1.90852
204322297	chr1:204322297:A:T	2.15508e-17	-3.68066e-10	-1.25153	3.78137e-08	-3.68066e-10	-1.22742
204322315	chr1:204322315:G:A	2.17104e-18	-2.11832	-1.42842	6.06251e-09	-1.62642	-1.43154
204322605	chr1:204322605:G:A	5.31971e-18	-1.93468	-0.715847	1.33011e-08	-1.69356	-0.578685
204322712	chr1:204322712:T:A	2.96624e-16	1.37052	-4.18584e-10	8.18819e-07	1.84778	-4.18584e-10
204322889	chr1:204322889:C:T	2.48762e-17	-1.10803	-4.18584e-10	1.53831e-08	-2.12682	-4.18584e-10
204323104	chr1:204323104:G:A	1.81064e-17	-3.68066e-10	-1.42568	3.12934e-08	-3.68066e-10	-1.41668
204323442	chr1:204323442:C:T	3.37055e-17	-3.68066e-10	-0.804282	4.65857e-08	-3.68066e-10	-1.01879
204323858	chr1:204323858:A:G	1.18304e-16	-3.68066e-10	0.451311	1.64085e-07	-3.68066e-10	0.240295
204324114	chr1:204324114:A:G	5.11112e-18	-1.94629	-0.744235	1.26995e-08	-1.71015	-0.608378
204324453	chr1:204324453:A:G	2.04008e-17	-3.68066e-10	-1.30637	3.62837e-08	-3.68066e-10	-1.26872
204324482	chr1:204324482:A:G	9.84121e-17	-3.68066e-10	0.26722	1.61101e-07	-3.68066e-10	0.221945
204324639	chr1:204324639:G:A	3.03943e-17	-3.68066e-10	-0.90769	5.80554e-08	-3.68066e-10	-0.798689
204324929	chr1:204324929:TA:T	4.39145e-17	-3.68066e-10	-0.539698	7.78958e-08	-3.68066e-10	-0.504715
204324979	chr1:204324979:G:A	9.32423e-17	1.58045	-1.36719	7.76267e-07	3.18134	-1.38693
204325019	chr1:204325019:G:A	3.18517e-17	-3.68066e-10	-0.860851	4.46804e-08	-3.68066e-10	-1.06055
204325378	chr1:204325378:T:C	4.04515e-18	-2.01675	-0.907674	6.6827e-09	-2.14466	-0.815909
204325783	chr1:204325783:C:T	6.61396e-17	-3.68066e-10	-0.130176	1.17364e-07	-3.68066e-10	-0.0948049
204326036	chr1:204326036:G:A	1.71713e-16	0.823884	-4.18584e-10	5.17327e-07	1.38859	-4.18584e-10
204326330	chr1:204326330:T:C	2.1364e-17	-3.68066e-10	-1.26024	3.74384e-08	-3.68066e-10	-1.23739
204326371	chr1:204326371:A:C	1.64284e-17	-1.52293	-4.18584e-10	3.85956e-08	-1.20695	-4.18584e-10
204326900	chr1:204326900:T:A	1.79236e-17	-3.68066e-10	-1.43583	3.10213e-08	-3.68066e-10	-1.42541
204326961	chr1:204326961:C:G	4.88136e-17	-3.68066e-10	-0.433934	7.71971e-08	-3.68066e-10	-0.513725
204327169	chr1:204327169:C:T	1.81789e-17	-3.68066e-10	-1.42168	3.14574e-08	-3.68066e-10	-1.41145
204328158	chr1:204328158:C:T	3.25769e-17	-3.68066e-10	-0.83834	6.69344e-08	-3.68066e-10	-0.656374
204328272	chr1:204328272:G:A	2.36929e-18	-2.02958	-1.42977	5.88476e-09	-1.65128	-1.43644
204328370	chr1:204328370:T:C	1.04876e-17	-1.97175	-4.18584e-10	1.54768e-08	-2.12074	-4.18584e-10
204328879	chr1:204328879:A:T	5.53815e-17	-3.68066e-10	-0.307698	1.20224e-07	-3.68066e-10	-0.0707337
204328951	chr1:204328951:G:A	2.90245e-18	-1.82059	-1.4358	5.20801e-09	-1.77252	-1.43737
204328995	chr1:204328995:T:C	5.40731e-16	3.30514	-1.33416	1.21771e-05	5.78582	-1.23859
204329220	chr1:204329220:A:T	1.62283e-17	-0.320309	-1.21488	4.82456e-08	0.127625	-1.11141
204329298	chr1:204329298:C:A	1.81982e-17	-0.193474	-1.22715	5.52125e-08	0.276379	-1.12528
204329488	chr1:204329488:C:A	1.00278e-17	-2.01659	-4.18584e-10	1.67931e-08	-2.03912	-4.18584e-10
204330738	chr1:204330738:AGCCCTCCCAAG:A	2.54123e-16	2.42138	-1.20551	2.51202e-06	4.21355	-1.2448
204330772	chr1:204330772:G:A	2.67564e-17	-3.68066e-10	-1.03517	5.08276e-08	-3.68066e-10	-0.931649
204330783	chr1:204330783:T:C	1.90533e-17	-3.68066e-10	-1.37471	3.24011e-08	-3.68066e-10	-1.3819
204331093	chr1:204331093:T:A	5.95341e-17	-3.68066e-10	-0.235394	1.00346e-07	-3.68066e-10	-0.251459
204331177	chr1:204331177:G:T	2.35129e-17	-3.68066e-10	-1.16439	4.24601e-08	-3.68066e-10	-1.11152
204331225	chr1:204331225:T:G	1.41974e-17	-1.66889	-4.18584e-10	2.41441e-08	-1.67605	-4.18584e-10
204331260	chr1:204331260:A:G	7.20818e-17	-3.68066e-10	-0.0441414	1.55117e-07	-3.68066e-10	0.184094
204331421	chr1:204331421:G:C	1.91521e-17	-3.68066e-10	-1.36953	3.35121e-08	-3.68066e-10	-1.34818
204331552	chr1:204331552:A:G	1.91636e-17	-3.68066e-10	-1.36893	3.25234e-08	-3.68066e-10	-1.37813
204331738	chr1:204331738:G:C	1.90494e-17	-3.68066e-10	-1.37491	3.23946e-08	-3.68066e-10	-1.3821
204331900	chr1:204331900:C:A	3.41688e-18	-1.97249	-1.12072	5.33256e-09	-2.13361	-1.05265
204332128	chr1:204332128:C:T	1.08608e-17	-1.93679	-4.18584e-10	1.98828e-08	-1.87023	-4.18584e-10
204332356	chr1:204332356:G:A	6.62427e-18	-1.81341	-0.617797	1.51026e-08	-1.94361	-0.201609
204332694	chr1:204332694:T:C	1.92796e-15	3.85206	-0.609784	9.33626e-05	6.73831	-0.154149
204332982	chr1:204332982:C:T	1.80716e-17	-3.68066e-10	-1.4276	3.13334e-08	-3.68066e-10	-1.4154
204333692	chr1:204333692:C:T	1.27996e-15	3.74369	-0.911046	5.05591e-05	6.63497	-0.664159
204333817	chr1:204333817:A:T	2.68485e-17	-3.68066e-10	-1.03173	4.36168e-08	-3.68066e-10	-1.08464
204334296	chr1:204334296:T:A	1.55768e-16	-3.68066e-10	0.726425	2.13355e-07	-3.68066e-10	0.502868
204334330	chr1:204334330:G:C	1.8235e-17	-3.68066e-10	-1.4186	3.12903e-08	-3.68066e-10	-1.41678
204334737	chr1:204334737:G:A	3.97785e-17	0.208263	-0.846879	2.33756e-07	1.70687	-1.11268
204334799	chr1:204334799:T:C	1.93977e-17	-3.68066e-10	-1.35679	3.28977e-08	-3.68066e-10	-1.36669
204335103	chr1:204335103:T:C	2.00084e-17	-3.68066e-10	-1.32579	3.71164e-08	-3.68066e-10	-1.24603
204335143	chr1:204335143:G:A	1.95775e-17	-3.68066e-10	-1.34756	3.33914e-08	-3.68066e-10	-1.35179
204335323	chr1:204335323:C:G	3.13238e-17	-3.68066e-10	-0.877567	5.51966e-08	-3.68066e-10	-0.849186
204336054	chr1:204336054:T:G	1.79846e-17	-3.68066e-10	-1.43243	3.06526e-08	-3.68066e-10	-1.43737
204336134	chr1:204336134:C:T	2.14064e-17	-3.68066e-10	-1.25825	3.61691e-08	-3.68066e-10	-1.27188
204336135	chr1:204336135:G:A	4.36084e-17	-3.68066e-10	-0.546694	7.93677e-08	-3.68066e-10	-0.485996
204336300	chr1:204336300:G:A	6.66177e-17	-3.68066e-10	-0.122973	1.47085e-07	-3.68066e-10	0.13092
204336501	chr1:204336501:G:A	4.15021e-18	-1.86972	-1.02907	6.1136e-09	-2.09523	-0.954344
204336981	chr1:204336981:T:C	4.80025e-15	3.87383	0.280655	0.000428028	7.11642	0.990437
204337086	chr1:204337086:G:T	3.93868e-18	-1.91	-1.0411	5.94001e-09	-2.11248	-0.965895
204337334	chr1:204337334:C:T	3.01945e-17	0.288545	-1.20283	3.03799e-07	1.6795	-0.823227
204337483	chr1:204337483:A:G	9.5913e-18	-2.06109	-4.18584e-10	1.67818e-08	-2.03979	-4.18584e-10
204337704	chr1:204337704:C:T	1.37431e-17	-1.70141	-4.18584e-10	3.16509e-08	-1.40532	-4.18584e-10
204337793	chr1:204337793:A:G	4.77633e-18	-2.08145	-0.676823	6.88508e-09	-2.02984	-0.900895
204337959	chr1:204337959:T:C	5.42174e-18	-2.04787	-0.583655	7.77417e-09	-1.98618	-0.823098
204338374	chr1:204338374:G:A	1.57379e-17	-0.454968	-1.1109	5.14641e-08	-0.271998	-0.647205
204338554	chr1:204338554:G:C	6.34981e-17	-3.68066e-10	-0.170934	1.39618e-07	-3.68066e-10	0.0788255
204338880	chr1:204338880:T:C	6.79347e-17	-3.68066e-10	-0.103397	1.50314e-07	-3.68066e-10	0.15264
204339204	chr1:204339204:C:T	1.95565e-17	-3.68066e-10	-1.34863	3.43768e-08	-3.68066e-10	-1.3227
204339687	chr1:204339687:T:C	1.95201e-14	3.80783	1.74942	0.00428903	7.09714	3.31434
204339827	chr1:204339827:A:C	6.37047e-17	-3.68066e-10	-0.167685	1.40101e-07	-3.68066e-10	0.0822773
204340006	chr1:204340006:T:C	5.36497e-15	4.03001	0.235692	0.000489037	7.29782	0.94229
204340316	chr1:204340316:C:T	1.917e-17	-3.68066e-10	-1.3686	3.27156e-08	-3.68066e-10	-1.37224
204341051	chr1:204341051:T:A	4.19943e-17	-3.68066e-10	-0.58441	6.95804e-08	-3.68066e-10	-0.617604
204341396	chr1:204341396:A:G	1.44502e-16	1.99955	-1.34821	1.21819e-06	3.62562	-1.38059
204342227	chr1:204342227:C:A	3.0099e-18	-1.78627	-1.43377	5.44453e-09	-1.72858	-1.4369
204342650	chr1:204342650:AC:A	2.82392e-17	-0.981233	-4.18584e-10	3.50633e-08	-1.30293	-4.18584e-10
204342905	chr1:204342905:G:A	1.70539e-17	-0.39807	-1.08749	5.49899e-08	-0.241657	-0.611281
204343209	chr1:204343209:G:A	4.71622e-17	-3.68066e-10	-0.46835	6.98839e-08	-3.68066e-10	-0.613252
204343540	chr1:204343540:C:T	3.52966e-18	-1.62404	-1.43671	7.25295e-09	-1.4515	-1.42718
204343826	chr1:204343826:T:G	2.37179e-17	-3.68066e-10	-1.15572	4.28153e-08	-3.68066e-10	-1.10319
204343879	chr1:204343879:G:A	1.25422e-16	-3.68066e-10	0.509743	1.71777e-07	-3.68066e-10	0.286108
204343944	chr1:204343944:C:T	1.81787e-17	-3.68066e-10	-1.42169	3.17899e-08	-3.68066e-10	-1.40094
204344028	chr1:204344028:C:T	6.01966e-17	-3.68066e-10	-0.224328	1.31249e-07	-3.68066e-10	0.0170114
204344195	chr1:204344195:G:A	2.12299e-17	-3.68066e-10	-1.26653	3.60609e-08	-3.68066e-10	-1.27488
204344735	chr1:204344735:A:G	1.94691e-17	-3.68066e-10	-1.35311	3.37356e-08	-3.68066e-10	-1.34153
204345091	chr1:204345091:C:T	4.80289e-18	-2.0287	-0.72403	7.10925e-09	-1.95754	-0.941151
204345120	chr1:204345120:G:T	6.16991e-17	-3.68066e-10	-0.199675	1.34835e-07	-3.68066e-10	0.0439644
204345289	chr1:204345289:G:GT	6.2489e-17	-3.68066e-10	-0.186953	1.36727e-07	-3.68066e-10	0.0579007
204345413	chr1:204345413:T:C	5.24784e-17	1.07186	-1.4334	4.84841e-07	2.68586	-1.36213
204345604	chr1:204345604:G:A	2.06511e-17	-3.68066e-10	-1.29418	3.34349e-08	-3.68066e-10	-1.35049
204345923	chr1:204345923:C:G	4.07952e-17	-3.68066e-10	-0.613378	7.22999e-08	-3.68066e-10	-0.579265
204346450	chr1:204346450:T:A	2.34093e-17	-3.68066e-10	-1.16881	4.32581e-08	-3.68066e-10	-1.0929
204346622	chr1:204346622:C:A	2.11557e-17	-3.68066e-10	-1.27003	3.66917e-08	-3.68066e-10	-1.25754
204346865	chr1:204346865:G:T	2.00366e-17	-3.68066e-10	-1.32438	3.52206e-08	-3.68066e-10	-1.29846
204346954	chr1:204346954:C:T	1.84988e-16	2.30846	-1.41012	3.71846e-06	4.7446	-1.38362
204346996	chr1:204346996:C:A	1.39637e-16	-3.68066e-10	0.617101	1.90334e-07	-3.68066e-10	0.388693
204347386	chr1:204347386:C:T	1.02085e-16	-3.68066e-10	0.303859	2.28856e-07	-3.68066e-10	0.573007
204347663	chr1:204347663:A:G	1.90422e-17	-3.68066e-10	-1.37529	3.235e-08	-3.68066e-10	-1.38347
204347956	chr1:204347956:G:A	1.68177e-17	-0.995804	-0.503708	1.06835e-07	-0.637382	0.448584
204348027	chr1:204348027:A:C	2.15221e-16	2.4507	-1.40098	4.48404e-06	4.9186	-1.37041
204348201	chr1:204348201:G:A	5.30525e-18	-1.89466	-0.758588	8.16873e-09	-2.10584	-0.653931
204348213	chr1:204348213:G:A	8.88008e-18	-2.13813	-4.18584e-10	1.68226e-08	-2.03737	-4.18584e-10
204348257	chr1:204348257:A:T	2.19747e-17	-3.68066e-10	-1.23205	4.17885e-08	-3.68066e-10	-1.12747
204348474	chr1:204348474:T:G	5.37591e-17	0.664597	-1.00203	5.3472e-07	1.90222	-0.480564
204348522	chr1:204348522:G:A	5.22137e-17	0.656581	-1.02318	5.1212e-07	1.89091	-0.512435
204349012	chr1:204349012:C:G	1.15123e-16	-3.68066e-10	0.424053	1.55299e-07	-3.68066e-10	0.185265
204349261	chr1:204349261:G:A	6.05295e-18	-1.15688	-1.36451	2.8506e-08	-0.286679	-1.22329
204349281	chr1:204349281:A:G	8.88151e-18	-2.13797	-4.18584e-10	1.53854e-08	-2.12667	-4.18584e-10
204349313	chr1:204349313:C:T	4.36233e-17	0.509626	-1.05598	4.0711e-07	1.70687	-0.55787
204349323	chr1:204349323:G:A	3.97958e-18	-1.50423	-1.43653	1.10044e-08	-1.05867	-1.40312
204349855	chr1:204349855:C:T	4.38078e-17	0.502311	-1.04444	4.13217e-07	1.7053	-0.54141
204349869	chr1:204349869:C:T	2.5721e-16	2.57037	-1.34242	5.58244e-06	5.06443	-1.29713
204350012	chr1:204350012:T:C	2.95512e-18	-1.89397	-1.34444	4.75339e-09	-1.93387	-1.36736
204350041	chr1:204350041:G:T	2.80033e-17	-3.68066e-10	-0.98962	4.99727e-08	-3.68066e-10	-0.948611
204350149	chr1:204350149:G:A	5.75232e-18	-1.20303	-1.36931	1.78992e-08	-0.551032	-1.4243
204350189	chr1:204350189:C:T	2.36553e-17	-3.68066e-10	-1.15835	3.98347e-08	-3.68066e-10	-1.17535
204350190	chr1:204350190:A:G	2.56384e-16	2.59906	-1.37433	5.53952e-06	5.09611	-1.33654
204350371	chr1:204350371:A:C	1.79535e-16	2.25095	-1.38253	3.57308e-06	4.6682	-1.3471
204350435	chr1:204350435:A:G	3.07907e-18	-1.76289	-1.43443	5.5768e-09	-1.70433	-1.43714
204350779	chr1:204350779:C:T	3.26347e-16	2.7453	-1.27929	8.28873e-06	5.42332	-1.26076
204350820	chr1:204350820:C:T	5.97229e-17	-3.68066e-10	-0.232229	1.32298e-07	-3.68066e-10	0.0249724
204351146	chr1:204351146:C:T	1.57127e-17	-1.56748	-4.18584e-10	2.68947e-08	-1.56816	-4.18584e-10
204351222	chr1:204351222:G:A	3.14076e-17	-3.68066e-10	-0.874893	5.07161e-08	-3.68066e-10	-0.933844
204351304	chr1:204351304:G:A	4.89318e-18	-1.30441	-1.42969	1.94622e-08	-0.531323	-1.36029
204351466	chr1:204351466:C:T	4.87664e-17	-3.68066e-10	-0.434901	8.07567e-08	-3.68066e-10	-0.468646
204351520	chr1:204351520:C:T	2.30477e-17	-3.68066e-10	-1.18438	4.12981e-08	-3.68066e-10	-1.13927
204351887	chr1:204351887:A:C	3.44014e-17	-3.68066e-10	-0.783846	5.04418e-08	-3.68066e-10	-0.939267
204351995	chr1:204351995:A:C	8.20707e-17	-3.68066e-10	0.0856372	1.75451e-07	-3.68066e-10	0.307275
204352262	chr1:204352262:C:T	2.97158e-18	-1.79982	-1.43303	5.31249e-09	-1.84804	-1.34199
204352437	chr1:204352437:T:A	7.74163e-17	-3.68066e-10	0.0272541	1.64828e-07	-3.68066e-10	0.244813
204352461	chr1:204352461:C:T	2.30076e-17	-2.06279	0.876671	3.73587e-08	-1.95963	0.72011
204352636	chr1:204352636:A:G	1.53916e-14	3.46038	1.85926	0.00154603	6.05521	3.33591
204352791	chr1:204352791:C:A	3.01734e-18	-1.7837	-1.43387	5.35823e-09	-1.83412	-1.34733
204352837	chr1:204352837:C:T	7.36825e-18	-1.75386	-0.570908	2.66547e-08	-1.71935	0.142227
204353202	chr1:204353202:G:A	8.8588e-18	-2.14053	-4.18584e-10	1.50479e-08	-2.14885	-4.18584e-10
204353807	chr1:204353807:A:G	9.03699e-18	-1.74073	-0.379888	3.43755e-08	-1.70347	0.380724
204354036	chr1:204354036:A:C	7.94785e-17	-3.68066e-10	0.0535425	1.43791e-07	-3.68066e-10	0.108276
204354111	chr1:204354111:T:C	1.94083e-16	1.4602	-0.513859	8.29433e-07	1.69203	0.168625
204354146	chr1:204354146:A:G	2.23795e-16	1.70075	-0.611965	9.37536e-07	1.94544	0.0377277
204354235	chr1:204354235:G:A	1.22301e-17	-1.33542	-0.482619	5.70686e-08	-0.664174	-0.15166
204354664	chr1:204354664:A:G	1.06291e-16	1.60467	-1.26043	2.95455e-07	1.8113	-0.98287
204354746	chr1:204354746:G:A	1.40881e-16	1.90683	-1.28086	4.87449e-07	2.36089	-1.03179
204354869	chr1:204354869:C:T	1.81879e-17	-3.68066e-10	-1.42119	3.12492e-08	-3.68066e-10	-1.41809
204355262	chr1:204355262:C:T	1.01101e-17	-2.00841	-4.18584e-10	6.5325e-08	-0.680712	-4.18584e-10
204355458	chr1:204355458:G:A	1.82396e-17	-3.68066e-10	-1.41835	3.13831e-08	-3.68066e-10	-1.41382
204355757	chr1:204355757:C:T	8.84929e-18	-2.14161	-4.18584e-10	1.56165e-08	-2.11176	-4.18584e-10
204356014	chr1:204356014:T:G	3.29003e-17	-3.68066e-10	-0.828463	5.50825e-08	-3.68066e-10	-0.851256
204356029	chr1:204356029:C:T	1.82636e-17	-3.68066e-10	-1.41704	3.15412e-08	-3.68066e-10	-1.40879
204356421	chr1:204356421:G:A	4.68994e-17	-3.68066e-10	-0.47394	7.99386e-08	-3.68066e-10	-0.478828
204356481	chr1:204356481:C:T	1.11252e-16	-3.68066e-10	0.389851	2.07632e-07	-3.68066e-10	0.475679
204356578	chr1:204356578:ATAATAT:A	5.30595e-17	-3.68066e-10	-0.350529	1.16076e-07	-3.68066e-10	-0.105844
204356581	chr1:204356581:ATAT:A	1.11097e-17	-1.91413	-4.18584e-10	1.6584e-08	-2.05165	-4.18584e-10
204356893	chr1:204356893:C:T	3.68618e-17	-3.68066e-10	-0.714769	6.68735e-08	-3.68066e-10	-0.657284
204356925	chr1:204356925:A:G	8.45975e-17	-3.68066e-10	0.115961	1.83119e-07	-3.68066e-10	0.350049
204356996	chr1:204356996:T:C	2.13245e-17	-3.68066e-10	-1.26209	3.79988e-08	-3.68066e-10	-1.22253
204357351	chr1:204357351:G:A	5.41966e-18	-1.21579	-1.41612	1.02033e-08	-1.11089	-1.42648
204357723	chr1:204357723:G:A	6.08535e-17	-3.68066e-10	-0.213474	1.35874e-07	-3.68066e-10	0.0516415
204358284	chr1:204358284:T:C	1.04854e-16	-3.68066e-10	0.330623	3.00412e-07	-3.68066e-10	0.845069
204358314	chr1:204358314:A:G	6.89995e-17	-3.68066e-10	-0.0878441	1.04022e-07	-3.68066e-10	-0.215488
204358476	chr1:204358476:A:G	6.0373e-16	3.50737	-1.42619	1.951e-06	4.14713	-1.43112
204358766	chr1:204358766:G:A	1.67587e-16	1.32958	-0.530025	1.81281e-07	0.195813	0.144151
204359126	chr1:204359126:C:T	2.75459e-17	-3.68066e-10	-1.00609	4.91745e-08	-3.68066e-10	-0.964712
204359304	chr1:204359304:C:A	3.87367e-17	-3.68066e-10	-0.665155	8.60206e-08	-3.68066e-10	-0.405501
204359480	chr1:204359480:G:A	1.9449e-17	-3.68066e-10	-1.35415	3.26509e-08	-3.68066e-10	-1.37422
204359526	chr1:204359526:G:A	7.53172e-17	-3.68066e-10	-0.000234772	1.69495e-07	-3.68066e-10	0.272737
204359613	chr1:204359613:A:T	5.08958e-17	0.410091	-0.802256	4.06838e-08	-0.858274	-0.295984
204360081	chr1:204360081:C:T	5.87908e-17	-3.68066e-10	-0.247959	1.26598e-07	-3.68066e-10	-0.0190682
204360271	chr1:204360271:CCCAGCCAGCCTGGTGATCACCTTTCACCTCTGTGGCTGTCTACT:C	6.505e-17	-3.68066e-10	-0.146788	1.15171e-07	-3.68066e-10	-0.113669
204360667	chr1:204360667:TC:T	8.79787e-17	-3.68066e-10	0.155151	1.99328e-07	-3.68066e-10	0.434862
204360683	chr1:204360683:A:G	2.71599e-18	-1.88566	-1.43712	3.82084e-09	-2.09132	-1.4283
204361690	chr1:204361690:A:G	4.24811e-17	-3.68066e-10	-0.572884	6.68724e-08	-3.68066e-10	-0.657301
204362248	chr1:204362248:G:A	2.32808e-18	-2.14995	-1.32694	4.202e-09	-2.08099	-1.34353
204362390	chr1:204362390:T:G	5.37281e-17	-3.68066e-10	-0.338008	1.12006e-07	-3.68066e-10	-0.141534
204362809	chr1:204362809:G:A	2.40575e-17	-3.68066e-10	-1.1415	4.26505e-08	-3.68066e-10	-1.10705
204362957	chr1:204362957:T:C	3.02173e-18	-1.97336	-1.24276	4.94247e-09	-2.12651	-1.13572
204364359	chr1:204364359:C:T	8.82266e-18	-2.14462	-4.18584e-10	1.60094e-08	-2.08691	-4.18584e-10
204364498	chr1:204364498:G:A	1.07525e-17	-1.94681	-4.18584e-10	1.95829e-08	-1.88543	-4.18584e-10
204364508	chr1:204364508:A:G	2.08949e-17	-3.68066e-10	-1.28244	3.37469e-08	-3.68066e-10	-1.3412
204364561	chr1:204364561:T:C	1.79601e-17	-3.68066e-10	-1.43379	3.1829e-08	-3.68066e-10	-1.39971
204364777	chr1:204364777:T:A	2.06345e-17	-3.68066e-10	-1.29498	3.42743e-08	-3.68066e-10	-1.32569
204364948	chr1:204364948:C:A	3.32666e-18	-1.91621	-1.20376	6.84609e-09	-1.85414	-1.08227
204364967	chr1:204364967:G:A	1.8608e-16	-3.68066e-10	0.904231	3.66164e-07	-3.68066e-10	1.04299
204365062	chr1:204365062:G:A	4.19836e-17	-3.68066e-10	-0.584665	7.22308e-08	-3.68066e-10	-0.58022
204365444	chr1:204365444:G:T	9.58988e-18	-2.06123	-4.18584e-10	1.50367e-08	-2.14959	-4.18584e-10
204365467	chr1:204365467:G:C	1.78993e-17	-3.68066e-10	-1.43718	3.0689e-08	-3.68066e-10	-1.43618
204365637	chr1:204365637:A:G	3.83642e-18	-1.90658	-1.07083	8.02156e-09	-1.87453	-0.903422
204365786	chr1:204365786:G:T	1.78495e-17	-1.43997	-4.18584e-10	2.50885e-08	-1.63768	-4.18584e-10
204366103	chr1:204366103:G:T	2.83415e-17	-3.68066e-10	-0.977615	5.66062e-08	-3.68066e-10	-0.823969
204366115	chr1:204366115:G:A	1.85366e-17	-3.68066e-10	-1.4022	3.39964e-08	-3.68066e-10	-1.33383
204366377	chr1:204366377:G:A	8.77597e-18	-2.14993	-4.18584e-10	1.52742e-08	-2.13392	-4.18584e-10
204366921	chr1:204366921:G:A	1.98842e-17	-3.68066e-10	-1.33202	3.38567e-08	-3.68066e-10	-1.33795
204366944	chr1:204366944:C:A	3.27956e-17	-3.68066e-10	-0.831648	5.86881e-08	-3.68066e-10	-0.78785
204367055	chr1:204367055:G:A	1.8084e-17	-3.68066e-10	-1.42692	3.07537e-08	-3.68066e-10	-1.43408
204367354	chr1:204367354:C:T	1.86721e-17	-3.68066e-10	-1.39491	3.168e-08	-3.68066e-10	-1.4044
204367443	chr1:204367443:G:A	1.78613e-16	-3.68066e-10	0.863277	3.51049e-07	-3.68066e-10	1.00084
204367503	chr1:204367503:A:G	4.12992e-18	-2.0493	-0.854385	6.87663e-09	-2.07437	-0.857591
204367619	chr1:204367619:C:T	2.11658e-17	-3.68066e-10	-1.26955	4.17082e-08	-3.68066e-10	-1.12939
204367788	chr1:204367788:G:A	3.32756e-17	-3.68066e-10	-0.817119	5.89022e-08	-3.68066e-10	-0.784209
204367868	chr1:204367868:C:G	1.13801e-17	-1.89008	-4.18584e-10	2.3044e-08	-1.72268	-4.18584e-10
204367870	chr1:204367870:A:G	1.9924e-17	-3.68066e-10	-1.33002	3.52483e-08	-3.68066e-10	-1.29767
204368088	chr1:204368088:G:A	1.79098e-17	-3.68066e-10	-1.43659	3.08053e-08	-3.68066e-10	-1.4324
204368110	chr1:204368110:G:A	2.04183e-17	-3.68066e-10	-1.30551	3.33256e-08	-3.68066e-10	-1.35376
204368232	chr1:204368232:G:A	1.7952e-17	-3.68066e-10	-1.43424	3.09519e-08	-3.68066e-10	-1.42765
204368934	chr1:204368934:T:C	3.99968e-18	-1.87841	-1.05732	8.40483e-09	-1.79023	-0.94105
204369037	chr1:204369037:T:C	3.23224e-18	-2.01613	-1.13263	5.88162e-09	-2.00364	-1.08462
204369059	chr1:204369059:T:C	5.82317e-18	-1.85496	-0.705134	1.24815e-08	-1.77352	-0.562327
204369890	chr1:204369890:G:A	3.26088e-17	-3.68066e-10	-0.837362	6.03839e-08	-3.68066e-10	-0.759366
204369998	chr1:204369998:C:T	1.8885e-17	-3.68066e-10	-1.38358	3.09442e-08	-3.68066e-10	-1.4279
204370415	chr1:204370415:C:T	5.53241e-17	-3.68066e-10	-0.308734	1.01652e-07	-3.68066e-10	-0.238532
204370416	chr1:204370416:G:A	2.98634e-17	-3.68066e-10	-0.92531	5.48186e-08	-3.68066e-10	-0.856057
204370824	chr1:204370824:T:G	7.45938e-17	-3.68066e-10	-0.00988671	1.71171e-07	-3.68066e-10	0.282574
204370872	chr1:204370872:G:T	5.98091e-18	-1.86069	-0.672676	1.26215e-08	-1.78097	-0.543714
204370919	chr1:204370919:T:A	3.12699e-17	-3.68066e-10	-0.879286	5.75738e-08	-3.68066e-10	-0.80702
204370937	chr1:204370937:C:T	3.84551e-17	-3.68066e-10	-0.672453	6.92852e-08	-3.68066e-10	-0.621856
204371247	chr1:204371247:G:A	2.49321e-17	-3.68066e-10	-1.10579	3.90071e-08	-3.68066e-10	-1.19634
204371859	chr1:204371859:G:T	1.82617e-17	-3.68066e-10	-1.41714	3.17096e-08	-3.68066e-10	-1.40347
204372793	chr1:204372793:A:C	3.79806e-17	-3.68066e-10	-0.684868	6.43097e-08	-3.68066e-10	-0.696378
204372813	chr1:204372813:C:T	2.583e-17	-3.68066e-10	-1.07041	4.52061e-08	-3.68066e-10	-1.04885
204372860	chr1:204372860:A:G	2.15703e-17	-3.68066e-10	-1.25063	3.75426e-08	-3.68066e-10	-1.23461
204373816	chr1:204373816:G:C	2.32049e-17	-3.68066e-10	-1.17758	4.04716e-08	-3.68066e-10	-1.15949
204374041	chr1:204374041:C:T	2.43419e-17	-3.68066e-10	-1.12974	4.35527e-08	-3.68066e-10	-1.08612
204374084	chr1:204374084:A:T	1.83901e-17	-3.68066e-10	-1.41013	3.07203e-08	-3.68066e-10	-1.43516
204374406	chr1:204374406:C:T	2.17305e-17	-3.68066e-10	-1.24323	3.31802e-08	-3.68066e-10	-1.35814
204374913	chr1:204374913:A:T	2.24005e-17	-3.68066e-10	-1.21286	3.47972e-08	-3.68066e-10	-1.31055
204374984	chr1:204374984:C:T	2.15678e-18	-2.1348	-1.41853	3.58314e-09	-2.14911	-1.43474
204375054	chr1:204375054:AC:A	9.34007e-18	-2.08763	-4.18584e-10	1.53233e-08	-2.13071	-4.18584e-10
204375117	chr1:204375117:T:C	5.36235e-17	-3.68066e-10	-0.339956	8.49103e-08	-3.68066e-10	-0.418493
204375247	chr1:204375247:T:C	8.05571e-18	-1.85031	-0.385249	1.08182e-08	-2.0576	-0.421256
204375343	chr1:204375343:T:C	5.0293e-17	-3.68066e-10	-0.404078	7.51998e-08	-3.68066e-10	-0.539939
204375408	chr1:204375408:C:T	3.24395e-18	-2.14264	-1.00251	6.27397e-09	-2.14503	-0.878652
204375453	chr1:204375453:A:T	2.40058e-18	-2.06918	-1.37705	4.08068e-09	-2.1269	-1.32692
204375557	chr1:204375557:T:G	9.78362e-18	-1.49772	-0.543514	1.59332e-08	-1.9134	-0.178282
204375668	chr1:204375668:C:T	1.19471e-16	1.62987	-1.16874	1.09763e-07	0.797289	-0.95905
204375670	chr1:204375670:C:T	1.19047e-16	1.53469	-1.07711	1.13314e-07	0.714341	-0.844266
204375825	chr1:204375825:G:A	1.26252e-17	-1.06214	-0.724117	4.10152e-08	-0.311816	-0.834329
204375979	chr1:204375979:T:C	3.39013e-18	-1.93435	-1.16673	5.4899e-09	-2.07165	-1.08553
204376134	chr1:204376134:G:A	1.83801e-17	-3.68066e-10	-1.41067	3.10039e-08	-3.68066e-10	-1.42598
204376157	chr1:204376157:C:T	4.48391e-17	-3.68066e-10	-0.518863	9.01913e-08	-3.68066e-10	-0.358155
204376408	chr1:204376408:C:T	2.16552e-18	-2.11303	-1.43625	3.58945e-09	-2.1498	-1.43228
204376795	chr1:204376795:G:T	2.14829e-17	0.181841	-1.43653	3.17243e-08	-0.00754362	-1.39546
204376878	chr1:204376878:TG:T	1.86175e-17	-3.68066e-10	-1.39784	3.20098e-08	-3.68066e-10	-1.39405
204377008	chr1:204377008:C:T	1.98679e-17	-3.68066e-10	-1.33284	3.26072e-08	-3.68066e-10	-1.37555
204377201	chr1:204377201:T:TAGGA	2.79191e-17	-3.68066e-10	-0.992631	5.63724e-08	-3.68066e-10	-0.828108
204377572	chr1:204377572:G:A	1.91742e-17	-3.68066e-10	-1.36838	3.49822e-08	-3.68066e-10	-1.30525
204377805	chr1:204377805:T:A	1.36313e-16	-3.68066e-10	0.593008	2.03849e-07	-3.68066e-10	0.457292
204378269	chr1:204378269:G:T	1.78961e-17	-3.68066e-10	-1.43736	3.06547e-08	-3.68066e-10	-1.4373
204378711	chr1:204378711:C:T	1.31242e-17	-1.74748	-4.18584e-10	2.39232e-08	-1.68524	-4.18584e-10
204378816	chr1:204378816:C:A	3.29647e-18	-2.14158	-0.987512	1.19929e-08	-2.13041	-0.245365
204379460	chr1:204379460:T:TC	1.93542e-17	-3.68066e-10	-1.35903	3.39902e-08	-3.68066e-10	-1.33402
204379583	chr1:204379583:G:A	5.16323e-18	-2.14944	-0.530938	3.16576e-08	-2.09559	0.690479
204379782	chr1:204379782:A:G	4.88621e-18	-2.03942	-0.69611	9.17845e-09	-2.11217	-0.531062
204379792	chr1:204379792:T:G	3.07575e-17	-3.68066e-10	-0.895811	5.8908e-08	-3.68066e-10	-0.78411
204380436	chr1:204380436:G:A	3.1027e-17	-0.887086	-4.18584e-10	5.59338e-08	-0.835918	-4.18584e-10
204380642	chr1:204380642:C:T	2.84921e-18	-1.98375	-1.29115	5.01587e-09	-1.91459	-1.33289
204380940	chr1:204380940:G:A	2.69279e-18	-1.89523	-1.43613	4.85262e-09	-1.85184	-1.42873
204381760	chr1:204381760:A:C	1.13771e-17	-1.89034	-4.18584e-10	2.3013e-08	-1.72403	-4.18584e-10
204381880	chr1:204381880:T:G	2.15366e-17	-3.68066e-10	-1.25219	4.34004e-08	-3.68066e-10	-1.08962
204382021	chr1:204382021:C:T	4.07004e-18	-1.82244	-1.09585	6.1743e-09	-2.05354	-0.986156
204382034	chr1:204382034:T:C	2.07181e-17	-3.68066e-10	-1.29094	3.82301e-08	-3.68066e-10	-1.21646
204382135	chr1:204382135:C:T	4.14289e-18	-1.81508	-1.08547	5.70164e-09	-2.06778	-1.05156
204382166	chr1:204382166:G:A	8.30069e-17	-3.68066e-10	0.0969799	1.26017e-07	-3.68066e-10	-0.0236744
204382554	chr1:204382554:G:C	8.38006e-17	-3.68066e-10	0.106496	2.83879e-07	-3.68066e-10	0.788459
204382853	chr1:204382853:A:G	1.9527e-17	-3.68066e-10	-1.35014	3.4619e-08	-3.68066e-10	-1.31569
204382965	chr1:204382965:C:A	4.83389e-18	-1.34448	-1.40181	7.19852e-09	-1.49376	-1.39245
204383030	chr1:204383030:C:T	1.40035e-16	-3.68066e-10	0.619952	2.70335e-07	-3.68066e-10	0.739574
204383121	chr1:204383121:C:T	4.61149e-18	-1.39158	-1.40181	6.89856e-09	-1.53632	-1.39245
204383224	chr1:204383224:T:C	2.49721e-17	-3.68066e-10	-1.10418	3.72716e-08	-3.68066e-10	-1.24186
204383252	chr1:204383252:G:A	1.03357e-16	-3.68066e-10	0.316247	1.97639e-07	-3.68066e-10	0.426353
204383702	chr1:204383702:G:A	2.89395e-17	-0.956735	-4.18584e-10	5.2472e-08	-0.899808	-4.18584e-10
204383738	chr1:204383738:A:G	2.91511e-18	-1.93323	-1.31881	4.32616e-09	-2.11439	-1.28102
204383979	chr1:204383979:T:C	2.89262e-17	-0.957196	-4.18584e-10	5.22544e-08	-0.903964	-4.18584e-10
204384189	chr1:204384189:G:T	2.02897e-17	-3.68066e-10	-1.31183	3.74987e-08	-3.68066e-10	-1.23578
204384358	chr1:204384358:G:A	9.1054e-18	-2.11308	-4.18584e-10	1.66261e-08	-2.04912	-4.18584e-10
204384824	chr1:204384824:A:T	6.48409e-17	-3.68066e-10	-0.150007	2.03812e-07	-3.68066e-10	0.457108
204385284	chr1:204385284:G:T	2.01596e-17	-3.68066e-10	-1.31826	3.70862e-08	-3.68066e-10	-1.24684
204385420	chr1:204385420:T:C	2.11864e-18	-2.14627	-1.4249	3.73527e-09	-2.10652	-1.43575
204385827	chr1:204385827:G:C	2.7279e-18	-2.01802	-1.30039	4.30679e-09	-2.14248	-1.25742
204386116	chr1:204386116:T:G	6.17956e-18	-1.15237	-1.34832	8.2443e-09	-1.46367	-1.28689
204386518	chr1:204386518:A:G	2.59142e-18	-2.02356	-1.34618	4.89337e-09	-1.90397	-1.36824
204386813	chr1:204386813:C:T	2.73813e-18	-2.00973	-1.30494	5.16909e-09	-1.88523	-1.33216
204386905	chr1:204386905:C:A	1.93327e-17	-3.68066e-10	-1.36015	3.60422e-08	-3.68066e-10	-1.2754
204387951	chr1:204387951:C:G	6.98256e-18	-2.06987	-0.308656	1.38875e-08	-2.1282	-0.100895
204388520	chr1:204388520:C:A	1.93643e-17	-3.68066e-10	-1.35851	3.70325e-08	-3.68066e-10	-1.24829
204388918	chr1:204388918:G:A	3.74021e-18	-2.08876	-0.914038	6.77215e-09	-2.14298	-0.804289
204388933	chr1:204388933:G:A	8.80951e-17	-3.68066e-10	0.156474	1.81961e-07	-3.68066e-10	0.343704
204389004	chr1:204389004:C:T	1.27856e-17	-1.77362	-4.18584e-10	2.25366e-08	-1.74495	-4.18584e-10
204389430	chr1:204389430:C:T	6.07096e-17	-0.215842	-4.18584e-10	1.15524e-07	-0.110612	-4.18584e-10
204389539	chr1:204389539:G:T	1.13368e-17	-1.89389	-4.18584e-10	2.492e-08	-1.64441	-4.18584e-10
204389779	chr1:204389779:GA:G	4.22641e-18	-1.64345	-1.23714	4.62884e-09	-1.96545	-1.36233
204389846	chr1:204389846:T:C	1.1193e-16	0.395927	-4.18584e-10	2.11756e-07	0.495349	-4.18584e-10
204389868	chr1:204389868:A:G	2.76244e-18	-1.86876	-1.43707	4.9223e-09	-1.83735	-1.42896
204389944	chr1:204389944:T:C	6.10533e-18	-1.17271	-1.34007	1.0748e-08	-1.17036	-1.315
204390013	chr1:204390013:T:C	1.85703e-17	-3.68066e-10	-1.40038	3.12505e-08	-3.68066e-10	-1.41805
204390034	chr1:204390034:C:T	2.59755e-17	-3.68066e-10	-1.06479	4.30826e-08	-3.68066e-10	-1.09697
204390049	chr1:204390049:T:G	3.95757e-18	-2.04645	-0.899866	1.09679e-08	-1.90447	-0.56065
204390071	chr1:204390071:TC:T	1.86814e-17	-3.68066e-10	-1.39442	3.10078e-08	-3.68066e-10	-1.42585
204390205	chr1:204390205:A:C	3.26492e-18	-2.05418	-1.08453	4.79425e-09	-2.14728	-1.14539
204390282	chr1:204390282:A:G	2.22502e-16	-3.68066e-10	1.08299	3.2104e-07	-3.68066e-10	0.911478
204390463	chr1:204390463:A:G	2.39743e-17	-3.68066e-10	-1.14496	5.05722e-08	-3.68066e-10	-0.936685
204390469	chr1:204390469:T:C	8.04612e-18	-1.56763	-0.66912	2.1982e-08	-1.92201	0.152151
204392359	chr1:204392359:A:C	9.38822e-18	-1.00888	-1.07361	8.08045e-09	-1.84249	-0.928153
204392387	chr1:204392387:G:T	3.23635e-17	-3.68066e-10	-0.844913	5.53001e-08	-3.68066e-10	-0.847314
204393359	chr1:204393359:G:A	1.23473e-17	-1.80851	-4.18584e-10	1.71959e-08	-2.01541	-4.18584e-10
204393523	chr1:204393523:T:C	2.02754e-17	-3.68066e-10	-1.31253	3.3682e-08	-3.68066e-10	-1.34312
204394159	chr1:204394159:A:T	3.2852e-17	-3.68066e-10	-0.829932	6.61089e-08	-3.68066e-10	-0.668784
204394272	chr1:204394272:T:G	2.1077e-17	-3.68066e-10	-1.27376	3.9572e-08	-3.68066e-10	-1.18197
204395025	chr1:204395025:T:C	1.88977e-17	-3.68066e-10	-1.38291	3.14775e-08	-3.68066e-10	-1.41081
204396470	chr1:204396470:C:A	5.73415e-17	-3.68066e-10	-0.27292	9.02173e-08	-3.68066e-10	-0.357867
204396539	chr1:204396539:A:C	2.25841e-18	-2.14353	-1.36376	4.2488e-09	-2.04033	-1.37312
204396621	chr1:204396621:C:T	9.64467e-18	-0.703688	-1.35185	6.23338e-08	0.606161	-1.33374
204396865	chr1:204396865:G:A	8.49228e-18	-1.90471	-0.27808	2.43779e-08	-1.6747	0.00829514
204397229	chr1:204397229:T:TA	1.79052e-17	-3.68066e-10	-1.43685	3.0785e-08	-3.68066e-10	-1.43306
204397309	chr1:204397309:G:C	1.08027e-16	0.70243	-0.34199	5.58856e-07	1.02559	0.440217
204397457	chr1:204397457:C:T	8.88102e-18	-2.13803	-4.18584e-10	1.58096e-08	-2.09947	-4.18584e-10
204397585	chr1:204397585:G:A	1.09073e-17	-0.57326	-1.35925	7.00817e-08	0.734246	-1.34467
204397851	chr1:204397851:T:A	1.91069e-17	-3.68066e-10	-1.3719	3.10811e-08	-3.68066e-10	-1.42349
204398079	chr1:204398079:A:G	1.49998e-17	-0.348668	-1.26524	9.87969e-08	1.00002	-1.26704
204398225	chr1:204398225:C:T	1.79142e-17	-3.68066e-10	-1.43635	3.06534e-08	-3.68066e-10	-1.43734
204398495	chr1:204398495:C:A	1.78968e-17	-3.68066e-10	-1.43732	3.06843e-08	-3.68066e-10	-1.43634
204398540	chr1:204398540:G:C	9.54158e-18	-1.95265	-0.113638	2.77608e-08	-1.73178	0.195318
204399352	chr1:204399352:A:G	1.51671e-17	-1.20913	-0.393683	2.88894e-08	-1.52182	0.0252067
204399702	chr1:204399702:C:G	4.6477e-18	-1.40464	-1.38093	4.53169e-09	-2.03847	-1.31052
204399849	chr1:204399849:T:C	1.28699e-17	-0.484815	-1.28224	9.03467e-08	0.951631	-1.30806
204400240	chr1:204400240:A:AG	5.41651e-17	-3.68066e-10	-0.329906	8.61737e-08	-3.68066e-10	-0.403722
204400349	chr1:204400349:A:T	7.41201e-18	-1.94673	-0.372111	2.07469e-08	-1.72111	-0.106578
204401055	chr1:204401055:G:A	1.85707e-17	-3.68066e-10	-1.40036	3.25134e-08	-3.68066e-10	-1.37844
204401275	chr1:204401275:C:CT	1.97554e-16	-3.68066e-10	0.964071	2.8276e-07	-3.68066e-10	0.784511
204401286	chr1:204401286:C:T	4.32475e-18	-1.46327	-1.39432	4.31451e-09	-2.07124	-1.32686
204401584	chr1:204401584:TTA:T	1.87921e-17	-3.68066e-10	-1.38851	3.29853e-08	-3.68066e-10	-1.36403
204401675	chr1:204401675:A:C	2.1528e-17	-3.68066e-10	-1.25259	3.65781e-08	-3.68066e-10	-1.26064
204401911	chr1:204401911:C:T	2.38148e-17	-3.68066e-10	-1.15164	3.79716e-08	-3.68066e-10	-1.22325
204402594	chr1:204402594:T:G	2.31984e-18	-2.08853	-1.39191	4.60703e-09	-2.04185	-1.29066
204402619	chr1:204402619:A:G	2.52185e-18	-2.11545	-1.2815	4.11342e-09	-2.10951	-1.33633
204402861	chr1:204402861:CAGG:C	3.62916e-17	-0.730358	-4.18584e-10	6.17681e-07	1.56589	-4.18584e-10
204403023	chr1:204403023:G:C	1.86235e-17	-3.68066e-10	-1.39752	3.20025e-08	-3.68066e-10	-1.39427
204403262	chr1:204403262:G:C	1.8674e-17	-3.68066e-10	-1.39481	3.21243e-08	-3.68066e-10	-1.39047
204403489	chr1:204403489:T:C	2.24622e-18	-2.08426	-1.42844	4.06732e-09	-2.03063	-1.42647
204403584	chr1:204403584:TAA:T	3.60726e-18	-2.10493	-0.934069	7.1886e-09	-2.03302	-0.854568
204404272	chr1:204404272:A:G	2.58815e-17	-0.0643423	-1.00407	8.59789e-08	0.571313	-0.977299
204404708	chr1:204404708:A:G	4.76549e-18	-1.36471	-1.39584	7.34742e-08	0.704181	-1.26733
204404935	chr1:204404935:A:G	2.39874e-17	-0.1996	-0.944815	7.89705e-08	0.425275	-0.916288
204405465	chr1:204405465:T:G	1.97128e-17	-3.68066e-10	-1.34068	3.28849e-08	-3.68066e-10	-1.36707
204405553	chr1:204405553:C:T	6.71371e-17	0.511282	-0.626488	3.42653e-07	1.43158	-0.45495
204405682	chr1:204405682:A:G	3.67139e-17	-3.68066e-10	-0.718788	7.22181e-08	-3.68066e-10	-0.580397
204405683	chr1:204405683:A:C	3.66754e-17	-3.68066e-10	-0.719838	7.21302e-08	-3.68066e-10	-0.581615
204406488	chr1:204406488:G:A	5.01282e-18	-2.13542	-0.574522	1.36725e-08	-2.04501	-0.199693
204406713	chr1:204406713:C:A	2.82993e-17	-0.0282268	-0.950881	9.54968e-08	0.621596	-0.922591
204406772	chr1:204406772:TTAGA:T	2.50912e-16	-3.68066e-10	1.20316	5.60704e-07	-3.68066e-10	1.46911
204406905	chr1:204406905:A:C	7.89703e-17	1.33992	-1.29279	3.63446e-06	4.4042	-1.06607
204407108	chr1:204407108:A:T	4.3283e-18	-1.4262	-1.43057	5.73915e-08	0.542617	-1.35281
204407379	chr1:204407379:CATA:C	2.15635e-17	0.0686418	-1.31958	7.42355e-08	0.733341	-1.28619
204407516	chr1:204407516:C:T	1.8535e-17	-3.68066e-10	-1.40228	3.22133e-08	-3.68066e-10	-1.38771
204407850	chr1:204407850:C:T	8.97742e-18	-2.12723	-4.18584e-10	1.50823e-08	-2.14657	-4.18584e-10
204408342	chr1:204408342:A:C	2.12969e-17	-3.68066e-10	-1.26338	3.93722e-08	-3.68066e-10	-1.18703
204408749	chr1:204408749:A:G	2.20506e-17	-3.68066e-10	-1.2286	4.10089e-08	-3.68066e-10	-1.1463
204408782	chr1:204408782:C:A	1.46902e-16	-3.68066e-10	0.667823	3.19185e-07	-3.68066e-10	0.905684
204408891	chr1:204408891:C:T	1.89879e-17	-3.68066e-10	-1.37814	3.42005e-08	-3.68066e-10	-1.32785
204409048	chr1:204409048:T:A	1.96869e-17	-3.68066e-10	-1.34199	3.42801e-08	-3.68066e-10	-1.32552
204409082	chr1:204409082:A:G	4.99832e-18	-1.29294	-1.4199	7.79822e-08	0.819313	-1.32292
204409404	chr1:204409404:C:T	1.40134e-16	-3.68066e-10	0.620652	3.04604e-07	-3.68066e-10	0.858924
204409647	chr1:204409647:T:C	2.7093e-17	-1.02267	-4.18584e-10	5.57967e-08	-0.838374	-4.18584e-10
204410324	chr1:204410324:T:C	5.12364e-18	-1.25918	-1.4289	6.91353e-08	0.802481	-1.4265
204410404	chr1:204410404:T:C	2.61008e-17	-0.111427	-0.948549	8.61702e-08	0.519025	-0.922787
204410489	chr1:204410489:C:T	1.90416e-17	-3.68066e-10	-1.37532	3.49377e-08	-3.68066e-10	-1.30652
204410982	chr1:204410982:C:T	1.90856e-17	-3.68066e-10	-1.37301	3.20251e-08	-3.68066e-10	-1.39357
204411355	chr1:204411355:C:G	5.258e-18	-1.50825	-1.15394	6.29296e-08	0.224645	-0.942715
204411733	chr1:204411733:G:C	2.09743e-17	-3.68066e-10	-1.27865	3.71016e-08	-3.68066e-10	-1.24643
204411887	chr1:204411887:C:T	2.60864e-17	-3.68066e-10	-1.06053	5.04898e-08	-3.68066e-10	-0.938316
204412163	chr1:204412163:G:A	4.08558e-17	-3.68066e-10	-0.611896	9.23942e-08	-3.68066e-10	-0.334023
204412475	chr1:204412475:A:G	2.41824e-18	-2.0443	-1.39461	4.03084e-09	-2.06123	-1.40488
204412629	chr1:204412629:C:T	2.42162e-17	-3.68066e-10	-1.13492	4.62801e-08	-3.68066e-10	-1.02538
204412655	chr1:204412655:C:T	2.7629e-17	-3.68066e-10	-1.00308	5.00499e-08	-3.68066e-10	-0.947066
204412986	chr1:204412986:G:A	1.94636e-17	-1.3534	-4.18584e-10	2.16536e-08	-1.78492	-4.18584e-10
204413378	chr1:204413378:A:G	4.73517e-17	-0.464341	-4.18584e-10	1.49014e-07	0.143952	-4.18584e-10
204415500	chr1:204415500:T:A	5.6776e-17	-3.68066e-10	-0.282831	8.01647e-08	-3.68066e-10	-0.476004
204415659	chr1:204415659:T:C	2.38617e-17	-3.68066e-10	-1.14967	3.78878e-08	-3.68066e-10	-1.22546
204415772	chr1:204415772:C:T	1.11163e-17	-2.14733	0.2338	5.2275e-08	-2.1307	1.22713
204415900	chr1:204415900:TTAG:T	9.37562e-18	-2.08383	-4.18584e-10	1.55846e-08	-2.11381	-4.18584e-10
204416424	chr1:204416424:C:T	9.25291e-18	-2.09701	-4.18584e-10	1.60656e-08	-2.08341	-4.18584e-10
204417137	chr1:204417137:A:G	8.95644e-18	-2.13624	0.00666538	2.63778e-08	-2.0494	0.461831
204417369	chr1:204417369:T:C	1.79779e-17	-3.68066e-10	-1.4328	3.08395e-08	-3.68066e-10	-1.43129
204417568	chr1:204417568:A:C	4.12835e-18	-2.03632	-0.86774	1.44195e-08	-1.31539	-0.876114
204418335	chr1:204418335:C:A	2.56786e-17	-2.1188	1.04251	3.64741e-07	-0.623079	1.66218
204418608	chr1:204418608:TTCC:T	3.46407e-17	-0.776913	-4.18584e-10	4.37771e-08	-1.08098	-4.18584e-10
204419052	chr1:204419052:C:T	1.03397e-17	-2.00443	0.0184716	1.24039e-08	-2.1363	-0.205776
204419316	chr1:204419316:C:A	4.89874e-17	-3.68066e-10	-0.43038	9.06424e-08	-3.68066e-10	-0.353165
204419405	chr1:204419405:C:T	1.61927e-17	-1.53738	-4.18584e-10	2.76425e-08	-1.54073	-4.18584e-10
204419736	chr1:204419736:T:C	2.66156e-17	-1.04045	-4.18584e-10	3.56412e-08	-1.28658	-4.18584e-10
204419816	chr1:204419816:G:A	8.42801e-18	-1.04316	-1.14723	1.15752e-07	1.03565	-1.14429
204419868	chr1:204419868:G:C	3.55075e-18	-1.86012	-1.19467	3.77938e-08	0.0471368	-1.27508
204419939	chr1:204419939:T:G	2.84039e-17	-3.68066e-10	-0.975418	4.65043e-08	-3.68066e-10	-1.02054
204419958	chr1:204419958:G:A	1.90525e-17	-3.68066e-10	-1.37474	3.55789e-08	-3.68066e-10	-1.28834
204420027	chr1:204420027:G:C	6.62608e-18	-1.25049	-1.18044	7.4831e-08	0.639308	-1.18416
204420042	chr1:204420042:G:A	5.3446e-18	-1.9241	-0.721757	2.47494e-07	0.540912	0.110386
204420050	chr1:204420050:C:T	1.80261e-17	-3.68066e-10	-1.43012	3.12854e-08	-3.68066e-10	-1.41694
204421076	chr1:204421076:G:A	1.61547e-17	-0.889011	-0.65072	1.90948e-07	1.09798	-0.706063
204421118	chr1:204421118:G:C	8.74868e-18	-1.09497	-1.05807	1.0746e-07	1.01365	-1.19662
204421527	chr1:204421527:G:A	1.75635e-16	-3.68066e-10	0.846464	2.52881e-07	-3.68066e-10	0.672832
204421804	chr1:204421804:T:C	2.09997e-16	-3.68066e-10	1.02515	4.48463e-07	-3.68066e-10	1.24574
204422049	chr1:204422049:G:A	2.44547e-17	-3.68066e-10	-1.12512	4.25072e-08	-3.68066e-10	-1.11041
204422243	chr1:204422243:G:A	2.53458e-17	-2.07957	0.990238	3.99281e-07	-0.414981	1.54456
204422258	chr1:204422258:T:C	3.52011e-18	-1.63031	-1.43314	5.48981e-08	0.582256	-1.43686
204422341	chr1:204422341:A:G	1.79022e-17	-3.68066e-10	-1.43702	3.08398e-08	-3.68066e-10	-1.43128
204422393	chr1:204422393:A:G	4.62643e-18	-1.94836	-0.841794	7.30882e-09	-2.07532	-0.795687
204423129	chr1:204423129:G:A	4.06623e-17	-0.655189	0.0385461	7.12115e-07	1.68986	0.0182892
204423314	chr1:204423314:G:A	6.18942e-18	-1.07429	-1.42481	1.85801e-07	1.76305	-1.39846
204423610	chr1:204423610:A:G	1.79019e-17	-3.68066e-10	-1.43704	3.07232e-08	-3.68066e-10	-1.43507
204424717	chr1:204424717:G:C	1.83454e-17	-3.68066e-10	-1.41257	3.22537e-08	-3.68066e-10	-1.38645
204424945	chr1:204424945:G:A	1.80888e-17	-3.68066e-10	-1.42665	3.13686e-08	-3.68066e-10	-1.41428
204424953	chr1:204424953:C:T	1.9074e-17	-3.68066e-10	-1.37362	3.27623e-08	-3.68066e-10	-1.37081
204425065	chr1:204425065:G:A	1.80698e-17	-3.68066e-10	-1.4277	3.09922e-08	-3.68066e-10	-1.42635
204425219	chr1:204425219:C:A	2.85942e-17	-1.71902	0.750276	8.24621e-07	0.694547	1.16029
204426351	chr1:204426351:C:T	1.98113e-17	-0.699058	-0.636634	3.58044e-07	1.65876	-0.638188
204426691	chr1:204426691:C:T	2.71575e-18	-1.88617	-1.4367	1.72044e-08	-0.591103	-1.42382
204426793	chr1:204426793:A:G	1.78979e-17	-3.68066e-10	-1.43726	3.07834e-08	-3.68066e-10	-1.43311
204426909	chr1:204426909:A:T	1.83045e-17	-3.68066e-10	-1.4148	3.12991e-08	-3.68066e-10	-1.4165
204427070	chr1:204427070:G:A	4.34926e-18	-2.00808	-0.843861	1.06929e-08	-1.46119	-1.02932
204427504	chr1:204427504:G:A	2.55838e-17	-3.68066e-10	-1.07998	4.92845e-08	-3.68066e-10	-0.962479
204427702	chr1:204427702:G:A	4.89167e-18	-2.02966	-0.704752	1.16377e-08	-1.50301	-0.902827
204428299	chr1:204428299:G:T	7.67762e-18	-0.946828	-1.33681	2.27984e-07	1.95518	-1.38599
204428591	chr1:204428591:T:A	2.85716e-18	-1.90056	-1.37155	1.94203e-08	-0.58899	-1.30478
204428773	chr1:204428773:G:A	8.78809e-18	-2.14855	-4.18584e-10	1.51668e-08	-2.14098	-4.18584e-10
204428867	chr1:204428867:T:C	2.42867e-17	-3.68066e-10	-1.13201	4.65584e-08	-3.68066e-10	-1.01938
204428945	chr1:204428945:C:T	4.18642e-18	-1.97831	-0.911791	1.07881e-08	-1.40218	-1.07947
204429044	chr1:204429044:A:G	3.45255e-18	-1.64709	-1.43574	9.21799e-09	-1.2172	-1.42173
204429416	chr1:204429416:C:T	4.28214e-18	-2.01138	-0.856111	1.05493e-08	-1.47189	-1.03214
204429628	chr1:204429628:T:C	6.11903e-18	-1.98818	-0.522363	1.49273e-08	-1.41584	-0.741061
204429810	chr1:204429810:G:A	6.37004e-18	-1.98085	-0.489492	1.55619e-08	-1.40231	-0.712946
204430407	chr1:204430407:G:A	9.56179e-18	-1.45294	-0.611228	1.24359e-08	-1.86454	-0.474962
204430449	chr1:204430449:G:A	5.03127e-18	-2.00009	-0.706183	1.09473e-08	-1.55799	-0.909009
204430938	chr1:204430938:A:G	7.20822e-18	-1.25547	-1.09125	3.03455e-07	2.02082	-1.16567
204430947	chr1:204430947:C:T	3.2229e-17	-3.68066e-10	-0.849077	5.55018e-08	-3.68066e-10	-0.843672
204431029	chr1:204431029:T:C	7.20433e-18	-1.46743	-0.879828	8.40436e-09	-1.7831	-0.948238
204431522	chr1:204431522:A:C	4.63867e-18	-1.78172	-1.0058	6.75616e-08	0.516107	-1.16315
204431655	chr1:204431655:A:G	2.77003e-18	-1.88841	-1.41467	3.46971e-08	0.108532	-1.42196
204431931	chr1:204431931:A:G	5.92906e-18	-1.57509	-0.966989	7.41916e-09	-1.96764	-0.888384
204432264	chr1:204432264:G:C	2.39164e-17	-3.68066e-10	-1.14738	3.93816e-08	-3.68066e-10	-1.18679
204432938	chr1:204432938:G:A	1.7896e-17	-3.68066e-10	-1.43737	3.10033e-08	-3.68066e-10	-1.42599
204433039	chr1:204433039:T:C	1.31826e-17	-1.35221	-0.390833	1.65938e-08	-1.62896	-0.4221
204433239	chr1:204433239:GTCC:G	1.78965e-17	-3.68066e-10	-1.43734	3.09567e-08	-3.68066e-10	-1.4275
204433260	chr1:204433260:C:T	1.80123e-17	-3.68066e-10	-1.43089	3.12576e-08	-3.68066e-10	-1.41782
204433372	chr1:204433372:C:T	3.02016e-18	-1.81028	-1.40636	1.96347e-08	-0.449619	-1.43317
204433751	chr1:204433751:A:G	2.03974e-17	-3.68066e-10	-1.30654	3.38919e-08	-3.68066e-10	-1.33691
204433770	chr1:204433770:C:T	3.04795e-18	-1.79806	-1.40941	2.02896e-08	-0.414246	-1.43573
204434022	chr1:204434022:G:A	4.80404e-18	-1.36272	-1.38977	5.66601e-09	-1.83073	-1.29487
204434183	chr1:204434183:T:C	1.76555e-17	-0.789087	-0.661808	0.000193392	6.84075	0.471641
204434213	chr1:204434213:T:C	1.8872e-17	-3.68066e-10	-1.38426	3.26266e-08	-3.68066e-10	-1.37496
204434302	chr1:204434302:T:C	3.62266e-16	-3.68066e-10	1.57044	1.01367e-06	-3.68066e-10	2.06125
204434355	chr1:204434355:T:C	2.18893e-17	-3.68066e-10	-1.23595	3.45508e-08	-3.68066e-10	-1.31766
204434359	chr1:204434359:G:A	2.73826e-17	-3.68066e-10	-1.01204	4.49483e-08	-3.68066e-10	-1.05457
204434531	chr1:204434531:A:G	1.39595e-17	-0.299845	-1.38594	1.49886e-06	3.77034	-1.31796
204434728	chr1:204434728:T:C	1.38542e-17	-0.29582	-1.39753	1.4928e-06	3.78347	-1.33514
204434731	chr1:204434731:T:C	2.09228e-17	-3.68066e-10	-1.2811	3.56969e-08	-3.68066e-10	-1.28502
204435205	chr1:204435205:G:GA	1.62841e-17	-0.792851	-0.738906	0.000130084	6.80858	0.107265
204435783	chr1:204435783:G:A	1.50824e-17	-1.33098	-0.277438	1.89644e-08	-1.60967	-0.307857
204436166	chr1:204436166:T:C	1.84408e-17	-3.68066e-10	-1.40738	3.07023e-08	-3.68066e-10	-1.43575
204436169	chr1:204436169:T:C	1.80418e-17	-3.68066e-10	-1.42925	3.06693e-08	-3.68066e-10	-1.43682
204436906	chr1:204436906:C:T	1.24987e-17	-0.617632	-1.17869	1.63771e-06	3.75263	-1.21167
204436946	chr1:204436946:T:C	1.67574e-16	-3.68066e-10	0.799481	3.88898e-07	-3.68066e-10	1.10323
204436999	chr1:204436999:C:G	1.92365e-17	-3.68066e-10	-1.36513	3.32118e-08	-3.68066e-10	-1.35718
204437025	chr1:204437025:C:T	2.59933e-16	-3.68066e-10	1.23848	7.67084e-07	-3.68066e-10	1.78251
204437783	chr1:204437783:G:A	1.79722e-17	-3.68066e-10	-1.43312	3.08108e-08	-3.68066e-10	-1.43222
204437831	chr1:204437831:G:A	1.86532e-17	-3.68066e-10	-1.39593	3.07051e-08	-3.68066e-10	-1.43566
204437853	chr1:204437853:G:A	4.05745e-18	-1.70495	-1.21644	1.22301e-08	-1.17143	-1.18475
204438156	chr1:204438156:A:C	1.34359e-16	-3.68066e-10	0.578575	2.93422e-07	-3.68066e-10	0.821523
204438170	chr1:204438170:T:C	1.63795e-17	-1.0876	-0.438308	0.000100742	6.12149	0.538739
204438631	chr1:204438631:A:G	3.20637e-17	-3.68066e-10	-0.85422	6.17376e-08	-3.68066e-10	-0.737194
204439007	chr1:204439007:G:A	2.73349e-18	-1.88288	-1.43348	1.68588e-08	-0.615645	-1.41957
204439258	chr1:204439258:T:C	1.21185e-17	-1.59349	-0.23372	1.6755e-08	-1.81437	-0.227021
204439292	chr1:204439292:G:A	1.12228e-17	-1.904	-4.18584e-10	1.80467e-08	-1.96713	-4.18584e-10
204439640	chr1:204439640:A:C	3.36712e-17	-1.47682	0.671523	1.55605e-07	-1.10407	1.2913
204439801	chr1:204439801:A:G	3.18614e-17	-3.68066e-10	-0.860548	6.13092e-08	-3.68066e-10	-0.744158
204440031	chr1:204440031:T:TC	1.98645e-17	-3.68066e-10	-1.33301	4.024e-08	-3.68066e-10	-1.16523
204440160	chr1:204440160:C:A	3.34635e-18	-1.79404	-1.32003	2.15218e-08	-0.392202	-1.39882
204441119	chr1:204441119:T:C	1.99784e-17	-3.68066e-10	-1.32729	3.26036e-08	-3.68066e-10	-1.37566
204441201	chr1:204441201:A:G	1.86361e-17	-3.68066e-10	-1.39684	3.31127e-08	-3.68066e-10	-1.36017
204441274	chr1:204441274:A:G	2.86825e-18	-1.86701	-1.40123	1.73966e-08	-0.57055	-1.43326
204441404	chr1:204441404:T:C	2.91376e-18	-1.85442	-1.39808	1.80014e-08	-0.537485	-1.43215
204441667	chr1:204441667:G:A	2.93261e-18	-1.84476	-1.40129	1.85989e-08	-0.503709	-1.43327
204441733	chr1:204441733:T:C	1.79695e-17	-3.68066e-10	-1.43327	3.30122e-08	-3.68066e-10	-1.36321
204441841	chr1:204441841:T:G	1.89638e-17	-3.68066e-10	-1.37941	3.38987e-08	-3.68066e-10	-1.33671
204441935	chr1:204441935:T:C	1.50366e-17	-1.11158	-0.499879	8.75501e-05	6.06619	0.453688
204442016	chr1:204442016:C:T	9.10779e-18	-0.887852	-1.22496	8.52504e-05	6.79819	-0.304928
204442767	chr1:204442767:A:C	2.1891e-17	-3.68066e-10	-1.23587	3.49999e-08	-3.68066e-10	-1.30474
204442814	chr1:204442814:C:T	1.42971e-17	-1.1363	-0.525588	8.07555e-05	5.99857	0.440526
204443023	chr1:204443023:T:C	2.17638e-17	-3.68066e-10	-1.2417	3.27582e-08	-3.68066e-10	-1.37093
204443129	chr1:204443129:C:A	1.85428e-17	-3.68066e-10	-1.40186	3.06682e-08	-3.68066e-10	-1.43686
204443254	chr1:204443254:G:C	2.17569e-17	-3.68066e-10	-1.24201	3.4829e-08	-3.68066e-10	-1.30964
204443712	chr1:204443712:G:A	2.59303e-17	-3.68066e-10	-1.06653	4.00592e-08	-3.68066e-10	-1.16973
204443738	chr1:204443738:G:A	1.84384e-17	-3.68066e-10	-1.40751	3.168e-08	-3.68066e-10	-1.4044
204444169	chr1:204444169:C:T	8.88256e-18	-0.788653	-1.3492	1.20252e-06	3.49635	-1.26426
204444171	chr1:204444171:G:A	1.13573e-17	-0.511561	-1.38052	1.28936e-06	3.585	-1.28319
204444612	chr1:204444612:C:T	2.14421e-18	-2.1449	-1.41427	5.44742e-09	-1.87515	-1.2898
204444717	chr1:204444717:G:A	2.13935e-18	-2.1467	-1.41474	5.5218e-09	-1.86027	-1.29111
204444792	chr1:204444792:T:A	3.30688e-17	-3.68066e-10	-0.823353	9.09702e-08	-3.68066e-10	-0.349555
204444858	chr1:204444858:T:C	1.80104e-17	-0.0144656	-1.41653	5.77902e-05	7.53974	-1.43525
204445168	chr1:204445168:C:A	5.52079e-17	-3.68066e-10	-0.310838	1.1081e-07	-3.68066e-10	-0.152268
204445641	chr1:204445641:T:C	1.69688e-17	-0.205196	-1.28537	4.46665e-05	7.28139	-1.4345
204446319	chr1:204446319:TCGC:T	1.89966e-17	-3.68066e-10	-1.37769	3.18727e-08	-3.68066e-10	-1.39834
204446365	chr1:204446365:G:A	2.60737e-18	-1.95331	-1.41029	1.39618e-08	-0.789095	-1.43466
204446481	chr1:204446481:G:A	2.70903e-18	-1.91506	-1.41029	1.54206e-08	-0.68972	-1.43466
204446526	chr1:204446526:G:A	2.01219e-17	-3.68066e-10	-1.32013	3.16013e-08	-3.68066e-10	-1.40689
204446622	chr1:204446622:A:AG	2.59446e-18	-1.95914	-1.40943	1.38509e-08	-0.797343	-1.43439
204446886	chr1:204446886:G:A	1.01034e-17	-0.572026	-1.43705	1.00171e-06	3.45424	-1.40486
204446983	chr1:204446983:A:G	2.13918e-18	-2.14672	-1.41481	5.25055e-09	-1.88867	-1.31308
204447024	chr1:204447024:C:CT	1.86109e-17	-3.68066e-10	-1.3982	3.34594e-08	-3.68066e-10	-1.34975
204447043	chr1:204447043:G:A	2.76823e-17	-3.68066e-10	-1.00115	5.38072e-08	-3.68066e-10	-0.87468
204447373	chr1:204447373:C:T	1.71274e-17	-0.0929053	-1.38836	5.06513e-05	7.40823	-1.4356
204447661	chr1:204447661:C:G	1.86286e-17	-3.68066e-10	-1.39724	3.34686e-08	-3.68066e-10	-1.34948
204447896	chr1:204447896:G:A	1.08699e-17	-0.507301	-1.42865	1.13143e-06	3.60326	-1.43211
204448189	chr1:204448189:G:C	1.79025e-17	-3.68066e-10	-1.437	3.1312e-08	-3.68066e-10	-1.41609
204448420	chr1:204448420:T:C	1.79528e-17	-3.68066e-10	-1.4342	3.0728e-08	-3.68066e-10	-1.43491
204448844	chr1:204448844:G:A	8.07167e-18	-0.796268	-1.43731	6.44728e-07	3.02172	-1.41298
204448858	chr1:204448858:C:A	2.46579e-18	-1.98298	-1.43645	1.73663e-08	-0.599379	-1.40617
204449017	chr1:204449017:C:T	1.6448e-17	-0.226909	-1.29483	4.37802e-05	7.26255	-1.4357
204449070	chr1:204449070:T:C	1.09286e-17	-0.553846	-1.37671	9.39677e-06	5.66681	-1.37877
204449348	chr1:204449348:A:AT	2.67844e-17	-3.68066e-10	-1.03412	5.19345e-08	-3.68066e-10	-0.910103
204449354	chr1:204449354:A:C	1.85204e-17	-3.68066e-10	-1.40307	3.06697e-08	-3.68066e-10	-1.43681
204449374	chr1:204449374:A:G	1.79583e-17	-3.68066e-10	-1.43389	3.072e-08	-3.68066e-10	-1.43517
204449517	chr1:204449517:C:T	3.64838e-18	-1.85096	-1.17669	2.76916e-08	-0.182694	-1.35627
204449761	chr1:204449761:C:T	9.88228e-18	-0.798623	-1.23258	1.18986e-06	3.53312	-1.31161
204449811	chr1:204449811:C:T	1.00965e-17	-0.572407	-1.43735	1.00201e-06	3.45905	-1.40937
204450322	chr1:204450322:C:T	4.35219e-16	-3.68066e-10	1.75391	1.24523e-06	-3.68066e-10	2.26698
204450487	chr1:204450487:C:T	1.56179e-17	-0.6146	-0.958928	5.21818e-05	7.29989	-1.29749
204450690	chr1:204450690:A:C	2.16352e-17	-3.68066e-10	-1.24762	3.99391e-08	-3.68066e-10	-1.17273
204450714	chr1:204450714:C:T	3.04782e-16	-3.68066e-10	1.39765	8.10749e-07	-3.68066e-10	1.83787
204450849	chr1:204450849:G:A	3.99711e-17	-3.68066e-10	-0.633786	6.62892e-08	-3.68066e-10	-0.666061
204450939	chr1:204450939:G:A	5.61795e-18	-1.17001	-1.42597	5.56304e-07	2.89785	-1.43662
204451501	chr1:204451501:G:A	2.6151e-18	-2.12082	-1.23982	1.32112e-08	-0.859897	-1.41913
204451533	chr1:204451533:C:A	2.71221e-18	-2.11376	-1.21042	1.39142e-08	-0.817493	-1.40968
204451597	chr1:204451597:C:T	2.59658e-18	-2.12467	-1.24308	1.2854e-08	-0.886238	-1.42019
204451646	chr1:204451646:TCA:T	7.34211e-18	-1.16642	-1.16189	1.30402e-05	6.00939	-1.39369
204451775	chr1:204451775:C:T	9.72225e-18	-1.11655	-0.930977	1.66214e-05	6.14921	-1.29085
204452016	chr1:204452016:C:T	7.91222e-18	-1.11782	-1.13572	1.52361e-05	6.15429	-1.38295
204452019	chr1:204452019:T:C	2.29472e-18	-2.07397	-1.41736	9.94945e-09	-1.12572	-1.43685
204452190	chr1:204452190:G:A	2.23941e-17	-3.68066e-10	-1.21315	3.36062e-08	-3.68066e-10	-1.34538
204452413	chr1:204452413:A:G	2.24925e-18	-2.14778	-1.36357	8.14031e-09	-1.32722	-1.43604
204452624	chr1:204452624:G:A	3.16235e-18	-1.74486	-1.42577	1.30515e-07	1.39164	-1.38024
204453180	chr1:204453180:T:C	1.89556e-17	-3.68066e-10	-1.37984	3.19981e-08	-3.68066e-10	-1.39441
204453245	chr1:204453245:A:G	7.1113e-18	-1.30557	-1.05469	9.37662e-06	5.64173	-1.35584
204453261	chr1:204453261:GCA:G	9.01477e-18	-2.12308	-4.18584e-10	1.50548e-08	-2.14839	-4.18584e-10
204453294	chr1:204453294:C:T	9.64739e-18	-2.05526	-4.18584e-10	1.52044e-08	-2.1385	-4.18584e-10
204453403	chr1:204453403:T:C	2.08595e-18	-2.14968	-1.43704	8.35946e-09	-1.3311	-1.40559
204454039	chr1:204454039:C:T	4.84681e-18	-1.50422	-1.23941	3.60131e-06	4.70229	-1.37332
204454055	chr1:204454055:G:A	4.11476e-18	-1.65143	-1.25594	2.65843e-07	2.06228	-1.33946
204454067	chr1:204454067:G:A	1.02847e-16	0.311298	-4.18584e-10	1.2102e-07	-0.0641325	-4.18584e-10
204454431	chr1:204454431:G:A	4.91442e-17	-0.427184	-4.18584e-10	8.74557e-08	-0.388956	-4.18584e-10
204454683	chr1:204454683:G:A	1.01031e-17	-2.0091	-4.18584e-10	1.65292e-08	-2.05496	-4.18584e-10
204455115	chr1:204455115:C:T	8.78987e-17	-3.68066e-10	0.154242	1.22362e-07	-3.68066e-10	-0.0531011
204455301	chr1:204455301:A:G	3.81313e-17	-3.68066e-10	-0.680908	4.59186e-08	-3.68066e-10	-1.03322
204455768	chr1:204455768:G:A	3.52502e-17	-3.68066e-10	-0.759473	5.54936e-08	-3.68066e-10	-0.843819
204456211	chr1:204456211:G:C	2.18195e-17	-3.68066e-10	-1.23914	5.59252e-08	-3.68066e-10	-0.836073
204456303	chr1:204456303:C:T	5.7766e-18	-1.48029	-1.08783	4.43984e-07	2.08012	-0.844414
204456333	chr1:204456333:T:C	5.77291e-18	-1.46934	-1.09943	4.49212e-07	2.10675	-0.859338
204456365	chr1:204456365:G:A	9.15218e-18	-2.10795	-4.18584e-10	1.50312e-08	-2.14996	-4.18584e-10
204456583	chr1:204456583:G:C	1.12825e-16	-3.68066e-10	0.403896	2.55566e-07	-3.68066e-10	0.683392
204456698	chr1:204456698:G:A	1.98256e-17	-3.68066e-10	-1.33497	3.25084e-08	-3.68066e-10	-1.37859
204456941	chr1:204456941:A:T	3.78278e-17	-3.68066e-10	-0.6889	6.0235e-08	-3.68066e-10	-0.761834
204457167	chr1:204457167:A:G	4.28072e-18	-1.43579	-1.43203	3.59095e-05	6.74293	-1.11426
204457245	chr1:204457245:C:T	6.74661e-18	-1.33694	-1.07597	8.80685e-06	5.58855	-1.36535
204457272	chr1:204457272:C:CATCG	1.31769e-17	-1.74348	-4.18584e-10	1.84687e-08	-1.94401	-4.18584e-10
204457439	chr1:204457439:T:C	2.12911e-16	-3.68066e-10	1.03893	5.60951e-07	-3.68066e-10	1.46955
204457652	chr1:204457652:T:C	2.14858e-18	-2.13287	-1.42427	8.92718e-09	-1.32034	-1.35064
204457979	chr1:204457979:G:C	2.89066e-18	-1.84344	-1.41702	2.26869e-08	-0.303876	-1.43442
204458007	chr1:204458007:G:C	3.62432e-17	-3.68066e-10	-0.731693	6.92777e-08	-3.68066e-10	-0.621965
204458011	chr1:204458011:T:C	1.88249e-17	-3.68066e-10	-1.38676	3.10817e-08	-3.68066e-10	-1.42347
204458233	chr1:204458233:T:C	9.63027e-18	-1.45259	-0.604447	1.80733e-06	3.51841	-0.878886
204458489	chr1:204458489:T:C	3.2508e-18	-2.04086	-1.10218	9.56463e-09	-1.3269	-1.27511
204458652	chr1:204458652:C:T	1.291e-17	-1.76394	-4.18584e-10	2.32579e-08	-1.71344	-4.18584e-10
204458805	chr1:204458805:G:A	4.67102e-18	-2.12952	-0.651049	9.61121e-09	-1.5183	-1.07886
204458852	chr1:204458852:A:C	2.81541e-17	-3.68066e-10	-0.984249	3.72993e-08	-3.68066e-10	-1.24111
204459091	chr1:204459091:TAC:T	2.92185e-18	-2.05083	-1.1989	8.73173e-09	-1.35197	-1.34116
204459324	chr1:204459324:A:G	2.94791e-18	-2.04764	-1.19321	8.85066e-09	-1.34187	-1.33772
204459648	chr1:204459648:C:T	2.09317e-17	-3.68066e-10	-1.28068	3.31929e-08	-3.68066e-10	-1.35775
204459649	chr1:204459649:G:A	1.40116e-16	-3.68066e-10	0.620524	3.52619e-07	-3.68066e-10	1.0053
204459652	chr1:204459652:C:T	8.79191e-18	-2.14811	-4.18584e-10	1.50362e-08	-2.14963	-4.18584e-10
204459735	chr1:204459735:G:A	2.84939e-17	-3.68066e-10	-0.972254	5.14794e-08	-3.68066e-10	-0.918906
204459787	chr1:204459787:C:T	2.11142e-17	-3.68066e-10	-1.272	3.34e-08	-3.68066e-10	-1.35153
204460007	chr1:204460007:C:G	2.12404e-18	-2.15001	-1.41862	6.2739e-09	-1.64578	-1.37791
204460052	chr1:204460052:G:C	2.09317e-17	-3.68066e-10	-1.28068	3.31929e-08	-3.68066e-10	-1.35775
204460084	chr1:204460084:A:T	2.10837e-18	-2.14358	-1.43244	4.96584e-09	-1.92498	-1.33253
204460085	chr1:204460085:T:G	2.10854e-18	-2.1435	-1.43244	4.96345e-09	-1.92546	-1.33253
204460157	chr1:204460157:A:G	1.78962e-17	-3.68066e-10	-1.43736	3.20273e-08	-3.68066e-10	-1.3935
204460527	chr1:204460527:C:T	2.13668e-17	-3.68066e-10	-1.2601	3.37138e-08	-3.68066e-10	-1.34218
204460710	chr1:204460710:C:G	2.48426e-17	-3.68066e-10	-1.10938	7.44373e-08	-3.68066e-10	-0.55013
204461009	chr1:204461009:G:A	2.77534e-17	-3.68066e-10	-0.998584	5.01354e-08	-3.68066e-10	-0.94536
204461066	chr1:204461066:A:G	2.1463e-18	-2.14201	-1.41619	4.68794e-09	-1.88361	-1.43148
204461334	chr1:204461334:G:T	7.04591e-18	-1.05412	-1.31537	7.22772e-07	2.78339	-1.06039
204461489	chr1:204461489:G:A	1.92283e-17	-3.68066e-10	-1.36556	3.50685e-08	-3.68066e-10	-1.30278
204461706	chr1:204461706:C:T	7.67059e-18	-0.882357	-1.40219	2.69386e-05	6.75764	-1.41641
204461735	chr1:204461735:T:C	1.0278e-17	-2.14178	0.149842	5.17564e-08	-1.60008	0.686546
204461752	chr1:204461752:G:A	1.79805e-17	-3.68066e-10	-1.43266	3.06765e-08	-3.68066e-10	-1.43659
204462135	chr1:204462135:G:A	1.9049e-17	-3.68066e-10	-1.37493	3.35501e-08	-3.68066e-10	-1.34705
204462214	chr1:204462214:A:G	2.33565e-17	-3.68066e-10	-1.17107	4.59855e-08	-3.68066e-10	-1.03176
204462837	chr1:204462837:C:T	1.19947e-16	-3.68066e-10	0.465103	3.26203e-07	-3.68066e-10	0.927433
204462919	chr1:204462919:G:T	2.21165e-17	-3.68066e-10	-1.22562	5.73145e-08	-3.68066e-10	-0.811534
204462923	chr1:204462923:T:C	4.79408e-18	-1.33903	-1.41553	1.53727e-06	3.91392	-1.43625
204462927	chr1:204462927:T:TA	2.04249e-17	-3.68066e-10	-1.30519	3.23152e-08	-3.68066e-10	-1.38455
204462945	chr1:204462945:T:C	5.42516e-18	-1.42265	-1.20825	4.15763e-07	2.12473	-0.9547
204463108	chr1:204463108:A:C	5.95302e-18	-1.38174	-1.1563	1.68911e-06	3.91822	-1.34635
204463282	chr1:204463282:G:A	1.12453e-17	-1.3571	-0.544896	1.11589e-05	5.63336	-1.17346
204463369	chr1:204463369:CCT:C	7.06817e-18	-1.48366	-0.882685	1.5623e-06	3.47159	-0.977764
204463965	chr1:204463965:A:C	4.54936e-18	-1.5882	-1.21875	3.20619e-07	1.88257	-0.972403
204465149	chr1:204465149:T:C	2.81792e-17	-3.68066e-10	-0.98336	3.72753e-08	-3.68066e-10	-1.24176
204465376	chr1:204465376:T:C	3.44723e-17	-3.68066e-10	-0.781788	7.48796e-08	-3.68066e-10	-0.544206
204465428	chr1:204465428:C:T	2.05653e-17	-3.68066e-10	-1.29834	3.29011e-08	-3.68066e-10	-1.36658
204465436	chr1:204465436:C:T	1.06317e-16	-3.68066e-10	0.344485	2.85272e-07	-3.68066e-10	0.793356
204465592	chr1:204465592:C:T	2.22058e-17	-3.68066e-10	-1.22159	5.77556e-08	-3.68066e-10	-0.803866
204465902	chr1:204465902:A:C	2.98361e-18	-2.07812	-1.15069	6.81422e-09	-1.93961	-1.00147
204466183	chr1:204466183:G:A	1.84485e-17	-3.68066e-10	-1.40696	3.08597e-08	-3.68066e-10	-1.43063
204466453	chr1:204466453:G:A	2.03732e-17	-3.68066e-10	-1.30772	3.25706e-08	-3.68066e-10	-1.37668
204466795	chr1:204466795:T:C	8.91975e-17	-3.68066e-10	0.16891	1.84281e-07	-3.68066e-10	0.356372
204466938	chr1:204466938:G:A	4.8736e-18	-1.49608	-1.24203	1.0012e-05	5.1613	-0.809854
204467149	chr1:204467149:T:TG	7.00226e-17	-3.68066e-10	-0.0731252	1.54729e-07	-3.68066e-10	0.181587
204467392	chr1:204467392:G:C	2.13254e-18	-2.13508	-1.42955	4.91574e-09	-1.85848	-1.40916
204467512	chr1:204467512:A:G	2.1595e-18	-2.12027	-1.4318	4.65135e-09	-1.90931	-1.41362
204467573	chr1:204467573:A:G	8.50014e-17	-3.68066e-10	0.120724	1.36984e-07	-3.68066e-10	0.0597761
204467820	chr1:204467820:T:C	2.3539e-18	-2.12456	-1.34131	4.7525e-09	-1.94194	-1.35947
204467828	chr1:204467828:T:C	2.31057e-18	-2.1362	-1.34825	4.90214e-09	-1.90566	-1.36475
204468295	chr1:204468295:C:G	2.32712e-18	-2.1279	-1.34941	4.76576e-09	-1.93248	-1.36615
204468339	chr1:204468339:T:A	1.87134e-17	-3.68066e-10	-1.39271	3.07204e-08	-3.68066e-10	-1.43516
204468443	chr1:204468443:G:C	2.32636e-17	-1.43329	0.258235	3.98241e-05	4.01095	1.72119
204468593	chr1:204468593:G:A	1.96793e-17	-3.68066e-10	-1.34238	3.13113e-08	-3.68066e-10	-1.41611
204468631	chr1:204468631:C:G	3.36045e-18	-2.10423	-1.00564	1.13486e-08	-1.41243	-1.01856
204469206	chr1:204469206:C:T	2.40335e-17	-3.68066e-10	-1.1425	8.42401e-08	-3.68066e-10	-0.426417
204469580	chr1:204469580:G:A	2.87922e-17	-3.68066e-10	-0.961838	5.12904e-08	-3.68066e-10	-0.922584
204469992	chr1:204469992:C:T	2.21808e-17	-3.68066e-10	-1.22271	5.95122e-08	-3.68066e-10	-0.773907
204470070	chr1:204470070:T:C	4.10653e-17	-3.68066e-10	-0.60678	8.32311e-08	-3.68066e-10	-0.438466
204470131	chr1:204470131:C:A	1.27958e-17	-1.77283	-4.18584e-10	2.60467e-08	-1.6002	-4.18584e-10
204470196	chr1:204470196:C:T	1.85454e-17	-3.68066e-10	-1.40172	3.06585e-08	-3.68066e-10	-1.43718
204470493	chr1:204470493:A:C	1.91058e-17	-3.68066e-10	-1.37195	3.1298e-08	-3.68066e-10	-1.41653
204470672	chr1:204470672:A:G	2.11927e-17	-3.68066e-10	-1.26829	3.82649e-08	-3.68066e-10	-1.21556
204470965	chr1:204470965:A:G	1.85806e-17	-3.68066e-10	-1.39983	3.24115e-08	-3.68066e-10	-1.38157
204471048	chr1:204471048:C:T	2.69613e-18	-2.01778	-1.31234	2.80293e-08	-0.614103	-0.912735
204471693	chr1:204471693:C:T	2.36389e-17	-3.68066e-10	-1.15905	4.80907e-08	-3.68066e-10	-0.986998
204471730	chr1:204471730:C:T	1.89858e-17	-3.68066e-10	-1.37825	3.45104e-08	-3.68066e-10	-1.31883
204472312	chr1:204472312:C:T	9.09454e-18	-2.11427	-4.18584e-10	1.53476e-08	-2.12913	-4.18584e-10
204472415	chr1:204472415:G:A	2.26602e-17	-3.68066e-10	-1.20133	4.10452e-08	-3.68066e-10	-1.14541
204472438	chr1:204472438:C:T	3.07644e-17	-3.68066e-10	-0.895584	5.51988e-08	-3.68066e-10	-0.849146
204472548	chr1:204472548:G:C	2.60253e-17	-3.68066e-10	-1.06287	4.77746e-08	-3.68066e-10	-0.993593
204473166	chr1:204473166:A:T	2.66947e-18	-2.02238	-1.31768	2.69496e-08	-0.58871	-0.977409
204473458	chr1:204473458:T:TG	1.87077e-17	-3.68066e-10	-1.39301	3.09168e-08	-3.68066e-10	-1.42879
204474393	chr1:204474393:C:G	7.63121e-17	-3.68066e-10	0.0128882	1.1268e-07	-3.68066e-10	-0.135532
204474731	chr1:204474731:C:T	2.61065e-17	-3.68066e-10	-1.05976	5.16809e-08	-3.68066e-10	-0.914999
204474943	chr1:204474943:CCTCT:C	8.44675e-17	-3.68066e-10	0.114423	1.73092e-07	-3.68066e-10	0.293737
204475263	chr1:204475263:C:T	1.93634e-17	-3.68066e-10	-1.35856	3.148e-08	-3.68066e-10	-1.41074
204475407	chr1:204475407:C:T	2.82571e-17	-3.68066e-10	-0.980597	5.03108e-08	-3.68066e-10	-0.941868
204475559	chr1:204475559:A:G	9.44565e-18	-2.07639	-4.18584e-10	7.47297e-08	-0.54621	-4.18584e-10
204475592	chr1:204475592:G:A	2.21229e-17	-3.68066e-10	-1.22533	3.98587e-08	-3.68066e-10	-1.17475
204475674	chr1:204475674:C:T	9.53257e-18	-2.06723	-4.18584e-10	1.51505e-08	-2.14206	-4.18584e-10
204475720	chr1:204475720:A:G	3.50555e-17	-3.68066e-10	-0.765012	6.91948e-08	-3.68066e-10	-0.623161
204475762	chr1:204475762:C:A	2.20648e-17	-3.68066e-10	-1.22796	3.98486e-08	-3.68066e-10	-1.175
204476495	chr1:204476495:G:A	2.19954e-17	-3.68066e-10	-1.23111	3.9588e-08	-3.68066e-10	-1.18156
204476531	chr1:204476531:G:A	4.45022e-18	-2.016	-0.812994	3.8322e-06	2.96679	0.424315
204477169	chr1:204477169:A:G	2.0972e-17	-3.68066e-10	-1.27875	3.3224e-08	-3.68066e-10	-1.35682
204477185	chr1:204477185:T:C	3.91887e-18	-2.02749	-0.928654	6.36166e-08	-0.507926	-0.199288
204477281	chr1:204477281:G:A	1.79038e-17	-3.68066e-10	-1.43693	3.07319e-08	-3.68066e-10	-1.43479
204477560	chr1:204477560:A:G	2.44646e-18	-2.05414	-1.37317	1.43927e-08	-0.951472	-1.2419
204477906	chr1:204477906:T:C	1.91889e-17	-3.68066e-10	-1.36761	4.40716e-08	-3.68066e-10	-1.07427
204478412	chr1:204478412:A:G	3.07225e-17	-3.68066e-10	-0.896948	5.45934e-08	-3.68066e-10	-0.860175
204478470	chr1:204478470:T:A	2.07517e-17	-3.68066e-10	-1.28932	3.17942e-08	-3.68066e-10	-1.4008
204478934	chr1:204478934:G:C	1.79528e-17	-2.15001	0.71581	9.25567e-08	0.0376799	-0.369946
204479888	chr1:204479888:A:G	2.43973e-17	-3.68066e-10	-1.12747	4.46244e-08	-3.68066e-10	-1.06181
204480216	chr1:204480216:C:A	4.84004e-17	-3.68066e-10	-0.442436	1.07251e-07	-3.68066e-10	-0.18492
204480306	chr1:204480306:A:G	1.30672e-17	-0.575453	-1.17638	3.23111e-06	4.31417	-1.09368
204480422	chr1:204480422:G:A	6.10454e-17	-3.68066e-10	-0.210325	1.23828e-07	-3.68066e-10	-0.0411961
204480586	chr1:204480586:G:A	2.45331e-17	-3.68066e-10	-1.12192	4.41692e-08	-3.68066e-10	-1.07206
204480824	chr1:204480824:T:C	3.40602e-18	-1.68015	-1.41625	4.07282e-09	-2.08607	-1.36968
204481107	chr1:204481107:A:G	6.07203e-17	-3.68066e-10	-0.215665	1.22978e-07	-3.68066e-10	-0.0480816
204481147	chr1:204481147:T:A	5.46462e-17	-3.68066e-10	-0.321064	1.12014e-07	-3.68066e-10	-0.141463
204481213	chr1:204481213:C:G	4.21785e-18	-1.44526	-1.43735	0.00208759	10.6618	-0.970321
204481245	chr1:204481245:G:A	1.33251e-17	-1.7323	-4.18584e-10	1.55402e-08	-2.11666	-4.18584e-10
204481339	chr1:204481339:C:T	3.12456e-18	-1.77272	-1.40992	4.19556e-09	-2.04616	-1.37991
204481354	chr1:204481354:A:G	3.10114e-18	-1.7647	-1.42547	4.2498e-09	-2.05966	-1.35355
204481958	chr1:204481958:C:T	3.47947e-18	-1.65666	-1.41841	4.06029e-09	-2.09058	-1.36825
204482367	chr1:204482367:T:C	3.53924e-18	-1.68928	-1.36875	6.27458e-09	-2.06895	-0.954635
204482373	chr1:204482373:T:C	2.55785e-17	-3.68066e-10	-1.08019	3.52435e-08	-3.68066e-10	-1.29781
204482753	chr1:204482753:C:T	1.95267e-17	-3.68066e-10	-1.35016	3.57414e-08	-3.68066e-10	-1.28378
204483000	chr1:204483000:G:A	2.34281e-18	-2.042	-1.42859	1.04384e-08	-1.11864	-1.39595
204483119	chr1:204483119:C:T	2.41334e-18	-2.00992	-1.43102	1.14166e-08	-1.02361	-1.40141
204483150	chr1:204483150:A:G	3.14466e-17	-0.554295	-0.319358	4.85694e-06	3.5165	0.111582
204483284	chr1:204483284:G:A	1.81385e-17	-3.68066e-10	-1.42391	3.06938e-08	-3.68066e-10	-1.43603
204483520	chr1:204483520:G:A	6.22817e-17	-3.68066e-10	-0.190275	1.26645e-07	-3.68066e-10	-0.0186982
204483651	chr1:204483651:G:A	2.98211e-17	-0.578875	-0.347853	4.47948e-06	3.47131	0.0758649
204483867	chr1:204483867:G:C	1.79029e-17	-3.68066e-10	-1.43698	3.09155e-08	-3.68066e-10	-1.42883
204484007	chr1:204484007:C:T	1.88709e-17	-3.68066e-10	-1.38432	3.13011e-08	-3.68066e-10	-1.41644
204484087	chr1:204484087:G:A	5.28933e-17	-3.68066e-10	-0.353666	7.84944e-08	-3.68066e-10	-0.49706
204484192	chr1:204484192:C:T	7.27705e-18	-1.71383	-0.623383	7.628e-05	7.45873	-1.07665
204484565	chr1:204484565:C:T	4.15114e-18	-1.48575	-1.41282	3.85994e-09	-2.13077	-1.37867
204484656	chr1:204484656:A:C	5.03905e-18	-1.36891	-1.33582	3.59027e-09	-2.14649	-1.43537
204485199	chr1:204485199:C:T	2.021e-17	-3.68066e-10	-1.31576	3.7422e-08	-3.68066e-10	-1.23783
204485223	chr1:204485223:G:A	2.4758e-18	-2.13909	-1.27629	5.8853e-09	-1.77137	-1.31626
204485401	chr1:204485401:CT:C	4.57625e-18	-2.14888	-0.65218	1.44367e-08	-1.99288	-0.197436
204485404	chr1:204485404:A:G	4.56286e-18	-2.14942	-0.654578	1.42902e-08	-2.00029	-0.200223
204485613	chr1:204485613:G:A	2.24094e-17	-0.481413	-0.73105	3.354e-06	3.66787	-0.410046
204485823	chr1:204485823:G:A	3.78811e-18	-2.14855	-0.841529	1.05173e-08	-2.01589	-0.491176
204485876	chr1:204485876:T:C	1.81069e-17	-3.68066e-10	-1.42565	3.06543e-08	-3.68066e-10	-1.43731
204486100	chr1:204486100:A:C	2.06747e-17	-3.68066e-10	-1.29303	3.34679e-08	-3.68066e-10	-1.3495
204486694	chr1:204486694:C:T	3.21846e-17	-3.68066e-10	-0.850456	5.92559e-08	-3.68066e-10	-0.778222
204487018	chr1:204487018:G:A	6.23736e-17	-3.68066e-10	-0.188801	1.25745e-07	-3.68066e-10	-0.0258277
204487154	chr1:204487154:G:A	3.62293e-18	-1.60117	-1.43349	4.2253e-09	-2.09903	-1.31997
204487301	chr1:204487301:G:A	6.93891e-17	-3.68066e-10	-0.0822145	1.69352e-07	-3.68066e-10	0.271892
204487488	chr1:204487488:C:T	1.97984e-17	-3.68066e-10	-1.33634	3.61388e-08	-3.68066e-10	-1.27272
204487707	chr1:204487707:C:T	1.79008e-17	-3.68066e-10	-1.4371	3.07491e-08	-3.68066e-10	-1.43423
204487794	chr1:204487794:A:G	1.78961e-17	-3.68066e-10	-1.43736	3.10406e-08	-3.68066e-10	-1.42479
204487855	chr1:204487855:T:G	7.42901e-18	-0.940539	-1.37601	5.22864e-09	-1.90164	-1.30429
204488208	chr1:204488208:G:A	3.62388e-18	-1.59741	-1.43698	4.47973e-09	-2.10032	-1.2602
204488354	chr1:204488354:C:G	3.21059e-17	-3.68066e-10	-0.852903	5.90976e-08	-3.68066e-10	-0.780898
204488658	chr1:204488658:C:T	1.12993e-17	-1.72668	-0.170525	1.29804e-07	-1.94888	1.95482
204489753	chr1:204489753:C:T	2.46364e-17	-3.68066e-10	-1.11772	4.51058e-08	-3.68066e-10	-1.05108
204489924	chr1:204489924:G:A	1.96841e-17	-3.68066e-10	-1.34213	3.27659e-08	-3.68066e-10	-1.3707
204490400	chr1:204490400:C:T	3.61622e-18	-1.84796	-1.18856	1.98677e-08	-0.571446	-1.29955
204490633	chr1:204490633:G:GC	9.84371e-18	-2.03511	-4.18584e-10	1.86911e-08	-1.93204	-4.18584e-10
204490658	chr1:204490658:T:C	2.43395e-17	-0.808068	-0.321776	2.9097e-06	2.99357	0.122145
204491339	chr1:204491339:A:G	2.17959e-17	-3.68066e-10	-1.24022	3.5759e-08	-3.68066e-10	-1.28329
204491553	chr1:204491553:T:C	4.18066e-18	-1.63889	-1.25259	9.42501e-09	-2.06958	-0.54714
204492354	chr1:204492354:C:A	6.42934e-17	-3.68066e-10	-0.158487	1.55397e-07	-3.68066e-10	0.185895
204492435	chr1:204492435:T:C	1.83365e-17	-3.68066e-10	-1.41305	3.08986e-08	-3.68066e-10	-1.42938
204492494	chr1:204492494:C:T	3.6909e-18	-1.59601	-1.42006	4.07301e-09	-2.09822	-1.35748
204492922	chr1:204492922:A:G	1.45785e-17	-1.70605	0.0636585	1.87309e-07	-1.9605	2.33317
204493482	chr1:204493482:A:AT	1.80839e-17	-3.68066e-10	-1.42692	3.12429e-08	-3.68066e-10	-1.4183
204493484	chr1:204493484:G:A	4.74991e-18	-1.4219	-1.34192	0.0122085	11.2057	0.251824
204493662	chr1:204493662:C:CCA	1.84479e-17	-3.68066e-10	-1.40699	3.19536e-08	-3.68066e-10	-1.3958
204493928	chr1:204493928:G:A	5.31673e-17	-3.68066e-10	-0.348499	7.72174e-08	-3.68066e-10	-0.513462
204494174	chr1:204494174:A:C	1.95331e-17	-3.68066e-10	-1.34983	3.21013e-08	-3.68066e-10	-1.39119
204496650	chr1:204496650:T:C	4.41091e-17	-3.68066e-10	-0.535278	8.21787e-08	-3.68066e-10	-0.451191
204496804	chr1:204496804:G:A	2.46048e-17	-3.68066e-10	-1.119	5.58715e-08	-3.68066e-10	-0.837033
204496948	chr1:204496948:C:T	1.88146e-17	-3.68066e-10	-1.38731	3.15541e-08	-3.68066e-10	-1.40838
204497048	chr1:204497048:G:A	2.84934e-18	-1.88982	-1.38503	1.06195e-08	-1.83304	-0.664353
204497209	chr1:204497209:A:G	3.7954e-17	-3.68066e-10	-0.685569	5.8332e-08	-3.68066e-10	-0.793936
204497579	chr1:204497579:T:A	1.98134e-17	-3.68066e-10	-1.33559	3.96283e-08	-3.68066e-10	-1.18054
204497894	chr1:204497894:A:G	2.00684e-17	-3.68066e-10	-1.3228	4.22524e-08	-3.68066e-10	-1.11643
204499573	chr1:204499573:A:G	5.29933e-17	-3.68066e-10	-0.351779	1.02952e-07	-3.68066e-10	-0.225825
204500016	chr1:204500016:A:G	6.12615e-17	-3.68066e-10	-0.206792	1.34117e-07	-3.68066e-10	0.0386227
204500186	chr1:204500186:T:C	5.55118e-18	-1.25389	-1.35404	0.0374669	12.307	0.271863
204500915	chr1:204500915:AC:A	6.16514e-17	-3.68066e-10	-0.200448	1.48179e-07	-3.68066e-10	0.138337
204501001	chr1:204501001:G:C	3.44389e-18	-1.74462	-1.34072	4.59103e-09	-1.97727	-1.35871
204501375	chr1:204501375:C:T	1.53332e-17	-1.59192	-4.18584e-10	2.05202e-08	-1.83868	-4.18584e-10
204501914	chr1:204501914:TC:T	2.39532e-18	-2.01362	-1.4348	8.03342e-09	-1.67922	-1.09726
204502498	chr1:204502498:T:C	1.83168e-17	-3.68066e-10	-1.41412	3.08304e-08	-3.68066e-10	-1.43159
204502549	chr1:204502549:G:A	8.82938e-18	-2.14386	-4.18584e-10	1.5031e-08	-2.14997	-4.18584e-10
204503011	chr1:204503011:A:G	2.76795e-18	-2.06646	-1.23738	9.84775e-09	-1.25384	-1.319
204503151	chr1:204503151:C:T	3.7743e-18	-1.72793	-1.26579	1.46692e-08	-0.747633	-1.42671
204503767	chr1:204503767:C:A	2.15621e-17	-3.68066e-10	-1.25101	3.52028e-08	-3.68066e-10	-1.29896
204504102	chr1:204504102:T:C	3.02131e-17	-3.68066e-10	-0.913668	4.61029e-08	-3.68066e-10	-1.02921
204504406	chr1:204504406:T:C	4.20903e-17	-3.68066e-10	-0.582125	7.87522e-08	-3.68066e-10	-0.493781
204505011	chr1:204505011:G:A	6.34692e-17	-3.68066e-10	-0.171389	1.18195e-07	-3.68066e-10	-0.0877537
204505204	chr1:204505204:C:T	2.1992e-17	-3.68066e-10	-1.23126	3.55177e-08	-3.68066e-10	-1.29006
204505232	chr1:204505232:C:T	3.91649e-17	-3.68066e-10	-0.654162	7.69244e-08	-3.68066e-10	-0.517265
204506465	chr1:204506465:A:G	1.81302e-17	-3.68066e-10	-1.42436	3.17026e-08	-3.68066e-10	-1.40369
204506636	chr1:204506636:C:G	3.45368e-17	-3.68066e-10	-0.779918	6.86545e-08	-3.68066e-10	-0.631001
204507792	chr1:204507792:A:T	1.84411e-17	-3.68066e-10	-1.40736	3.10937e-08	-3.68066e-10	-1.42308
204507864	chr1:204507864:T:C	1.417e-17	-1.67082	-4.18584e-10	1.85296e-07	0.361867	-4.18584e-10
204508397	chr1:204508397:T:A	1.1331e-17	-1.05947	-0.834925	1.03745e-06	2.59989	-0.51546
204508849	chr1:204508849:A:G	3.41341e-18	-1.80983	-1.2844	4.64916e-09	-1.92901	-1.39439
204509521	chr1:204509521:C:T	2.61523e-18	-1.92322	-1.43737	7.62567e-09	-1.80405	-1.02452
204509954	chr1:204509954:T:C	1.77619e-17	-1.44489	-4.18584e-10	2.85157e-08	-1.50963	-4.18584e-10
204510000	chr1:204510000:A:G	4.0141e-17	-3.68066e-10	-0.629546	7.43511e-08	-3.68066e-10	-0.551289
204510048	chr1:204510048:T:C	2.93211e-18	-1.82505	-1.42117	8.50363e-09	-1.89758	-0.822015
204510661	chr1:204510661:C:T	4.96428e-17	-3.68066e-10	-0.41709	7.32553e-08	-3.68066e-10	-0.566137
204511226	chr1:204511226:C:T	1.81369e-17	-3.68066e-10	-1.424	3.0704e-08	-3.68066e-10	-1.43569
204511614	chr1:204511614:T:A	5.57889e-18	-1.16962	-1.43334	4.15856e-09	-2.00134	-1.43358
204512081	chr1:204512081:G:A	2.87177e-18	-1.8436	-1.42341	8.56126e-09	-1.87911	-0.833734
204512240	chr1:204512240:T:C	2.80765e-18	-1.86305	-1.42655	8.53395e-09	-1.86011	-0.855929
204512268	chr1:204512268:A:G	2.11768e-17	-1.69156	0.422522	0.000200688	5.00605	2.34337
204512882	chr1:204512882:T:C	2.14117e-17	-3.68066e-10	-1.258	3.51309e-08	-3.68066e-10	-1.30101
204513134	chr1:204513134:G:A	2.64336e-18	-1.91252	-1.43737	7.5421e-09	-1.81535	-1.02424
204513161	chr1:204513161:G:A	2.45979e-17	-3.68066e-10	-1.11928	3.81559e-08	-3.68066e-10	-1.21841
204513466	chr1:204513466:C:T	3.51131e-18	-1.8377	-1.22825	4.65238e-09	-1.90438	-1.41833
204513640	chr1:204513640:G:A	8.1163e-17	-3.68066e-10	0.0745159	1.78662e-07	-3.68066e-10	0.325406
204513723	chr1:204513723:T:C	2.45538e-17	-3.68066e-10	-1.12108	3.8098e-08	-3.68066e-10	-1.21993
204514076	chr1:204514076:G:A	7.85778e-17	-3.68066e-10	0.0421462	1.89688e-07	-3.68066e-10	0.385295
204514594	chr1:204514594:T:G	1.79207e-17	-3.68066e-10	-1.43599	3.07126e-08	-3.68066e-10	-1.43541
204515185	chr1:204515185:C:G	5.04788e-18	-2.11526	-0.587712	1.17676e-08	-1.67121	-0.723526
204515429	chr1:204515429:A:G	6.96803e-18	-1.21743	-1.16319	4.26706e-09	-2.10988	-1.29928
204516250	chr1:204516250:G:GC	2.03196e-17	-3.68066e-10	-1.31036	3.5726e-08	-3.68066e-10	-1.28421
204516697	chr1:204516697:G:A	4.87446e-18	-2.13316	-0.604777	1.07747e-08	-1.7447	-0.738188
204517077	chr1:204517077:G:C	3.09641e-18	-1.86176	-1.32994	5.01255e-09	-1.88257	-1.36558
204517364	chr1:204517364:A:G	1.2064e-16	-3.68066e-10	0.470867	2.87041e-07	-3.68066e-10	0.799537
204518040	chr1:204518040:C:A	3.29334e-17	-3.68066e-10	-0.827456	6.62408e-08	-3.68066e-10	-0.666791
204518651	chr1:204518651:C:T	1.80162e-17	-3.68066e-10	-1.43067	3.06547e-08	-3.68066e-10	-1.4373
204519072	chr1:204519072:G:C	1.79859e-17	-3.68066e-10	-1.43236	3.06528e-08	-3.68066e-10	-1.43736
204519150	chr1:204519150:G:C	2.82329e-18	-1.86423	-1.41981	8.69844e-09	-1.85764	-0.839305
204519559	chr1:204519559:A:G	6.43865e-18	-1.19773	-1.26189	0.0708509	12.576	0.640042
204520015	chr1:204520015:T:C	2.71755e-18	-1.90539	-1.41683	9.23303e-09	-1.81457	-0.822729
204520429	chr1:204520429:C:A	2.29567e-18	-2.05773	-1.43319	1.0774e-08	-1.56559	-0.917364
204521505	chr1:204521505:C:CT	9.99544e-18	-2.01981	-4.18584e-10	1.53354e-08	-2.12992	-4.18584e-10
204521546	chr1:204521546:C:T	7.09115e-18	-1.03376	-1.32934	0.105098	13.2293	0.381
204522483	chr1:204522483:C:T	4.32438e-17	-3.68066e-10	-0.555091	6.57216e-08	-3.68066e-10	-0.67466
204522484	chr1:204522484:G:A	2.76274e-18	-1.89136	-1.41436	9.49441e-09	-1.82766	-0.781723
204522500	chr1:204522500:C:T	2.41631e-18	-2.10917	-1.33053	6.01698e-09	-1.87446	-1.19104
204522523	chr1:204522523:G:A	2.10183e-17	-3.68066e-10	-1.27655	3.40262e-08	-3.68066e-10	-1.33296
204522674	chr1:204522674:A:G	2.97904e-18	-1.88508	-1.34526	5.22211e-09	-1.85694	-1.35025
204523025	chr1:204523025:C:G	2.6902e-18	-1.91091	-1.42141	9.05371e-09	-1.80726	-0.84965
204523159	chr1:204523159:G:A	7.51836e-18	-0.973052	-1.33154	2.09719e-08	-0.68602	-1.13089
204523217	chr1:204523217:C:A	1.81727e-17	-3.68066e-10	-1.42202	3.07334e-08	-3.68066e-10	-1.43474
204523394	chr1:204523394:G:A	6.71355e-18	-1.05303	-1.36479	0.0610674	12.8553	0.212107
204523656	chr1:204523656:T:C	1.05366e-17	-1.14985	-0.817241	8.84566e-07	2.41641	-0.491405
204523899	chr1:204523899:G:T	4.3351e-17	-3.68066e-10	-0.552614	8.30919e-08	-3.68066e-10	-0.44014
204524288	chr1:204524288:T:C	2.43912e-17	-3.68066e-10	-1.12772	3.92691e-08	-3.68066e-10	-1.18965
204524434	chr1:204524434:G:T	2.45017e-17	-3.68066e-10	-1.1232	8.21127e-08	-3.68066e-10	-0.451994
204524435	chr1:204524435:C:T	2.4515e-17	-3.68066e-10	-1.12266	8.21904e-08	-3.68066e-10	-0.451049
204524953	chr1:204524953:CTG:C	6.00718e-17	-3.68066e-10	-0.226403	1.35007e-07	-3.68066e-10	0.0452355
204525155	chr1:204525155:C:T	9.74926e-18	-1.13144	-0.913313	8.12607e-07	2.44976	-0.609599
204525308	chr1:204525308:C:T	9.65035e-18	-1.14768	-0.907274	7.9213e-07	2.41657	-0.60193
204525610	chr1:204525610:G:A	1.838e-17	-3.68066e-10	-1.41068	3.07709e-08	-3.68066e-10	-1.43352
204526125	chr1:204526125:G:A	2.74308e-18	-1.89224	-1.42062	9.17188e-09	-1.82631	-0.817638
204526146	chr1:204526146:C:G	4.45896e-17	-3.68066e-10	-0.524443	8.57569e-08	-3.68066e-10	-0.408571
204526708	chr1:204526708:C:G	4.08786e-17	-3.68066e-10	-0.611338	7.80808e-08	-3.68066e-10	-0.502344
204526718	chr1:204526718:C:A	4.09491e-17	-3.68066e-10	-0.609613	7.8219e-08	-3.68066e-10	-0.500574
204526752	chr1:204526752:C:T	2.33548e-17	-3.68066e-10	-1.17114	3.77488e-08	-3.68066e-10	-1.22914
204527468	chr1:204527468:A:G	2.77385e-17	-3.68066e-10	-0.999123	4.28359e-08	-3.68066e-10	-1.10271
204527572	chr1:204527572:G:A	2.45426e-17	-1.12153	-4.18584e-10	2.80043e-07	0.774856	-4.18584e-10
204527701	chr1:204527701:C:CTT	4.64752e-18	-1.36051	-1.42509	4.06353e-09	-2.06553	-1.3925
204527728	chr1:204527728:C:A	2.74236e-18	-1.89677	-1.41635	9.45336e-09	-1.82126	-0.792462
204527767	chr1:204527767:A:G	2.77415e-18	-1.88627	-1.41534	9.40491e-09	-1.83336	-0.785499
204528177	chr1:204528177:A:G	1.79166e-17	-3.68066e-10	-1.43622	3.07228e-08	-3.68066e-10	-1.43508
204528228	chr1:204528228:A:G	4.71727e-18	-2.09157	-0.679143	1.55719e-08	-1.81963	-0.294987
204528285	chr1:204528285:A:G	3.23298e-18	-1.80559	-1.34295	4.84333e-09	-1.93017	-1.35232
204528754	chr1:204528754:A:G	3.66042e-17	-3.68066e-10	-0.72178	6.76555e-08	-3.68066e-10	-0.645659
204528785	chr1:204528785:G:C	4.78546e-18	-1.32048	-1.43588	4.00147e-09	-2.05634	-1.41708
204529236	chr1:204529236:C:T	4.5765e-18	-2.07551	-0.725502	1.52532e-08	-1.78345	-0.351852
204529771	chr1:204529771:T:C	2.39831e-17	-3.68066e-10	-1.14459	3.85534e-08	-3.68066e-10	-1.20804
204529928	chr1:204529928:A:G	2.84092e-18	-1.89407	-1.38375	9.36769e-09	-1.84365	-0.779167
204531129	chr1:204531129:G:A	6.61065e-18	-1.04339	-1.38987	0.0557736	12.8959	0.0808159
204532255	chr1:204532255:C:T	6.1599e-18	-1.14689	-1.35699	0.061751	12.8133	0.265194
204532272	chr1:204532272:C:T	5.47795e-17	-3.68066e-10	-0.318628	8.13285e-08	-3.68066e-10	-0.461591
204533078	chr1:204533078:G:A	5.47652e-17	-3.68066e-10	-0.318888	8.13137e-08	-3.68066e-10	-0.461773
204533732	chr1:204533732:T:A	1.82447e-17	-3.68066e-10	-1.41807	3.07006e-08	-3.68066e-10	-1.43581
204533817	chr1:204533817:C:G	2.11902e-17	-3.68066e-10	-1.26841	3.41761e-08	-3.68066e-10	-1.32856
204534517	chr1:204534517:T:G	1.83779e-17	-1.41079	-4.18584e-10	4.00666e-08	-1.16955	-4.18584e-10
204534688	chr1:204534688:C:G	4.31189e-18	-2.08465	-0.775914	1.40837e-08	-1.80221	-0.412856
204535124	chr1:204535124:G:A	9.04996e-18	-2.11918	-4.18584e-10	1.53348e-08	-2.12996	-4.18584e-10
204535250	chr1:204535250:C:T	1.78966e-17	-3.68066e-10	-1.43733	3.10775e-08	-3.68066e-10	-1.4236
204535359	chr1:204535359:G:A	2.93408e-18	-1.86552	-1.38003	9.96081e-09	-1.8619	-0.69953
204535399	chr1:204535399:T:C	3.02745e-18	-1.81635	-1.39788	5.1246e-09	-1.9325	-1.29353
204535449	chr1:204535449:A:G	1.84903e-17	-3.68066e-10	-1.40469	3.08279e-08	-3.68066e-10	-1.43167
204535535	chr1:204535535:T:C	2.08181e-17	-3.68066e-10	-1.28612	3.36707e-08	-3.68066e-10	-1.34346
204535815	chr1:204535815:A:C	1.82745e-17	-3.68066e-10	-1.41644	3.07906e-08	-3.68066e-10	-1.43288
204536028	chr1:204536028:G:A	4.72478e-18	-1.55497	-1.21415	2.78169e-08	-0.152603	-1.38184
204536359	chr1:204536359:T:C	1.12863e-17	-1.1685	-0.729849	9.39429e-07	2.36922	-0.38404
204536377	chr1:204536377:C:T	1.88434e-17	-3.68066e-10	-1.38578	3.11484e-08	-3.68066e-10	-1.42132
204536979	chr1:204536979:C:T	2.95174e-18	-1.8458	-1.39375	5.2577e-09	-1.8985	-1.30189
204537046	chr1:204537046:CT:C	6.54952e-18	-1.07221	-1.37034	0.0554134	12.7861	0.184187
204537124	chr1:204537124:G:C	2.08893e-17	-3.68066e-10	-1.2827	3.37619e-08	-3.68066e-10	-1.34075
204538313	chr1:204538313:G:A	1.80502e-17	-3.68066e-10	-1.42879	3.06669e-08	-3.68066e-10	-1.4369
204538677	chr1:204538677:T:C	3.25656e-17	-3.68066e-10	-0.838687	5.06372e-08	-3.68066e-10	-0.9354
204538862	chr1:204538862:C:T	4.04223e-17	-3.68066e-10	-0.622563	7.44962e-08	-3.68066e-10	-0.549339
204539019	chr1:204539019:G:A	7.66405e-18	-1.25652	-1.02889	0.00393088	11.7574	-1.43308
204539031	chr1:204539031:G:A	2.29639e-18	-2.06087	-1.42974	1.18604e-08	-1.55178	-0.835099
204539064	chr1:204539064:T:C	1.79605e-17	-3.68066e-10	-1.43377	3.06641e-08	-3.68066e-10	-1.437
204539523	chr1:204539523:T:G	1.90856e-17	-1.37301	-4.18584e-10	1.88645e-08	-1.9228	-4.18584e-10
204539544	chr1:204539544:T:G	1.79329e-17	-3.68066e-10	-1.4353	3.07056e-08	-3.68066e-10	-1.43564
204539717	chr1:204539717:A:C	3.63884e-17	-3.68066e-10	-0.727693	6.72281e-08	-3.68066e-10	-0.651996
204539782	chr1:204539782:C:A	3.56805e-17	-3.68066e-10	-0.747339	6.58643e-08	-3.68066e-10	-0.672491
204540624	chr1:204540624:A:G	3.66768e-17	-3.68066e-10	-0.719799	9.36198e-08	-3.68066e-10	-0.320846
204541338	chr1:204541338:G:A	8.83381e-18	-2.14336	-4.18584e-10	1.61288e-08	-2.07948	-4.18584e-10
204541881	chr1:204541881:A:G	8.82127e-18	-2.14478	-4.18584e-10	1.50306e-08	-2.15	-4.18584e-10
204541910	chr1:204541910:GCA:G	4.57806e-17	-3.68066e-10	-0.498082	6.94206e-08	-3.68066e-10	-0.619904
204542474	chr1:204542474:C:A	3.70486e-18	-1.75083	-1.26147	3.97647e-09	-2.04268	-1.43701
204542576	chr1:204542576:T:C	2.46506e-18	-1.99049	-1.42923	1.12443e-08	-1.13794	-1.30229
204542731	chr1:204542731:T:G	1.80635e-17	-3.68066e-10	-1.42805	3.19361e-08	-3.68066e-10	-1.39635
204542742	chr1:204542742:G:A	1.9105e-17	-3.68066e-10	-1.372	3.1356e-08	-3.68066e-10	-1.41468
204542796	chr1:204542796:T:C	2.35893e-17	-1.16115	-4.18584e-10	2.63361e-07	0.713437	-4.18584e-10
204542972	chr1:204542972:T:C	2.75506e-18	-1.90601	-1.40249	1.02355e-08	-1.81092	-0.723311
204543052	chr1:204543052:A:G	2.08946e-17	-3.68066e-10	-1.28245	3.37684e-08	-3.68066e-10	-1.34056
204543057	chr1:204543057:G:A	2.08948e-17	-3.68066e-10	-1.28244	3.37693e-08	-3.68066e-10	-1.34054
204543067	chr1:204543067:A:T	2.31112e-18	-2.0563	-1.42791	1.12501e-08	-1.56939	-0.870319
204543413	chr1:204543413:T:C	3.05951e-17	-3.68066e-10	-0.901104	6.02082e-08	-3.68066e-10	-0.762279
204543598	chr1:204543598:A:G	2.20354e-17	-3.68066e-10	-1.22929	3.57072e-08	-3.68066e-10	-1.28474
204543801	chr1:204543801:A:T	2.08948e-17	-3.68066e-10	-1.28244	3.37693e-08	-3.68066e-10	-1.34054
204543808	chr1:204543808:T:C	3.68148e-17	-3.68066e-10	-0.716043	6.81263e-08	-3.68066e-10	-0.638724
204543893	chr1:204543893:C:T	2.22755e-17	-1.21845	-4.18584e-10	2.40651e-07	0.623261	-4.18584e-10
204544128	chr1:204544128:A:G	2.93823e-18	-1.85146	-1.39268	5.26893e-09	-1.89373	-1.30453
204544181	chr1:204544181:G:C	1.9119e-17	-3.68066e-10	-1.37126	3.13692e-08	-3.68066e-10	-1.41426
204544274	chr1:204544274:G:A	7.42039e-18	-1.27754	-1.04017	6.02618e-07	2.3287	-0.787505
204545877	chr1:204545877:G:T	1.80645e-17	-3.68066e-10	-1.42799	3.06691e-08	-3.68066e-10	-1.43683
204546171	chr1:204546171:G:C	2.27289e-18	-2.0694	-1.43149	1.19314e-08	-1.52912	-0.851792
204546632	chr1:204546632:T:C	9.8629e-18	-2.03316	-4.18584e-10	1.52641e-08	-2.13458	-4.18584e-10
204546735	chr1:204546735:C:T	2.7907e-18	-1.88516	-1.41049	9.31276e-09	-1.83667	-0.792034
204546897	chr1:204546897:A:G	2.62863e-18	-1.92533	-1.43015	8.61248e-09	-1.79775	-0.909125
204547357	chr1:204547357:T:G	4.46549e-18	-1.39424	-1.43132	4.4674e-08	0.312949	-1.37365
204547436	chr1:204547436:C:T	1.04392e-17	-1.97638	-4.18584e-10	1.62382e-08	-2.07272	-4.18584e-10
204547790	chr1:204547790:C:T	6.56774e-18	-1.07865	-1.36112	0.0562453	12.7579	0.227239
204547969	chr1:204547969:G:A	2.71853e-18	-1.92167	-1.40019	1.0532e-08	-1.79101	-0.714664
204549613	chr1:204549613:G:A	3.0526e-17	-3.68066e-10	-0.903365	6.00473e-08	-3.68066e-10	-0.764955
204549696	chr1:204549696:A:T	4.22874e-17	-3.68066e-10	-0.577455	8.10394e-08	-3.68066e-10	-0.465152
204550020	chr1:204550020:G:A	2.65714e-17	-1.04211	-4.18584e-10	3.20946e-07	0.911185	-4.18584e-10
204550121	chr1:204550121:C:T	4.36988e-17	-3.68066e-10	-0.544624	8.4044e-08	-3.68066e-10	-0.428747
204550123	chr1:204550123:C:T	4.44764e-17	-3.68066e-10	-0.526986	8.56126e-08	-3.68066e-10	-0.410255
204550633	chr1:204550633:C:A	2.32574e-18	-2.11831	-1.3596	5.59096e-09	-1.90095	-1.23798
204550916	chr1:204550916:A:T	8.78087e-18	-2.14937	-4.18584e-10	1.53274e-08	-2.13045	-4.18584e-10
204551017	chr1:204551017:G:A	5.18077e-17	-3.68066e-10	-0.374405	7.627e-08	-3.68066e-10	-0.525807
204551067	chr1:204551067:G:A	3.42317e-17	-3.68066e-10	-0.788793	6.30091e-08	-3.68066e-10	-0.716808
204551147	chr1:204551147:A:G	2.74406e-17	-3.68066e-10	-1.00992	4.35013e-08	-3.68066e-10	-1.0873
204551327	chr1:204551327:T:C	1.98969e-17	-3.68066e-10	-1.33138	3.48197e-08	-3.68066e-10	-1.3099
204551381	chr1:204551381:G:T	1.81401e-17	-3.68066e-10	-1.42382	3.06884e-08	-3.68066e-10	-1.4362
204551844	chr1:204551844:T:C	6.1001e-18	-2.14388	-0.369761	1.26061e-08	-1.80551	-0.520397
204551950	chr1:204551950:TACACTA:T	2.09628e-17	-3.68066e-10	-1.2792	3.70802e-08	-3.68066e-10	-1.247
204552274	chr1:204552274:A:G	8.13124e-17	-3.68066e-10	0.0763553	1.98953e-07	-3.68066e-10	0.432983
204553361	chr1:204553361:C:T	4.91341e-18	-2.07512	-0.654854	1.31513e-07	-1.47383	1.49285
204553460	chr1:204553460:A:G	1.79088e-17	-3.68066e-10	-1.43665	3.07224e-08	-3.68066e-10	-1.4351
204553904	chr1:204553904:A:G	2.05209e-17	-3.68066e-10	-1.3005	3.72044e-08	-3.68066e-10	-1.24366
204553958	chr1:204553958:T:C	1.99838e-17	-3.68066e-10	-1.32702	3.50159e-08	-3.68066e-10	-1.30429
204554135	chr1:204554135:C:A	5.94723e-18	-2.13588	-0.403142	1.28286e-08	-1.75859	-0.549816
204554399	chr1:204554399:T:G	1.30141e-16	-3.68066e-10	0.546677	3.11557e-07	-3.68066e-10	0.881495
204554791	chr1:204554791:A:G	2.61035e-17	-3.68066e-10	-1.05987	7.47967e-08	-3.68066e-10	-0.545314
204555346	chr1:204555346:G:T	2.36183e-18	-2.02563	-1.43688	9.91733e-09	-1.63162	-0.934186
204555670	chr1:204555670:G:C	9.94662e-18	-2.02471	-4.18584e-10	1.83034e-08	-1.953	-4.18584e-10
204555863	chr1:204555863:A:G	1.18454e-16	-3.68066e-10	0.452577	2.81368e-07	-3.68066e-10	0.779574
204556004	chr1:204556004:A:G	1.30948e-17	-1.74973	-4.18584e-10	2.46381e-07	0.64679	-4.18584e-10
204556448	chr1:204556448:A:G	4.32071e-17	-3.68066e-10	-0.555939	8.29749e-08	-3.68066e-10	-0.441549
204556632	chr1:204556632:G:A	2.0902e-17	-3.68066e-10	-1.2821	3.37781e-08	-3.68066e-10	-1.34027
204557031	chr1:204557031:C:T	2.09111e-17	-3.68066e-10	-1.28166	3.37911e-08	-3.68066e-10	-1.33989
204557593	chr1:204557593:G:A	9.78523e-18	-1.23296	-0.808112	8.99513e-07	2.43817	-0.496404
204558251	chr1:204558251:A:G	2.92688e-18	-1.81497	-1.43304	7.01518e-09	-1.92061	-0.991403
204558491	chr1:204558491:C:T	9.92477e-18	-2.02691	-4.18584e-10	1.68885e-08	-2.03345	-4.18584e-10
204558570	chr1:204558570:A:G	6.38461e-17	-3.68066e-10	-0.165468	1.37391e-07	-3.68066e-10	0.0627403
204559128	chr1:204559128:G:A	4.92886e-18	-2.07163	-0.655205	1.29928e-07	-1.48631	1.4932
204559216	chr1:204559216:A:C	2.92974e-18	-1.81523	-1.4318	6.54051e-09	-1.92966	-1.05241
204559727	chr1:204559727:C:T	3.64233e-17	-3.68066e-10	-0.726734	6.73119e-08	-3.68066e-10	-0.65075
204559841	chr1:204559841:G:C	2.92671e-18	-1.82435	-1.42371	7.62292e-09	-1.90547	-0.923456
204559956	chr1:204559956:G:A	5.55282e-18	-1.27019	-1.33745	0.041479	12.3279	0.352696
204560174	chr1:204560174:A:C	2.356e-18	-2.03166	-1.43332	1.01771e-08	-1.62581	-0.914135
204560590	chr1:204560590:C:G	2.05156e-17	-3.68066e-10	-1.30076	4.16523e-08	-3.68066e-10	-1.13073
204560680	chr1:204560680:T:C	4.41198e-18	-2.01584	-0.821777	1.53652e-08	-1.6527	-0.475284
204561232	chr1:204561232:A:G	3.68375e-17	-3.68066e-10	-0.715426	6.81645e-08	-3.68066e-10	-0.638164
204561377	chr1:204561377:A:G	2.80974e-18	-1.85418	-1.43467	7.63095e-09	-1.87723	-0.950641
204561475	chr1:204561475:C:T	1.12191e-17	-1.90433	-4.18584e-10	2.04387e-08	-1.84266	-4.18584e-10
204561796	chr1:204561796:C:T	1.02584e-17	-1.2005	-0.793348	9.82483e-07	2.50998	-0.479988
204562426	chr1:204562426:A:G	1.73284e-17	-1.4696	-4.18584e-10	1.50622e-08	-2.1479	-4.18584e-10
204562439	chr1:204562439:C:T	4.67943e-18	-2.07584	-0.70293	1.18943e-07	-1.47554	1.3941
204562495	chr1:204562495:C:T	3.53329e-18	-1.816	-1.24372	2.47139e-08	-0.675579	-0.977144
204562607	chr1:204562607:G:A	3.67746e-17	-3.68066e-10	-0.717136	6.80453e-08	-3.68066e-10	-0.639914
204562712	chr1:204562712:C:T	3.00066e-18	-1.79664	-1.42647	5.4703e-09	-1.72451	-1.43624
204562748	chr1:204562748:T:C	2.3482e-18	-2.03144	-1.43685	1.0019e-08	-1.62214	-0.933472
204562752	chr1:204562752:G:C	1.79871e-17	-3.68066e-10	-1.43229	3.06527e-08	-3.68066e-10	-1.43737
204563130	chr1:204563130:G:T	1.96307e-17	-3.68066e-10	-1.34485	3.22197e-08	-3.68066e-10	-1.38751
204563195	chr1:204563195:G:A	5.75214e-18	-1.23972	-1.33266	0.0474971	12.4435	0.372628
204563531	chr1:204563531:C:T	1.06371e-17	-1.16431	-0.793288	1.06461e-06	2.59171	-0.481426
204563625	chr1:204563625:T:G	3.67372e-17	-3.68066e-10	-0.718154	6.79691e-08	-3.68066e-10	-0.641034
204563711	chr1:204563711:A:G	1.79871e-17	-3.68066e-10	-1.43229	3.06527e-08	-3.68066e-10	-1.43737
204563811	chr1:204563811:AG:A	3.10638e-18	-1.76222	-1.42627	5.68031e-09	-1.68691	-1.43618
204564115	chr1:204564115:GTGTGTGTA:G	1.15703e-16	-3.68066e-10	0.429083	2.77017e-07	-3.68066e-10	0.763992
204564156	chr1:204564156:A:G	4.00044e-18	-2.0532	-0.882336	7.70306e-08	-1.53884	1.02295
204564447	chr1:204564447:C:T	7.83496e-17	-3.68066e-10	0.0392368	1.91513e-07	-3.68066e-10	0.394867
204564878	chr1:204564878:G:C	3.67746e-17	-3.68066e-10	-0.717136	6.80453e-08	-3.68066e-10	-0.639914
204564940	chr1:204564940:A:G	1.85672e-17	-3.68066e-10	-1.40055	3.09216e-08	-3.68066e-10	-1.42863
204565979	chr1:204565979:C:G	8.86876e-18	-2.13941	-4.18584e-10	1.59353e-08	-2.09155	-4.18584e-10
204566247	chr1:204566247:T:C	1.6518e-17	-1.03437	-0.483118	5.15503e-08	-0.736205	-0.181325
204566478	chr1:204566478:C:T	4.61786e-17	-3.68066e-10	-0.489427	6.86302e-08	-3.68066e-10	-0.631355
204566661	chr1:204566661:T:G	2.60545e-18	-1.9292	-1.43514	8.25198e-09	-1.7912	-0.958436
204566669	chr1:204566669:A:G	3.67267e-17	-3.68066e-10	-0.718439	6.7952e-08	-3.68066e-10	-0.641286
204567069	chr1:204567069:A:G	2.99457e-18	-1.8275	-1.39765	5.21083e-09	-1.91353	-1.29582
204567691	chr1:204567691:G:A	2.12941e-17	-3.68066e-10	-1.26351	3.42753e-08	-3.68066e-10	-1.32566
204568421	chr1:204568421:C:T	3.29616e-17	-3.68066e-10	-0.826599	6.64935e-08	-3.68066e-10	-0.662983
204568520	chr1:204568520:G:A	5.37414e-18	-1.20987	-1.43047	4.08606e-09	-2.01578	-1.43672
204568594	chr1:204568594:G:C	1.79225e-17	-3.68066e-10	-1.43589	3.11134e-08	-3.68066e-10	-1.42245
204569296	chr1:204569296:C:T	1.72522e-17	-0.898724	-0.57528	2.85476e-07	1.25107	-0.456998
204569383	chr1:204569383:G:A	2.16536e-17	-1.24677	-4.18584e-10	3.46027e-07	0.986431	-4.18584e-10
204569543	chr1:204569543:G:A	2.76584e-17	-3.68066e-10	-1.00201	4.26155e-08	-3.68066e-10	-1.10787
204569870	chr1:204569870:ATATCT:A	3.19284e-17	-3.68066e-10	-0.858449	5.94467e-08	-3.68066e-10	-0.775007
204570082	chr1:204570082:A:G	2.26103e-17	-3.68066e-10	-1.20354	3.55586e-08	-3.68066e-10	-1.28891
204570113	chr1:204570113:T:G	2.61327e-18	-1.92617	-1.43518	8.19741e-09	-1.79689	-0.959384
204570147	chr1:204570147:C:T	8.21264e-17	-3.68066e-10	0.0863163	2.01389e-07	-3.68066e-10	0.445149
204570153	chr1:204570153:TG:T	2.14805e-17	-3.68066e-10	-1.2548	3.80373e-08	-3.68066e-10	-1.22152
204570163	chr1:204570163:A:G	5.46284e-18	-1.28805	-1.33593	0.038765	12.2537	0.359247
204570211	chr1:204570211:T:C	8.87624e-18	-2.13857	-4.18584e-10	1.50343e-08	-2.14976	-4.18584e-10
204570476	chr1:204570476:T:G	3.91534e-17	-3.68066e-10	-0.654455	7.47815e-08	-3.68066e-10	-0.545518
204571657	chr1:204571657:C:T	2.09123e-17	-3.68066e-10	-1.28161	3.37914e-08	-3.68066e-10	-1.33988
204572069	chr1:204572069:G:A	5.01465e-18	-1.27241	-1.43717	4.06842e-09	-2.04325	-1.41358
204572147	chr1:204572147:G:A	3.55071e-16	-3.68066e-10	1.55038	7.33605e-07	-3.68066e-10	1.73788
204572214	chr1:204572214:G:C	5.22595e-18	-1.28233	-1.38598	4.52133e-09	-2.04591	-1.30537
204572333	chr1:204572333:A:G	1.8563e-17	-0.993677	-0.407098	5.88369e-08	-0.690409	-0.0949089
204572398	chr1:204572398:T:C	4.74887e-18	-2.1056	-0.658441	1.5411e-08	-1.85368	-0.271328
204572815	chr1:204572815:T:C	5.6504e-18	-2.08756	-0.502654	1.7872e-07	-1.43384	1.75958
204573010	chr1:204573010:G:T	5.91962e-17	-3.68066e-10	-0.241086	1.33343e-07	-3.68066e-10	0.0328387
204573360	chr1:204573360:A:G	5.55254e-18	-2.11851	-0.489181	1.27545e-08	-1.67645	-0.637756
204573393	chr1:204573393:G:A	2.62831e-18	-1.93467	-1.42093	9.30621e-09	-1.78354	-0.845865
204573452	chr1:204573452:T:C	2.33381e-18	-2.05064	-1.4238	1.20401e-08	-1.57401	-0.797829
204573786	chr1:204573786:G:A	2.04982e-17	-3.68066e-10	-1.30161	3.32541e-08	-3.68066e-10	-1.35591
204573805	chr1:204573805:G:T	2.04982e-17	-3.68066e-10	-1.30161	3.32541e-08	-3.68066e-10	-1.35591
204573870	chr1:204573870:AAT:A	3.48098e-18	-1.80861	-1.26602	2.40641e-08	-0.662928	-1.01644
204574101	chr1:204574101:C:T	1.79866e-17	-3.68066e-10	-1.43232	3.06528e-08	-3.68066e-10	-1.43736
204574451	chr1:204574451:G:A	5.53553e-18	-1.28239	-1.32837	0.0408966	12.2786	0.387881
204574742	chr1:204574742:C:T	3.10731e-18	-1.76477	-1.42342	5.68124e-09	-1.68782	-1.4351
204575416	chr1:204575416:G:A	2.03408e-17	-3.68066e-10	-1.30932	3.30572e-08	-3.68066e-10	-1.36185
204575508	chr1:204575508:T:G	1.95658e-17	-3.68066e-10	-1.34816	3.21436e-08	-3.68066e-10	-1.38988
204575517	chr1:204575517:C:T	2.02032e-17	-3.68066e-10	-1.3161	3.28566e-08	-3.68066e-10	-1.36793
204575721	chr1:204575721:A:G	1.79475e-17	-3.68066e-10	-1.43449	3.06658e-08	-3.68066e-10	-1.43694
204576006	chr1:204576006:TG:T	3.71448e-18	-1.60703	-1.40268	2.8163e-08	-0.100838	-1.42124
204576073	chr1:204576073:G:C	2.30397e-17	-3.68066e-10	-1.18472	4.59759e-08	-3.68066e-10	-1.03197
204576223	chr1:204576223:C:T	2.00813e-17	-3.68066e-10	-1.32216	3.32592e-08	-3.68066e-10	-1.35576
204576719	chr1:204576719:CAG:C	3.12909e-17	-3.68066e-10	-0.878617	5.72218e-08	-3.68066e-10	-0.813152
204577031	chr1:204577031:TATCTC:T	2.04982e-17	-3.68066e-10	-1.30161	3.32541e-08	-3.68066e-10	-1.35591
204577409	chr1:204577409:G:A	1.79871e-17	-3.68066e-10	-1.43229	3.06527e-08	-3.68066e-10	-1.43737
204577462	chr1:204577462:T:C	1.79911e-17	-3.68066e-10	-1.43207	3.06526e-08	-3.68066e-10	-1.43737
204577589	chr1:204577589:G:A	4.20664e-17	-3.68066e-10	-0.582693	7.78545e-08	-3.68066e-10	-0.505246
204577819	chr1:204577819:T:C	5.10181e-18	-1.27858	-1.41377	4.24662e-09	-2.03915	-1.37481
204578140	chr1:204578140:A:G	2.67984e-18	-1.91404	-1.42214	8.99624e-09	-1.80917	-0.854112
204578368	chr1:204578368:A:T	3.24077e-17	-3.68066e-10	-0.843546	6.51962e-08	-3.68066e-10	-0.682686
204578684	chr1:204578684:G:C	2.05339e-17	-3.68066e-10	-1.29986	3.38314e-08	-3.68066e-10	-1.3387
204579004	chr1:204579004:C:A	9.61475e-18	-1.35113	-0.707512	7.62845e-07	2.16667	-0.389702
204579256	chr1:204579256:A:G	7.98324e-17	-3.68066e-10	0.0579863	1.74888e-07	-3.68066e-10	0.304058
204579444	chr1:204579444:A:C	2.03731e-17	-3.68066e-10	-1.30773	3.31309e-08	-3.68066e-10	-1.35962
204580221	chr1:204580221:A:G	4.49756e-17	-3.68066e-10	-0.515824	9.03358e-08	-3.68066e-10	-0.356553
204580247	chr1:204580247:A:G	3.34962e-18	-1.95289	-1.1602	5.27661e-09	-1.77204	-1.42476
204580368	chr1:204580368:C:T	2.74159e-18	-1.89125	-1.42216	1.01767e-08	-1.82797	-0.712019
204580436	chr1:204580436:A:C	2.40024e-18	-2.02002	-1.42636	1.20079e-08	-1.64499	-0.729531
204580543	chr1:204580543:A:G	8.77899e-18	-2.14958	-4.18584e-10	1.51073e-08	-2.14491	-4.18584e-10
204581237	chr1:204581237:TA:T	8.85132e-18	-2.14138	-4.18584e-10	1.51885e-08	-2.13955	-4.18584e-10
204581241	chr1:204581241:T:TA	8.07035e-17	-3.68066e-10	0.068838	1.83752e-07	-3.68066e-10	0.353502
204581588	chr1:204581588:T:C	8.78769e-18	-2.14859	-4.18584e-10	1.54277e-08	-2.12392	-4.18584e-10
204582098	chr1:204582098:A:G	1.82618e-17	-3.68066e-10	-1.41713	3.07746e-08	-3.68066e-10	-1.4334
204582279	chr1:204582279:G:A	8.18027e-18	-1.32698	-0.893242	6.02168e-07	2.17228	-0.63183
204582702	chr1:204582702:T:C	6.39942e-18	-1.29243	-1.17331	0.0302642	11.5172	0.848195
204583385	chr1:204583385:G:A	1.94384e-17	-3.68066e-10	-1.35469	3.19856e-08	-3.68066e-10	-1.3948
204583650	chr1:204583650:T:C	3.11127e-17	-3.68066e-10	-0.884328	5.81825e-08	-3.68066e-10	-0.796504
204583832	chr1:204583832:C:T	1.94349e-17	-3.68066e-10	-1.35487	3.19819e-08	-3.68066e-10	-1.39492
204584598	chr1:204584598:A:G	4.05618e-18	-2.10365	-0.818049	1.27842e-08	-1.85466	-0.457221
204584918	chr1:204584918:T:C	2.0872e-16	-3.68066e-10	1.01905	5.59481e-07	-3.68066e-10	1.46692
204585055	chr1:204585055:G:GT	1.37429e-16	-3.68066e-10	0.601162	3.62638e-07	-3.68066e-10	1.03332
204586327	chr1:204586327:G:A	4.37101e-17	-3.68066e-10	-0.544364	6.49985e-08	-3.68066e-10	-0.685723
204586412	chr1:204586412:C:T	1.9493e-17	-3.68066e-10	-1.35189	3.21461e-08	-3.68066e-10	-1.3898
204586425	chr1:204586425:C:T	1.82146e-17	-3.68066e-10	-1.41972	3.07578e-08	-3.68066e-10	-1.43394
204586678	chr1:204586678:G:A	2.47704e-17	-3.68066e-10	-1.11229	3.90713e-08	-3.68066e-10	-1.1947
204587095	chr1:204587095:C:T	6.05417e-18	-1.33634	-1.18486	3.91897e-07	2.13627	-1.02536
204587172	chr1:204587172:T:A	1.91178e-17	-3.68066e-10	-1.37132	3.22425e-08	-3.68066e-10	-1.3868
204587350	chr1:204587350:T:A	2.65153e-18	-1.9269	-1.41991	7.66038e-09	-1.89506	-0.928962
204587460	chr1:204587460:G:A	1.86205e-17	-3.68066e-10	-1.39768	3.27455e-08	-3.68066e-10	-1.37132
204587830	chr1:204587830:C:T	3.79786e-18	-2.083	-0.904504	5.81998e-08	-1.59125	0.795048
204588201	chr1:204588201:TC:T	2.47954e-17	-3.68066e-10	-1.11129	3.91071e-08	-3.68066e-10	-1.19378
204588857	chr1:204588857:G:A	3.75396e-18	-1.90281	-1.09632	9.15203e-09	-1.6676	-0.978514
204589344	chr1:204589344:G:A	4.23788e-18	-2.06591	-0.811967	1.39403e-08	-1.7706	-0.454704
204590243	chr1:204590243:A:T	2.04588e-17	-1.19784	-0.105685	6.32292e-08	-0.90757	0.194248
204590378	chr1:204590378:A:G	2.85929e-17	-3.68066e-10	-0.968785	5.36105e-08	-3.68066e-10	-0.878342
204590548	chr1:204590548:T:C	7.58178e-18	-0.93316	-1.36304	6.02395e-09	-1.79682	-1.26752
204590783	chr1:204590783:T:C	1.79026e-17	-3.68066e-10	-1.437	3.14267e-08	-3.68066e-10	-1.41243
204590897	chr1:204590897:C:T	1.11606e-17	-1.90956	-4.18584e-10	1.60382e-08	-2.08511	-4.18584e-10
204590913	chr1:204590913:C:T	3.02098e-17	-0.913776	-4.18584e-10	3.55453e-08	-1.28928	-4.18584e-10
204591303	chr1:204591303:TCAAA:T	3.34702e-18	-1.76524	-1.34863	8.71334e-09	-2.02836	-0.666871
204591549	chr1:204591549:A:G	3.36967e-18	-1.75013	-1.357	8.44572e-09	-2.03609	-0.690337
204592221	chr1:204592221:C:T	2.66037e-17	-1.04089	-4.18584e-10	3.19889e-08	-1.3947	-4.18584e-10
204592365	chr1:204592365:TG:T	3.74775e-17	-3.68066e-10	-0.698202	6.98958e-08	-3.68066e-10	-0.613082
204592489	chr1:204592489:C:T	3.46963e-18	-1.73434	-1.34356	8.6865e-09	-2.04381	-0.654503
204592671	chr1:204592671:T:C	9.1241e-18	-2.11102	-4.18584e-10	1.7589e-08	-1.99282	-4.18584e-10
204592919	chr1:204592919:C:A	4.07489e-17	-3.68066e-10	-0.614515	7.85979e-08	-3.68066e-10	-0.495742
204593216	chr1:204593216:A:G	3.55407e-18	-2.05088	-1.00297	7.92376e-09	-1.92568	-0.864542
204593311	chr1:204593311:AACG:A	3.10243e-17	-3.68066e-10	-0.887173	4.66298e-08	-3.68066e-10	-1.01785
204593665	chr1:204593665:A:G	1.91124e-17	-3.68066e-10	-1.3716	3.17116e-08	-3.68066e-10	-1.40341
204593934	chr1:204593934:T:C	1.94614e-17	-3.68066e-10	-1.35351	3.21446e-08	-3.68066e-10	-1.38984
204594083	chr1:204594083:C:T	5.15197e-18	-1.47042	-1.21215	1.25907e-08	-1.24098	-1.08615
204594218	chr1:204594218:C:T	2.75073e-17	-1.69673	0.689234	0.00229903	6.09449	3.69342
204594495	chr1:204594495:C:T	1.97346e-17	-3.68066e-10	-1.33957	3.57235e-08	-3.68066e-10	-1.28428
204594589	chr1:204594589:C:T	2.12202e-17	-3.68066e-10	-1.26699	4.41744e-08	-3.68066e-10	-1.07194
204594689	chr1:204594689:G:A	6.69579e-18	-1.41424	-1.00623	3.61208e-07	1.84417	-0.814801
204595137	chr1:204595137:G:A	1.14186e-17	-1.8867	-4.18584e-10	2.24248e-08	-1.74992	-4.18584e-10
204595430	chr1:204595430:G:A	3.5733e-18	-1.74014	-1.30831	0.00090061	8.56195	0.28879
204595586	chr1:204595586:A:G	3.06593e-18	-1.77735	-1.42424	0.000200978	8.05491	-0.704049
204595632	chr1:204595632:G:A	7.79464e-18	-1.08045	-1.18806	1.90314e-08	-0.834083	-1.07991
204595634	chr1:204595634:G:A	3.44971e-18	-1.72868	-1.35497	0.000511418	8.39282	-0.107967
204595858	chr1:204595858:C:T	3.40603e-18	-1.75646	-1.33994	8.86732e-09	-2.03355	-0.644168
204596314	chr1:204596314:TTCAAGCAATTCTCCAGCC:T	2.14978e-17	-3.68066e-10	-1.25399	3.92054e-08	-3.68066e-10	-1.19127
204597024	chr1:204597024:G:A	4.31927e-18	-1.88348	-0.975378	3.07732e-08	-0.82778	-0.605663
204597055	chr1:204597055:T:C	3.21058e-18	-1.81209	-1.3434	9.06324e-09	-2.00029	-0.655574
204597133	chr1:204597133:C:T	4.89678e-17	-0.430781	-4.18584e-10	5.9567e-08	-0.772986	-4.18584e-10
204597596	chr1:204597596:C:A	4.14107e-17	-3.68066e-10	-0.598404	7.70963e-08	-3.68066e-10	-0.515032
204597871	chr1:204597871:C:T	6.56887e-18	-1.03939	-1.40021	5.1653e-07	2.75943	-1.37239
204597913	chr1:204597913:A:G	1.75322e-17	-1.4579	-4.18584e-10	0.00240266	9.832	-4.18584e-10
204597990	chr1:204597990:G:A	2.61521e-17	-1.05801	-4.18584e-10	3.56089e-08	-1.28749	-4.18584e-10
204598257	chr1:204598257:C:T	1.9749e-17	-3.68066e-10	-1.33884	3.24101e-08	-3.68066e-10	-1.38162
204598634	chr1:204598634:C:T	6.07014e-18	-1.40132	-1.11724	3.26316e-07	1.87253	-0.944748
204599024	chr1:204599024:A:G	3.34344e-18	-1.77607	-1.33888	8.97663e-09	-2.02242	-0.643046
204599482	chr1:204599482:T:C	3.08008e-18	-1.78381	-1.41318	6.89728e-09	-2.02082	-0.908139
204600224	chr1:204600224:G:A	2.68768e-17	-3.68066e-10	-1.03068	7.79033e-08	-3.68066e-10	-0.504619
204601026	chr1:204601026:G:A	9.88551e-18	-2.03087	-4.18584e-10	1.77142e-08	-1.98572	-4.18584e-10
204601219	chr1:204601219:G:A	4.11434e-18	-1.69603	-1.21143	0.00104087	8.67809	0.317393
204601289	chr1:204601289:G:A	3.94686e-17	-3.68066e-10	-0.646438	7.33033e-08	-3.68066e-10	-0.565482
204601388	chr1:204601388:ACT:A	4.05061e-18	-2.09345	-0.829625	1.26108e-08	-1.84601	-0.479529
204601697	chr1:204601697:G:A	1.93494e-17	-3.68066e-10	-1.35928	3.18579e-08	-3.68066e-10	-1.3988
204601788	chr1:204601788:T:G	7.25069e-18	-1.17347	-1.16737	2.2222e-08	-0.786983	-0.97202
204602272	chr1:204602272:G:C	1.16016e-17	-1.8708	-4.18584e-10	2.15923e-08	-1.78775	-4.18584e-10
204602543	chr1:204602543:G:A	2.03526e-17	-3.68066e-10	-1.30873	3.7353e-08	-3.68066e-10	-1.23967
204602726	chr1:204602726:C:G	8.67756e-18	-1.3318	-0.829408	5.5057e-08	-0.509506	-0.342213
204602784	chr1:204602784:GC:G	3.87727e-18	-1.53295	-1.43386	8.70702e-09	-1.2695	-1.42646
204602922	chr1:204602922:A:G	9.59425e-18	-1.01257	-1.04821	6.16757e-09	-1.84081	-1.19997
204602943	chr1:204602943:G:A	5.30437e-18	-1.22667	-1.42674	2.78796e-07	2.20237	-1.43198
204602976	chr1:204602976:C:T	1.83842e-17	-3.68066e-10	-1.41045	3.0908e-08	-3.68066e-10	-1.42907
204603189	chr1:204603189:G:A	4.19292e-17	-3.68066e-10	-0.58596	7.79261e-08	-3.68066e-10	-0.504327
204603758	chr1:204603758:T:C	7.68342e-18	-1.07677	-1.2061	2.4035e-08	-0.665972	-1.0146
204604353	chr1:204604353:G:A	3.67277e-18	-1.79043	-1.23057	0.000633219	7.90978	0.5887
204604551	chr1:204604551:T:C	2.80794e-18	-2.09188	-1.19761	1.44775e-08	-1.33553	-0.851957
204604674	chr1:204604674:C:T	2.10804e-17	-3.68066e-10	-1.2736	3.83567e-08	-3.68066e-10	-1.21316
204605016	chr1:204605016:G:A	2.86857e-17	-3.68066e-10	-0.965544	4.35461e-08	-3.68066e-10	-1.08627
204605319	chr1:204605319:A:G	2.93693e-17	-3.68066e-10	-0.941994	4.44469e-08	-3.68066e-10	-1.06579
204606236	chr1:204606236:G:A	1.82526e-17	-3.68066e-10	-1.41764	3.07284e-08	-3.68066e-10	-1.4349
204606353	chr1:204606353:T:C	3.77875e-18	-1.56718	-1.42537	1.36007e-07	1.41981	-1.36719
204606679	chr1:204606679:G:A	4.76862e-18	-1.32712	-1.43277	2.62055e-07	2.14303	-1.43457
204606683	chr1:204606683:TTAGTAGAGACA:T	1.94575e-17	-3.68066e-10	-1.35371	3.27553e-08	-3.68066e-10	-1.37102
204606822	chr1:204606822:G:A	1.88124e-17	-3.68066e-10	-1.38743	3.27687e-08	-3.68066e-10	-1.37061
204607353	chr1:204607353:C:CA	1.93229e-17	-3.68066e-10	-1.36065	3.17299e-08	-3.68066e-10	-1.40283
204607394	chr1:204607394:C:T	3.35606e-18	-1.86904	-1.24214	0.000392708	7.4684	0.552335
204607855	chr1:204607855:A:G	3.73232e-18	-1.79215	-1.21276	0.000656409	7.89146	0.642989
204607957	chr1:204607957:G:A	3.00946e-18	-2.08294	-1.13724	1.63513e-08	-1.30501	-0.760765
204608377	chr1:204608377:C:T	8.7831e-18	-2.14911	-4.18584e-10	1.52088e-08	-2.13821	-4.18584e-10
204608426	chr1:204608426:G:A	4.97027e-16	-3.68066e-10	1.8867	1.25788e-06	-3.68066e-10	2.2771
204608704	chr1:204608704:G:A	6.20018e-18	-1.06973	-1.42764	3.98979e-07	2.56127	-1.43245
204608802	chr1:204608802:A:C	1.97061e-17	-3.68066e-10	-1.34102	3.52579e-08	-3.68066e-10	-1.2974
204608936	chr1:204608936:C:G	2.87222e-17	-3.68066e-10	-0.964273	4.35888e-08	-3.68066e-10	-1.08529
204609075	chr1:204609075:A:G	1.87298e-17	-3.68066e-10	-1.39183	3.11205e-08	-3.68066e-10	-1.42222
204609180	chr1:204609180:C:A	6.29628e-18	-1.05804	-1.42394	4.11904e-07	2.59022	-1.42951
204609362	chr1:204609362:G:A	1.97014e-17	-3.68066e-10	-1.34126	3.52463e-08	-3.68066e-10	-1.29773
204609766	chr1:204609766:T:G	3.67801e-17	-0.716988	-4.18584e-10	5.66582e-07	1.47953	-4.18584e-10
204610011	chr1:204610011:G:A	5.69987e-18	-1.14972	-1.43178	3.40722e-07	2.40557	-1.43459
204610245	chr1:204610245:G:A	5.80293e-18	-1.47542	-1.08816	4.86475e-09	-2.05223	-1.22584
204610569	chr1:204610569:A:G	4.4103e-18	-1.58641	-1.25159	4.16523e-09	-2.0896	-1.34372
204610724	chr1:204610724:G:A	1.13805e-17	-1.89004	-4.18584e-10	1.83314e-08	-1.95147	-4.18584e-10
204610732	chr1:204610732:A:G	3.59012e-18	-1.6458	-1.39796	1.06862e-07	1.07849	-1.26703
204610921	chr1:204610921:T:C	1.94116e-17	-3.68066e-10	-1.35607	3.20498e-08	-3.68066e-10	-1.3928
204611011	chr1:204611011:C:T	6.46752e-18	-1.05204	-1.40311	4.23917e-07	2.60201	-1.41256
204611189	chr1:204611189:C:T	1.94079e-17	-3.68066e-10	-1.35626	3.18376e-08	-3.68066e-10	-1.39944
204611886	chr1:204611886:A:G	4.0335e-18	-1.53832	-1.38899	1.41562e-07	1.34187	-1.24922
204613015	chr1:204613015:G:T	2.99935e-17	-3.68066e-10	-0.920964	4.70427e-08	-3.68066e-10	-1.00903
204613091	chr1:204613091:G:A	1.8061e-17	-3.68066e-10	-1.42819	3.06545e-08	-3.68066e-10	-1.43731
204613602	chr1:204613602:A:G	1.10304e-17	-1.56385	-0.357437	1.01989e-08	-2.05213	-0.48567
204614094	chr1:204614094:T:A	3.37247e-18	-2.13471	-0.97159	7.35397e-09	-1.78368	-1.08116
204614334	chr1:204614334:C:T	3.51222e-17	-0.491686	-0.271424	3.35951e-08	-1.27178	-0.0739265
204614360	chr1:204614360:A:G	2.03347e-17	-3.68066e-10	-1.30962	3.29556e-08	-3.68066e-10	-1.36493
204614770	chr1:204614770:A:G	5.4126e-16	-3.68066e-10	1.97196	1.37889e-06	-3.68066e-10	2.36894
204614873	chr1:204614873:C:G	2.87312e-17	-3.68066e-10	-0.963958	4.36031e-08	-3.68066e-10	-1.08496
204615257	chr1:204615257:G:C	3.15988e-18	-1.74483	-1.42658	4.0413e-09	-2.14675	-1.31677
204615713	chr1:204615713:A:G	1.8198e-17	-3.68066e-10	-1.42063	3.07264e-08	-3.68066e-10	-1.43497
204615737	chr1:204615737:C:T	1.83395e-17	-3.68066e-10	-1.41289	3.07994e-08	-3.68066e-10	-1.43259
204616424	chr1:204616424:C:T	4.23178e-17	-3.68066e-10	-0.576736	2.27471e-07	-3.68066e-10	0.566935
204616610	chr1:204616610:A:G	5.59764e-18	-1.23139	-1.36821	2.92311e-07	2.15458	-1.33685
204616882	chr1:204616882:T:C	2.02408e-17	-3.68066e-10	-1.31425	3.27908e-08	-3.68066e-10	-1.36994
204617056	chr1:204617056:A:G	3.42771e-18	-1.69459	-1.39547	9.4298e-08	0.949543	-1.26317
204617191	chr1:204617191:C:T	1.83248e-17	-3.68066e-10	-1.41369	3.08784e-08	-3.68066e-10	-1.43003
204617277	chr1:204617277:C:T	1.85343e-17	-3.68066e-10	-1.40232	3.09037e-08	-3.68066e-10	-1.42921
204617586	chr1:204617586:A:G	1.96419e-17	-3.68066e-10	-1.34428	3.20644e-08	-3.68066e-10	-1.39234
204617677	chr1:204617677:G:A	3.26765e-18	-1.70578	-1.43209	8.39239e-08	0.919657	-1.34983
204617684	chr1:204617684:C:T	3.31566e-18	-1.88314	-1.24015	0.000275525	7.12849	0.537857
204617695	chr1:204617695:C:T	1.99439e-17	-3.68066e-10	-1.32902	3.26551e-08	-3.68066e-10	-1.37409
204618112	chr1:204618112:G:A	3.69623e-18	-1.72631	-1.28832	1.07749e-07	0.847875	-1.02815
204618441	chr1:204618441:G:C	3.09287e-18	-1.92228	-1.27056	0.000192668	6.86803	0.440609
204618634	chr1:204618634:G:A	1.96856e-17	-3.68066e-10	-1.34206	3.21911e-08	-3.68066e-10	-1.3884
204618958	chr1:204618958:G:A	3.04719e-17	-3.68066e-10	-0.905138	5.81704e-08	-3.68066e-10	-0.79671
204619012	chr1:204619012:G:A	5.30271e-18	-2.14372	-0.510008	1.63819e-05	3.21043	1.63341
204619540	chr1:204619540:G:A	9.5508e-18	-2.06532	-4.18584e-10	1.70585e-08	-2.02344	-4.18584e-10
204619938	chr1:204619938:C:T	4.96442e-17	-0.37233	-0.0447314	4.67875e-08	-1.18335	0.168879
204619973	chr1:204619973:G:A	5.23137e-18	-1.91861	-0.748658	0.000523785	6.706	1.60275
204620022	chr1:204620022:C:T	9.8689e-18	-2.03256	-4.18584e-10	4.64243e-08	-1.02226	-4.18584e-10
204620359	chr1:204620359:C:T	2.61008e-17	-3.68066e-10	-1.05998	5.05643e-08	-3.68066e-10	-0.936842
204620495	chr1:204620495:G:A	7.77408e-18	-1.92403	-0.347117	9.91629e-08	0.794643	-1.05797
204620564	chr1:204620564:C:T	1.97455e-17	-3.68066e-10	-1.33902	3.25207e-08	-3.68066e-10	-1.37821
204620738	chr1:204620738:A:G	1.81426e-17	-3.68066e-10	-1.42368	3.26398e-08	-3.68066e-10	-1.37455
204620916	chr1:204620916:G:A	3.90146e-18	-1.60863	-1.35197	4.99541e-09	-2.12712	-1.12445
204621560	chr1:204621560:C:T	1.81455e-17	-3.68066e-10	-1.42352	3.26508e-08	-3.68066e-10	-1.37422
204621878	chr1:204621878:C:T	5.62502e-17	-3.68066e-10	-0.292133	1.08199e-07	-3.68066e-10	-0.176118
204622096	chr1:204622096:G:A	4.71748e-17	-3.68066e-10	-0.468084	7.43752e-08	-3.68066e-10	-0.550965
204622109	chr1:204622109:A:G	5.82451e-18	-1.75921	-0.800653	6.32763e-09	-2.09774	-0.917424
204622208	chr1:204622208:G:A	1.81755e-17	-3.68066e-10	-1.42187	3.27619e-08	-3.68066e-10	-1.37082
204622752	chr1:204622752:C:T	2.35249e-18	-2.13795	-1.32852	7.7098e-09	-1.42862	-1.38898
204623180	chr1:204623180:T:C	1.9634e-17	-3.68066e-10	-1.34468	3.5108e-08	-3.68066e-10	-1.30166
204623262	chr1:204623262:A:G	2.22239e-17	-3.68066e-10	-1.22078	4.15802e-08	-3.68066e-10	-1.13246
204623598	chr1:204623598:C:G	3.26508e-17	-3.68066e-10	-0.836075	4.85233e-08	-3.68066e-10	-0.978043
204623977	chr1:204623977:T:C	1.98908e-17	-3.68066e-10	-1.33168	3.08025e-08	-3.68066e-10	-1.43249
204624477	chr1:204624477:A:G	5.44104e-17	-3.68066e-10	-0.325389	1.28259e-07	-3.68066e-10	-0.00603791
204624568	chr1:204624568:G:A	3.91434e-18	-1.9544	-1.00289	0.000262196	6.47524	1.14152
204624657	chr1:204624657:G:A	1.01935e-17	-2.00019	-4.18584e-10	1.65806e-08	-2.05186	-4.18584e-10
204625153	chr1:204625153:C:T	1.87297e-17	-3.68066e-10	-1.39183	3.12427e-08	-3.68066e-10	-1.4183
204625500	chr1:204625500:T:TA	3.89841e-18	-1.93002	-1.03135	0.000288772	6.63496	1.07835
204625719	chr1:204625719:G:T	9.1048e-18	-2.11314	-4.18584e-10	1.50354e-08	-2.14968	-4.18584e-10
204625974	chr1:204625974:G:A	1.86806e-17	-3.68066e-10	-1.39446	3.11865e-08	-3.68066e-10	-1.4201
204626075	chr1:204626075:G:A	2.17165e-17	-3.68066e-10	-1.24387	4.58359e-08	-3.68066e-10	-1.03502
204626246	chr1:204626246:C:T	6.91586e-17	-3.68066e-10	-0.0855417	1.20914e-07	-3.68066e-10	-0.0650092
204626335	chr1:204626335:C:T	2.26704e-17	-3.68066e-10	-1.20088	3.65909e-08	-3.68066e-10	-1.26029
204626464	chr1:204626464:G:A	2.48345e-18	-2.04823	-1.36406	5.85564e-07	2.71656	-1.20407
204626771	chr1:204626771:C:T	4.67033e-18	-1.56821	-1.2125	1.64248e-07	1.223	-0.981714
204627276	chr1:204627276:A:T	2.84976e-17	-3.68066e-10	-0.972123	4.32797e-08	-3.68066e-10	-1.0924
204627298	chr1:204627298:A:G	1.79315e-17	-3.68066e-10	-1.43538	3.10611e-08	-3.68066e-10	-1.42413
204627326	chr1:204627326:C:T	2.28835e-18	-2.0817	-1.41242	4.20218e-07	2.47626	-1.29557
204627451	chr1:204627451:C:T	2.18911e-17	-3.68066e-10	-1.23586	4.6303e-08	-3.68066e-10	-1.02488
204627676	chr1:204627676:G:A	3.48843e-17	-3.68066e-10	-0.769906	5.15526e-08	-3.68066e-10	-0.917485
204627684	chr1:204627684:G:A	4.19979e-18	-1.54409	-1.34282	8.93132e-09	-1.38421	-1.28632
204628078	chr1:204628078:CTCCT:C	6.35196e-17	-3.68066e-10	-0.170594	1.236e-07	-3.68066e-10	-0.043037
204628511	chr1:204628511:G:T	2.77879e-17	-3.68066e-10	-0.997344	5.91629e-08	-3.68066e-10	-0.779793
204628891	chr1:204628891:T:C	2.7926e-17	-3.68066e-10	-0.992384	5.46402e-08	-3.68066e-10	-0.859317
204629047	chr1:204629047:G:C	3.30866e-18	-1.75379	-1.37161	4.34869e-09	-2.1447	-1.24551
204629205	chr1:204629205:A:G	3.99753e-17	-3.68066e-10	-0.633681	9.09782e-08	-3.68066e-10	-0.349467
204629303	chr1:204629303:T:G	4.6144e-17	-3.68066e-10	-0.490176	1.06713e-07	-3.68066e-10	-0.189946
204629388	chr1:204629388:A:G	4.88609e-17	-3.68066e-10	-0.432966	1.1377e-07	-3.68066e-10	-0.125907
204629558	chr1:204629558:A:T	4.41082e-17	-3.68066e-10	-0.535298	8.23569e-08	-3.68066e-10	-0.449025
204629612	chr1:204629612:C:A	3.55246e-17	-3.68066e-10	-0.751718	4.8529e-08	-3.68066e-10	-0.977927
204629766	chr1:204629766:G:T	9.12532e-18	-2.11089	-4.18584e-10	1.50638e-08	-2.14779	-4.18584e-10
204630167	chr1:204630167:G:A	2.61329e-18	-1.94031	-1.42102	4.37704e-09	-2.13817	-1.24554
204630197	chr1:204630197:C:T	3.62751e-18	-1.74898	-1.28442	1.32452e-07	1.26432	-1.23818
204630247	chr1:204630247:G:A	6.33409e-17	-3.68066e-10	-0.173412	1.2191e-07	-3.68066e-10	-0.0568036
204630272	chr1:204630272:C:T	2.16342e-18	-2.1366	-1.41366	4.14951e-09	-2.11373	-1.32336
204630333	chr1:204630333:G:A	2.70105e-18	-1.89639	-1.43191	4.16002e-09	-2.14603	-1.28854
204630564	chr1:204630564:T:A	3.31094e-18	-1.83106	-1.29365	1.00875e-07	1.00145	-1.24766
204630721	chr1:204630721:C:T	3.27428e-18	-1.9106	-1.22524	8.62375e-08	0.652471	-1.05545
204630985	chr1:204630985:G:C	2.48991e-17	-3.68066e-10	-1.10711	5.51531e-08	-3.68066e-10	-0.849975
204630991	chr1:204630991:C:T	7.91081e-16	-3.68066e-10	2.35146	1.88998e-06	-3.68066e-10	2.68424
204631048	chr1:204631048:A:G	6.20344e-17	-3.68066e-10	-0.194255	1.18858e-07	-3.68066e-10	-0.0821549
204631108	chr1:204631108:C:CCTAGT	3.98778e-18	-1.69512	-1.24359	0.000318418	7.29893	0.512101
204631685	chr1:204631685:A:G	4.3701e-17	-3.68066e-10	-0.544572	6.53952e-08	-3.68066e-10	-0.679639
204632459	chr1:204632459:G:A	3.31087e-18	-2.0484	-1.07634	4.99778e-08	-0.11639	-0.832118
204632657	chr1:204632657:C:T	2.09438e-18	-2.14695	-1.43574	3.65589e-09	-2.14476	-1.41899
204632707	chr1:204632707:G:A	2.78868e-17	-3.68066e-10	-0.993791	4.24711e-08	-3.68066e-10	-1.11126
204632747	chr1:204632747:C:T	7.02268e-18	-2.0256	-0.347199	6.19764e-05	4.69645	1.47797
204632835	chr1:204632835:G:A	3.10283e-18	-2.03588	-1.15374	1.03804e-07	0.628029	-0.845608
204632912	chr1:204632912:C:T	3.53857e-18	-2.05754	-1.00068	1.28132e-07	0.602923	-0.609948
204633746	chr1:204633746:T:C	2.85436e-18	-2.13576	-1.13734	5.06334e-09	-2.04348	-1.19458
204633750	chr1:204633750:C:T	1.10495e-16	-3.68066e-10	0.383028	2.47369e-07	-3.68066e-10	0.650793
204634155	chr1:204634155:A:G	2.03784e-17	-3.68066e-10	-1.30747	3.32012e-08	-3.68066e-10	-1.3575
204634254	chr1:204634254:T:C	3.57742e-18	-2.08669	-0.960611	1.14355e-07	0.430426	-0.551207
204634388	chr1:204634388:A:G	3.59196e-18	-2.08742	-0.955823	1.14462e-07	0.42598	-0.545828
204634559	chr1:204634559:G:A	5.393e-17	-3.68066e-10	-0.334257	1.02673e-07	-3.68066e-10	-0.228537
204634588	chr1:204634588:A:G	2.76599e-17	-3.68066e-10	-1.00196	4.22141e-08	-3.68066e-10	-1.11733
204634589	chr1:204634589:T:C	4.23515e-17	-3.68066e-10	-0.575939	5.75456e-08	-3.68066e-10	-0.807509
204634785	chr1:204634785:A:T	1.53025e-17	-1.59393	-4.18584e-10	2.6048e-08	-1.60015	-4.18584e-10
204634817	chr1:204634817:A:G	3.05741e-18	-2.14852	-1.05586	6.7593e-09	-2.14898	-0.800185
204635004	chr1:204635004:T:C	1.8487e-17	-3.68066e-10	-1.40488	3.09603e-08	-3.68066e-10	-1.42738
204636736	chr1:204636736:G:A	1.8568e-17	-3.68066e-10	-1.4005	3.10338e-08	-3.68066e-10	-1.42501
204637446	chr1:204637446:G:A	2.9172e-18	-2.04857	-1.20275	9.24455e-08	0.586374	-0.919842
204637714	chr1:204637714:GGT:G	3.33891e-18	-2.06971	-1.04659	1.05082e-07	0.474591	-0.679938
204637736	chr1:204637736:C:T	1.09779e-17	-1.92606	-4.18584e-10	1.61131e-08	-2.08046	-4.18584e-10
204637846	chr1:204637846:C:G	4.26008e-18	-1.92335	-0.949302	6.13186e-09	-2.06337	-0.983222
204638295	chr1:204638295:T:C	3.23816e-17	-1.37218	0.527828	2.93567e-07	-0.508404	1.33042
204638388	chr1:204638388:T:A	2.45819e-18	-2.03625	-1.38627	3.3301e-08	0.02753	-1.38203
204638746	chr1:204638746:T:C	5.04755e-18	-2.13437	-0.568671	2.19236e-08	-2.13494	0.362415
204639066	chr1:204639066:G:A	2.40272e-18	-2.1374	-1.30794	2.29123e-07	0.772048	-0.197876
204639210	chr1:204639210:G:A	2.97976e-17	-3.68066e-10	-0.927516	4.45542e-08	-3.68066e-10	-1.06338
204639457	chr1:204639457:AC:A	2.46393e-18	-2.11648	-1.3037	4.69898e-09	-1.96306	-1.34968
204639515	chr1:204639515:T:C	7.86543e-17	-2.10509	2.14821	8.71119e-07	-1.684	3.5937
204639601	chr1:204639601:C:T	4.999e-17	-3.68066e-10	-0.410121	9.41856e-08	-3.68066e-10	-0.314821
204639855	chr1:204639855:G:A	8.77799e-18	-2.1497	-4.18584e-10	1.50437e-08	-2.14913	-4.18584e-10
204640046	chr1:204640046:T:C	2.39303e-17	-3.68066e-10	-1.1468	6.10583e-08	-3.68066e-10	-0.748258
204640066	chr1:204640066:A:G	7.71617e-18	-2.14488	-0.133748	3.92961e-08	-2.1451	0.956138
204640558	chr1:204640558:C:T	1.18508e-16	-3.68066e-10	0.453037	2.63813e-07	-3.68066e-10	0.715154
204640924	chr1:204640924:G:C	2.49143e-18	-2.122	-1.28709	2.81176e-07	0.93052	-0.151627
204641347	chr1:204641347:G:A	8.97888e-18	-2.13873	0.0116628	4.78269e-08	-2.1406	1.1481
204641528	chr1:204641528:T:C	2.45322e-18	-2.12818	-1.29636	2.71927e-07	0.907527	-0.162081
204641544	chr1:204641544:C:G	1.1181e-17	-1.90772	-4.18584e-10	1.50615e-08	-2.14794	-4.18584e-10
204641652	chr1:204641652:T:C	1.49609e-17	-2.14815	0.531645	9.08024e-08	-2.14889	1.79749
204641770	chr1:204641770:T:C	1.41317e-17	-2.14911	0.475581	8.47185e-08	-2.1496	1.72885
204642530	chr1:204642530:C:CAAGGGAGGG	1.7301e-17	-2.14825	0.677068	1.0987e-07	-2.14884	1.98805
204642614	chr1:204642614:C:T	3.32448e-18	-2.14849	-0.972135	2.18699e-08	-0.9846	-0.790376
204643072	chr1:204643072:T:C	1.73046e-17	-2.1454	0.674429	1.09844e-07	-2.14654	1.98551
204643335	chr1:204643335:T:G	8.11695e-18	-2.13923	-0.0887613	4.18845e-08	-2.14066	1.01549
204643390	chr1:204643390:A:G	8.05302e-18	-2.14047	-0.0954216	4.13678e-08	-2.142	1.00441
204643409	chr1:204643409:T:C	7.80521e-18	-2.13849	-0.128665	3.97642e-08	-2.14004	0.962916
204643676	chr1:204643676:A:G	7.66679e-18	-2.13653	-0.148511	4.04422e-08	-2.13908	0.97887
204643884	chr1:204643884:C:T	1.95732e-17	-3.68066e-10	-1.34778	3.58893e-08	-3.68066e-10	-1.27965
204644608	chr1:204644608:G:A	8.55777e-17	-3.68066e-10	0.127481	2.56581e-07	-3.68066e-10	0.687358
204644636	chr1:204644636:A:G	2.35238e-18	-2.14996	-1.31655	5.41376e-09	-2.12377	-1.04737
204645347	chr1:204645347:A:G	2.13286e-18	-2.13285	-1.43163	9.99905e-09	-1.14226	-1.41534
204645894	chr1:204645894:T:C	1.64994e-16	-3.68066e-10	0.783967	2.09903e-07	-3.68066e-10	0.486558
204645927	chr1:204645927:GA:G	1.80143e-17	-3.68066e-10	-1.43078	3.06544e-08	-3.68066e-10	-1.43731
204646104	chr1:204646104:G:A	2.26131e-18	-2.08621	-1.41979	6.93435e-09	-1.72176	-1.20184
204646164	chr1:204646164:G:T	6.0532e-18	-1.81183	-0.709527	3.37215e-08	-1.26722	-0.0747299
204646211	chr1:204646211:C:T	1.81534e-17	-3.68066e-10	-1.42309	3.07093e-08	-3.68066e-10	-1.43552
204646272	chr1:204646272:T:A	6.61216e-17	-1.96533	1.83488	9.85466e-07	-1.39805	3.43108
204646992	chr1:204646992:G:A	2.0817e-16	-3.68066e-10	1.01641	2.60128e-07	-3.68066e-10	0.701084
204647052	chr1:204647052:G:A	3.50882e-18	-2.1496	-0.917068	1.42875e-08	-1.44181	-0.758896
204647262	chr1:204647262:A:G	4.93724e-18	-2.06966	-0.655481	1.42055e-08	-1.90137	-0.305087
204647318	chr1:204647318:T:C	1.32318e-16	-3.68066e-10	0.563261	2.53668e-07	-3.68066e-10	0.675938
204647377	chr1:204647377:T:C	6.62947e-18	-2.05451	-0.375909	3.17778e-08	-1.76864	0.367316
204648112	chr1:204648112:G:A	1.01504e-17	-1.70551	-0.298913	8.89058e-08	-0.848254	0.475743
204648155	chr1:204648155:G:A	2.50233e-18	-2.03903	-1.36569	9.92615e-09	-1.69316	-0.871753
204648479	chr1:204648479:A:G	9.15498e-18	-2.10765	-4.18584e-10	1.52682e-08	-2.13431	-4.18584e-10
204648815	chr1:204648815:T:C	3.49142e-18	-2.14372	-0.927914	9.56861e-09	-1.99089	-0.610707
204648876	chr1:204648876:C:A	2.67827e-18	-2.14657	-1.1902	9.05811e-09	-1.55091	-1.10551
204649028	chr1:204649028:G:T	1.79071e-17	-3.68066e-10	-1.43675	3.14726e-08	-3.68066e-10	-1.41097
204649405	chr1:204649405:C:T	2.6367e-18	-2.13903	-1.21339	8.21909e-09	-1.62224	-1.13138
204649412	chr1:204649412:A:C	2.94976e-18	-2.14631	-1.09391	7.61307e-09	-2.00641	-0.823813
204649686	chr1:204649686:C:T	2.1763e-18	-2.1114	-1.43292	5.18725e-09	-1.80522	-1.40866
204649733	chr1:204649733:A:G	3.07604e-18	-2.13743	-1.06087	8.12759e-09	-1.98577	-0.779055
204649790	chr1:204649790:C:T	1.92285e-17	-3.68066e-10	-1.36555	3.13711e-08	-3.68066e-10	-1.4142
204650663	chr1:204650663:A:G	1.26321e-16	-3.68066e-10	0.516885	2.41779e-07	-3.68066e-10	0.627937
204650797	chr1:204650797:C:T	1.24097e-16	-3.68066e-10	0.499119	2.36969e-07	-3.68066e-10	0.607841
204651047	chr1:204651047:CAT:C	8.3583e-17	-3.68066e-10	0.103897	2.12791e-07	-3.68066e-10	0.500224
204651120	chr1:204651120:T:C	6.58469e-17	-3.68066e-10	-0.134611	1.66492e-07	-3.68066e-10	0.25486
204651165	chr1:204651165:A:G	2.28422e-17	-1.80903	0.615693	2.23202e-07	-1.42113	1.96912
204651167	chr1:204651167:C:G	2.05533e-17	-3.68066e-10	-1.29892	3.33795e-08	-3.68066e-10	-1.35215
204651226	chr1:204651226:A:G	2.94674e-18	-2.14998	-1.09127	7.29135e-09	-2.08243	-0.790968
204651306	chr1:204651306:C:T	3.95816e-17	-3.68066e-10	-0.64358	5.79798e-08	-3.68066e-10	-0.799993
204651648	chr1:204651648:A:G	1.2736e-16	-3.68066e-10	0.525075	2.43777e-07	-3.68066e-10	0.636167
204651928	chr1:204651928:T:C	3.34125e-18	-2.08182	-1.03378	1.77691e-08	-1.22096	-0.761673
204651941	chr1:204651941:T:C	2.47252e-18	-1.99291	-1.42379	4.04307e-09	-2.12049	-1.34259
204652050	chr1:204652050:A:G	9.13728e-17	-2.06479	2.2578	5.05342e-07	-1.73073	3.09587
204652113	chr1:204652113:G:A	3.91647e-18	-2.11105	-0.845708	3.47549e-08	-1.07105	-0.24072
204652119	chr1:204652119:G:A	3.83249e-17	-2.04355	1.36771	2.06532e-07	-1.64233	2.11269
204652691	chr1:204652691:A:C	2.47163e-18	-2.03519	-1.38187	3.87085e-09	-2.14439	-1.36222
204652697	chr1:204652697:G:A	2.29451e-18	-2.10502	-1.38641	8.97344e-09	-1.24599	-1.41983
204652765	chr1:204652765:G:A	2.30655e-18	-2.12487	-1.36132	9.23333e-09	-1.23722	-1.40005
204652930	chr1:204652930:A:C	1.84343e-17	-3.68066e-10	-1.40773	3.07839e-08	-3.68066e-10	-1.4331
204652936	chr1:204652936:C:A	5.33054e-18	-1.2141	-1.43439	5.72615e-08	0.61803	-1.43049
204653086	chr1:204653086:C:G	2.85837e-18	-2.14879	-1.1229	8.00538e-09	-1.93114	-0.848828
204653177	chr1:204653177:T:C	1.85748e-17	-3.68066e-10	-1.40014	3.08821e-08	-3.68066e-10	-1.42991
204653334	chr1:204653334:G:A	1.82045e-17	-3.68066e-10	-1.42028	3.06527e-08	-3.68066e-10	-1.43737
204653697	chr1:204653697:C:T	5.17208e-17	-3.68066e-10	-0.376084	9.8282e-08	-3.68066e-10	-0.272246
204653949	chr1:204653949:T:G	2.11817e-18	-2.14094	-1.43045	5.25634e-09	-1.83059	-1.37006
204653975	chr1:204653975:G:A	1.86506e-17	-3.68066e-10	-1.39606	3.09426e-08	-3.68066e-10	-1.42795
204654102	chr1:204654102:G:C	1.87041e-17	-3.68066e-10	-1.3932	3.09874e-08	-3.68066e-10	-1.42651
204654288	chr1:204654288:T:C	5.36222e-18	-1.58589	-1.05668	3.73139e-08	-0.169993	-1.07073
204654430	chr1:204654430:A:G	2.52465e-17	-3.68066e-10	-1.09326	4.60389e-08	-3.68066e-10	-1.0306
204654485	chr1:204654485:T:C	2.74941e-18	-2.09211	-1.21845	1.22406e-08	-1.20352	-1.15181
204654487	chr1:204654487:A:G	2.75403e-18	-2.09201	-1.21687	1.22724e-08	-1.20262	-1.15012
204654777	chr1:204654777:T:C	2.66062e-18	-2.09667	-1.24672	1.16376e-08	-1.22114	-1.1847
204654780	chr1:204654780:T:C	2.68089e-18	-2.09266	-1.24314	1.18722e-08	-1.20504	-1.18084
204655151	chr1:204655151:G:A	2.58425e-18	-2.09656	-1.27594	1.12238e-08	-1.22277	-1.21929
204655168	chr1:204655168:A:G	2.72136e-18	-2.09124	-1.22957	1.20864e-08	-1.19995	-1.16806
204655307	chr1:204655307:AG:A	3.54446e-18	-1.67291	-1.38365	4.30154e-09	-2.13192	-1.2692
204655310	chr1:204655310:C:T	3.50362e-18	-1.68359	-1.38456	2.35342e-08	-0.300879	-1.40075
204655334	chr1:204655334:C:A	2.281e-16	-3.68066e-10	1.10784	4.55349e-07	-3.68066e-10	1.26098
204655514	chr1:204655514:T:C	5.87171e-17	-3.68066e-10	-0.249212	7.86824e-08	-3.68066e-10	-0.494668
204655801	chr1:204655801:G:A	1.91344e-17	-1.627	0.256545	1.38468e-07	-1.05814	1.12869
204655870	chr1:204655870:C:T	2.60652e-18	-2.10112	-1.2628	1.11824e-08	-1.244	-1.20175
204655879	chr1:204655879:T:C	2.44689e-18	-2.09586	-1.33127	3.99185e-09	-2.12496	-1.35087
204655949	chr1:204655949:G:A	3.61907e-18	-1.63736	-1.39836	2.49701e-08	-0.229748	-1.41266
204655967	chr1:204655967:T:C	1.88478e-17	-3.68066e-10	-1.38555	3.1236e-08	-3.68066e-10	-1.41852
204655995	chr1:204655995:C:T	1.84728e-17	-3.68066e-10	-1.40565	3.08845e-08	-3.68066e-10	-1.42983
204656002	chr1:204656002:C:T	1.61633e-17	-2.15001	0.610808	7.82727e-08	-1.99497	1.49508
204656145	chr1:204656145:A:G	2.63965e-18	-2.13123	-1.22007	1.00844e-08	-1.39735	-1.15175
204656319	chr1:204656319:G:A	3.38211e-18	-1.71463	-1.38881	4.2372e-09	-2.13877	-1.27741
204656327	chr1:204656327:A:G	2.62488e-18	-2.10309	-1.25382	1.12168e-08	-1.25138	-1.1913
204656588	chr1:204656588:G:A	1.88656e-17	-3.68066e-10	-1.3846	3.24243e-08	-3.68066e-10	-1.38118
204657008	chr1:204657008:A:T	6.89536e-17	-3.68066e-10	-0.0885104	9.88005e-08	-3.68066e-10	-0.266985
204657200	chr1:204657200:G:A	8.81438e-18	-2.14556	-4.18584e-10	1.99013e-08	-1.8693	-4.18584e-10
204657240	chr1:204657240:G:A	2.63065e-18	-2.08847	-1.26625	1.17571e-08	-1.19378	-1.20185
204657421	chr1:204657421:C:T	2.78779e-18	-2.11168	-1.18501	1.16469e-08	-1.29433	-1.11072
204657572	chr1:204657572:TG:T	3.6688e-18	-1.63119	-1.39089	2.52418e-08	-0.224724	-1.40686
204657614	chr1:204657614:A:G	4.8257e-18	-2.1047	-0.643285	7.78991e-09	-2.1244	-0.682859
204657678	chr1:204657678:G:A	3.62798e-18	-1.63455	-1.39872	2.49028e-08	-0.231982	-1.41313
204657924	chr1:204657924:C:T	5.27594e-18	-2.10841	-0.550377	8.50243e-09	-2.12759	-0.592149
204658059	chr1:204658059:C:A	1.84137e-17	-3.68066e-10	-1.40885	3.10445e-08	-3.68066e-10	-1.42466
204658420	chr1:204658420:G:C	5.54888e-17	-3.68066e-10	-0.305763	8.08904e-08	-3.68066e-10	-0.466992
204658728	chr1:204658728:C:T	1.88105e-17	-3.68066e-10	-1.38753	3.09307e-08	-3.68066e-10	-1.42834
204658973	chr1:204658973:G:A	1.97877e-17	-1.52372	0.186842	1.38961e-07	-0.946439	1.02054
204659473	chr1:204659473:G:T	1.1174e-17	-1.54965	-0.358701	9.00324e-08	-0.775752	0.415833
204660477	chr1:204660477:CTCTT:C	1.79556e-17	-3.68066e-10	-1.43404	3.06537e-08	-3.68066e-10	-1.43734
204660872	chr1:204660872:C:T	2.75881e-17	-3.68066e-10	-1.00456	4.32231e-08	-3.68066e-10	-1.09371
204660953	chr1:204660953:C:T	1.54441e-17	-1.58472	-4.18584e-10	5.40096e-08	-0.870926	-4.18584e-10
204661393	chr1:204661393:G:A	4.39927e-18	-2.14731	-0.693197	1.10867e-08	-2.12343	-0.33091
204661555	chr1:204661555:G:A	2.43063e-18	-2.14278	-1.29102	3.79424e-09	-2.14092	-1.38568
204661794	chr1:204661794:G:A	1.80023e-17	-3.68066e-10	-1.43144	3.06533e-08	-3.68066e-10	-1.43735
204662000	chr1:204662000:A:G	5.15227e-17	-3.68066e-10	-0.379922	9.86993e-08	-3.68066e-10	-0.268009
204662317	chr1:204662317:G:T	9.22806e-16	-3.68066e-10	2.50548	2.28588e-06	-3.68066e-10	2.87442
204662660	chr1:204662660:T:C	9.67827e-17	0.250525	-4.18584e-10	2.47735e-06	2.95486	-4.18584e-10
204662937	chr1:204662937:A:G	7.02266e-18	-2.02851	-0.344289	2.20011e-08	-1.65299	-0.116002
204663035	chr1:204663035:T:C	9.23814e-18	-2.0986	-4.18584e-10	1.72944e-08	-2.0097	-4.18584e-10
204663205	chr1:204663205:T:C	2.86703e-18	-1.94943	-1.31924	1.6284e-08	-0.822572	-1.24733
204663353	chr1:204663353:A:G	1.03738e-17	-2.05034	0.0676811	3.26729e-08	-2.04613	0.672586
204663945	chr1:204663945:G:A	1.79011e-17	-3.68066e-10	-1.43708	3.10292e-08	-3.68066e-10	-1.42516
204664269	chr1:204664269:A:G	3.81831e-18	-1.6612	-1.32094	8.55673e-09	-1.31038	-1.40299
204664398	chr1:204664398:C:T	3.48086e-18	-1.63783	-1.43683	5.28451e-09	-1.75808	-1.43723
204664566	chr1:204664566:C:T	2.63216e-18	-1.95427	-1.39987	6.20722e-09	-1.66381	-1.37056
204664730	chr1:204664730:G:A	1.33387e-16	-0.0120746	0.583384	1.99287e-06	1.77999	0.957254
204664750	chr1:204664750:G:A	1.2941e-16	-3.68066e-10	0.541044	1.84528e-07	-3.68066e-10	0.357713
204665016	chr1:204665016:G:A	1.83555e-17	-0.0537172	-1.3583	2.06242e-07	1.85507	-1.38611
204665108	chr1:204665108:C:G	1.37764e-16	-3.68066e-10	0.603596	1.65062e-07	-3.68066e-10	0.246236
204666233	chr1:204666233:G:A	3.80559e-17	-3.68066e-10	-0.682886	9.64663e-08	-3.68066e-10	-0.290894
204667053	chr1:204667053:T:C	1.97362e-17	-1.33949	-4.18584e-10	2.18116e-08	-1.77765	-4.18584e-10
204667101	chr1:204667101:C:T	2.99669e-17	0.514394	-1.43624	4.45574e-07	2.67373	-1.43446
204667223	chr1:204667223:G:A	2.21314e-17	-3.68066e-10	-1.22495	3.63941e-08	-3.68066e-10	-1.26568
204667668	chr1:204667668:C:T	3.17136e-17	-3.68066e-10	-0.865198	4.58792e-08	-3.68066e-10	-1.03408
204667742	chr1:204667742:G:A	1.11005e-16	-1.04375	1.43138	1.23308e-06	-0.662057	2.91924
204667769	chr1:204667769:C:T	3.57443e-17	0.691076	-1.43663	5.55598e-07	2.89371	-1.43375
204668060	chr1:204668060:C:T	3.61096e-17	0.698554	-1.43394	5.65623e-07	2.91438	-1.43654
204668281	chr1:204668281:G:A	3.02701e-17	-3.68066e-10	-0.911784	4.35273e-08	-3.68066e-10	-1.0867
204668552	chr1:204668552:G:A	1.84061e-17	-3.68066e-10	-1.40926	3.10024e-08	-3.68066e-10	-1.42602
204668808	chr1:204668808:T:C	1.08926e-16	0.368729	-4.18584e-10	3.74017e-06	3.3668	-4.18584e-10
204669142	chr1:204669142:C:T	4.13546e-15	-0.627843	4.63325	3.61767e-05	0.631596	5.00449
204669706	chr1:204669706:G:A	3.83967e-16	-0.846998	2.47561	1.95161e-06	-0.145726	2.86205
204669742	chr1:204669742:C:CAA	4.02151e-16	-0.820315	2.4952	2.05731e-06	-0.113051	2.88212
204670545	chr1:204670545:G:A	1.6607e-17	-1.51212	-4.18584e-10	3.22326e-08	-1.38711	-4.18584e-10
204670912	chr1:204670912:T:C	1.31763e-17	-1.74353	-4.18584e-10	1.6442e-08	-2.06025	-4.18584e-10
204671355	chr1:204671355:C:T	4.0656e-15	-0.605489	4.59386	3.50146e-05	0.637856	4.96558
204672025	chr1:204672025:G:A	2.11749e-17	-3.68066e-10	-1.26913	3.32644e-08	-3.68066e-10	-1.3556
204672935	chr1:204672935:C:G	2.86995e-17	-3.68066e-10	-0.965065	4.29231e-08	-3.68066e-10	-1.10068
204673296	chr1:204673296:A:G	1.6423e-17	-1.52326	-4.18584e-10	2.76084e-08	-1.54197	-4.18584e-10
204673316	chr1:204673316:G:T	2.74668e-15	-0.29806	3.89427	2.16344e-05	0.896705	4.22525
204673463	chr1:204673463:C:T	7.65086e-16	-0.349145	2.66719	6.9072e-06	0.985	2.99523
204673798	chr1:204673798:T:C	2.06784e-17	-3.68066e-10	-1.29285	3.7367e-08	-3.68066e-10	-1.2393
204674396	chr1:204674396:G:A	4.34467e-17	-3.68066e-10	-0.550409	6.95667e-08	-3.68066e-10	-0.617802
204674861	chr1:204674861:T:G	2.92775e-17	-3.68066e-10	-0.945126	4.32176e-08	-3.68066e-10	-1.09384
204675490	chr1:204675490:C:T	3.28025e-16	-0.564546	2.03569	2.63916e-06	0.648146	2.36998
204676377	chr1:204676377:T:G	7.61686e-16	-1.53664	3.85024	5.85467e-06	-0.495185	4.31009
204677002	chr1:204677002:C:T	1.81325e-17	-3.68066e-10	-1.42424	3.17e-08	-3.68066e-10	-1.40377
204677133	chr1:204677133:G:A	2.69503e-17	0.408498	-1.43645	7.43874e-07	3.16727	-1.41549
204677167	chr1:204677167:G:A	2.78435e-17	0.441913	-1.43726	7.72266e-07	3.21562	-1.42638
204677266	chr1:204677266:G:T	1.98551e-17	-3.68066e-10	-1.33348	3.44591e-08	-3.68066e-10	-1.32031
204677919	chr1:204677919:G:A	2.73287e-17	-3.68066e-10	-1.01401	4.43896e-08	-3.68066e-10	-1.06708
204678309	chr1:204678309:T:C	1.79704e-17	-3.68066e-10	-1.43322	3.13974e-08	-3.68066e-10	-1.41336
204678330	chr1:204678330:C:G	2.60946e-17	-3.68066e-10	-1.06021	3.9794e-08	-3.68066e-10	-1.17637
204678365	chr1:204678365:G:A	2.92485e-17	0.491024	-1.43714	8.24868e-07	3.2825	-1.42736
204678474	chr1:204678474:G:A	4.55876e-17	-3.68066e-10	-0.502307	6.47448e-08	-3.68066e-10	-0.689635
204678931	chr1:204678931:C:T	8.92951e-18	-2.13258	-4.18584e-10	1.58276e-08	-2.09833	-4.18584e-10
204679047	chr1:204679047:C:A	4.18988e-16	-0.684703	2.4006	3.33008e-06	0.505023	2.74564
204679055	chr1:204679055:G:A	2.47737e-17	-3.68066e-10	-1.11216	3.32689e-08	-3.68066e-10	-1.35546
204679072	chr1:204679072:G:A	5.51444e-17	-3.68066e-10	-0.311989	7.16219e-08	-3.68066e-10	-0.588686
204679361	chr1:204679361:C:T	2.54058e-17	-3.68066e-10	-1.08697	4.07066e-08	-3.68066e-10	-1.1537
204679368	chr1:204679368:G:A	1.8121e-17	-1.42487	-4.18584e-10	2.09844e-08	-1.81631	-4.18584e-10
204680506	chr1:204680506:G:A	2.78102e-17	0.438807	-1.43535	8.52995e-07	3.29879	-1.41012
204680636	chr1:204680636:G:C	8.30335e-17	-3.68066e-10	0.0973004	1.02617e-07	-3.68066e-10	-0.229086
204680721	chr1:204680721:T:C	1.79152e-17	-3.68066e-10	-1.43629	3.07242e-08	-3.68066e-10	-1.43504
204680744	chr1:204680744:AC:A	2.90135e-17	-3.68066e-10	-0.954182	5.18966e-08	-3.68066e-10	-0.910834
204681042	chr1:204681042:C:T	1.86877e-17	-3.68066e-10	-1.39408	3.30312e-08	-3.68066e-10	-1.36263
204681092	chr1:204681092:G:T	1.48587e-17	-1.62336	-4.18584e-10	1.81379e-08	-1.96208	-4.18584e-10
204682095	chr1:204682095:T:C	9.03492e-18	-2.12085	-4.18584e-10	1.61438e-08	-2.07855	-4.18584e-10
204682199	chr1:204682199:A:G	5.98584e-16	-1.2962	3.36882	5.30061e-06	-0.0865415	3.80203
204682719	chr1:204682719:T:C	8.47294e-16	-0.556306	2.97641	7.68793e-06	0.768334	3.31899
204682807	chr1:204682807:G:A	1.88775e-17	-3.68066e-10	-1.38398	3.15686e-08	-3.68066e-10	-1.40792
204683225	chr1:204683225:G:T	2.02017e-17	-3.68066e-10	-1.31618	3.5734e-08	-3.68066e-10	-1.28398
204683229	chr1:204683229:A:G	1.79385e-15	-0.423941	3.59412	1.63409e-05	0.897154	3.94419
204685422	chr1:204685422:G:A	2.13714e-17	-3.68066e-10	-1.25989	4.01843e-08	-3.68066e-10	-1.16661
204685424	chr1:204685424:C:T	1.92044e-17	-3.68066e-10	-1.3668	3.49497e-08	-3.68066e-10	-1.30618
204685882	chr1:204685882:A:G	1.70303e-17	-0.052278	-1.43467	3.38707e-07	2.40054	-1.4355
204686005	chr1:204686005:C:A	1.97221e-17	-3.68066e-10	-1.3402	3.55968e-08	-3.68066e-10	-1.28783
204686279	chr1:204686279:G:A	1.88282e-16	-1.57981	2.4958	1.48713e-06	-0.474751	2.91927
204686625	chr1:204686625:AG:A	1.28002e-17	-0.341166	-1.43132	2.35482e-07	1.99824	-1.39669
204686955	chr1:204686955:A:G	2.31737e-16	-1.9015	3.02516	1.80461e-06	-0.955902	3.59391
204687080	chr1:204687080:A:G	4.00335e-17	-3.68066e-10	-0.632227	6.25823e-08	-3.68066e-10	-0.723605
204687187	chr1:204687187:A:C	1.95191e-17	-3.68066e-10	-1.35055	3.24367e-08	-3.68066e-10	-1.3808
204687675	chr1:204687675:A:C	5.26278e-16	-1.06352	3.0074	2.47147e-06	-0.298246	3.25073
204687819	chr1:204687819:A:T	1.04404e-17	-0.538949	-1.43731	1.27078e-07	1.40776	-1.42305
204688055	chr1:204688055:A:G	3.26025e-17	-1.19305	0.35549	1.74411e-07	-0.654562	0.955889
204688138	chr1:204688138:C:A	1.94281e-16	-3.68066e-10	0.94736	1.7977e-07	-3.68066e-10	0.331591
204688307	chr1:204688307:A:C	2.75165e-17	-3.68066e-10	-1.00716	3.78991e-08	-3.68066e-10	-1.22516
204688355	chr1:204688355:C:T	1.10245e-16	-3.68066e-10	0.380758	1.94439e-07	-3.68066e-10	0.410031
204688907	chr1:204688907:A:G	1.9016e-17	-3.68066e-10	-1.37666	3.3945e-08	-3.68066e-10	-1.33535
204688964	chr1:204688964:C:T	1.8613e-17	-3.68066e-10	-1.39808	3.29435e-08	-3.68066e-10	-1.36529
204689326	chr1:204689326:G:T	2.00875e-17	-3.68066e-10	-1.32185	3.6458e-08	-3.68066e-10	-1.26393
204690005	chr1:204690005:A:G	1.61246e-17	-1.5416	-4.18584e-10	3.07999e-08	-1.43258	-4.18584e-10
204690068	chr1:204690068:A:G	8.66635e-17	-3.68066e-10	0.140089	1.1458e-07	-3.68066e-10	-0.118818
204690157	chr1:204690157:C:T	1.92479e-17	-3.68066e-10	-1.36454	3.50192e-08	-3.68066e-10	-1.30419
204690161	chr1:204690161:T:C	3.30933e-16	-1.54269	3.02267	3.60306e-06	-0.276675	3.60613
204690217	chr1:204690217:A:T	1.00762e-16	-3.68066e-10	0.290816	1.31003e-07	-3.68066e-10	0.0151321
204690382	chr1:204690382:G:A	1.02121e-17	-0.561105	-1.43727	1.23799e-07	1.38091	-1.42234
204690678	chr1:204690678:G:A	7.18129e-17	-3.68066e-10	-0.0478799	1.09129e-07	-3.68066e-10	-0.167554
204691144	chr1:204691144:C:T	1.20905e-15	-3.68066e-10	2.77565	1.6445e-06	-3.68066e-10	2.5451
204691360	chr1:204691360:A:G	1.20039e-16	-3.68066e-10	0.465874	1.2171e-07	-3.68066e-10	-0.0584488
204692122	chr1:204692122:T:C	1.94122e-17	-3.68066e-10	-1.35604	3.49083e-08	-3.68066e-10	-1.30736
204692273	chr1:204692273:C:T	3.01723e-16	-1.70928	3.09684	3.08575e-06	-0.548915	3.72338
204692399	chr1:204692399:T:C	2.06642e-17	-3.68066e-10	-1.29354	3.85074e-08	-3.68066e-10	-1.20924
204692410	chr1:204692410:G:A	1.95377e-17	-3.68066e-10	-1.3496	3.54681e-08	-3.68066e-10	-1.29145
204692952	chr1:204692952:CT:C	1.92152e-17	-3.68066e-10	-1.36624	3.50549e-08	-3.68066e-10	-1.30317
204693170	chr1:204693170:A:T	2.46931e-17	-1.11542	-4.18584e-10	3.02575e-08	-1.45034	-4.18584e-10
204693230	chr1:204693230:C:G	3.16577e-17	-3.68066e-10	-0.866963	5.8109e-08	-3.68066e-10	-0.797767
204694655	chr1:204694655:G:A	1.79037e-17	-3.68066e-10	-1.43694	3.10296e-08	-3.68066e-10	-1.42515
204694666	chr1:204694666:C:T	1.79022e-17	-3.68066e-10	-1.43702	3.10403e-08	-3.68066e-10	-1.4248
204695129	chr1:204695129:A:T	2.89962e-17	-1.39643	0.441651	1.44828e-07	-0.927339	1.0428
204695597	chr1:204695597:G:A	2.59321e-17	-3.68066e-10	-1.06646	5.04198e-08	-3.68066e-10	-0.939703
204696401	chr1:204696401:T:G	1.08481e-17	-0.509582	-1.42838	1.70127e-07	1.71211	-1.43566
204696534	chr1:204696534:G:C	1.81485e-17	-3.68066e-10	-1.42336	3.07597e-08	-3.68066e-10	-1.43388
204696583	chr1:204696583:T:C	1.94186e-17	-3.68066e-10	-1.35571	3.59468e-08	-3.68066e-10	-1.27805
204696604	chr1:204696604:C:T	2.65919e-17	-3.68066e-10	-1.04134	5.6569e-08	-3.68066e-10	-0.824627
204696827	chr1:204696827:T:C	1.79624e-17	-3.68066e-10	-1.43366	3.07184e-08	-3.68066e-10	-1.43523
204697047	chr1:204697047:G:T	3.99294e-16	-3.68066e-10	1.66775	5.61706e-07	-3.68066e-10	1.47089
204697580	chr1:204697580:T:G	1.82285e-17	-3.68066e-10	-1.41896	3.0824e-08	-3.68066e-10	-1.43179
204697699	chr1:204697699:G:A	1.82582e-17	-3.68066e-10	-1.41733	3.2091e-08	-3.68066e-10	-1.39151
204698054	chr1:204698054:G:A	3.19625e-17	-3.68066e-10	-0.857381	4.59817e-08	-3.68066e-10	-1.03184
204698492	chr1:204698492:G:A	7.09131e-17	-3.68066e-10	-0.0604881	9.65459e-08	-3.68066e-10	-0.290069
204698686	chr1:204698686:T:C	1.56073e-17	-1.82927	0.255067	5.34209e-08	-1.17324	0.291352
204699014	chr1:204699014:C:T	4.94763e-18	-1.29623	-1.42681	4.90731e-09	-1.83662	-1.43274
204699152	chr1:204699152:C:T	8.19284e-18	-0.831371	-1.38731	6.2226e-09	-1.59662	-1.43528
204699262	chr1:204699262:G:A	1.8302e-17	-3.68066e-10	-1.41493	3.08942e-08	-3.68066e-10	-1.42952
204699529	chr1:204699529:T:C	1.86489e-17	-1.39616	-4.18584e-10	5.21708e-08	-0.905564	-4.18584e-10
204699579	chr1:204699579:G:A	2.98908e-17	-3.68066e-10	-0.924394	4.3278e-08	-3.68066e-10	-1.09244
204700069	chr1:204700069:G:A	2.01295e-17	-3.68066e-10	-1.31976	3.28359e-08	-3.68066e-10	-1.36857
204700170	chr1:204700170:G:A	1.84447e-17	-3.68066e-10	-1.40717	3.10437e-08	-3.68066e-10	-1.42469
204700329	chr1:204700329:C:T	2.52244e-17	-1.30806	0.213927	1.05092e-07	-0.457587	0.252335
204700435	chr1:204700435:T:C	6.1454e-18	-1.10476	-1.40148	5.28512e-09	-1.75795	-1.43724
204700517	chr1:204700517:A:T	7.5877e-18	-1.48272	-0.812691	4.00765e-08	-0.491633	-0.677664
204700543	chr1:204700543:G:A	3.22184e-17	-3.68066e-10	-0.849407	4.62927e-08	-3.68066e-10	-1.0251
204700740	chr1:204700740:C:T	7.02278e-18	-1.25992	-1.11287	6.20863e-07	2.07406	-0.50304
204701101	chr1:204701101:C:T	8.4578e-18	-0.80803	-1.37882	6.27822e-09	-1.58989	-1.43311
204701398	chr1:204701398:G:C	2.01949e-17	-3.68066e-10	-1.31651	3.31262e-08	-3.68066e-10	-1.35976
204701455	chr1:204701455:G:A	1.46859e-16	0.21833	0.4492	8.27784e-08	-0.497581	0.0536611
204701543	chr1:204701543:C:T	1.12495e-16	0.358265	0.0426955	8.83014e-08	-0.236407	-0.142924
204701797	chr1:204701797:C:T	7.34873e-17	0.198339	-0.22317	6.07684e-08	-0.344129	-0.408889
204701802	chr1:204701802:G:A	1.81404e-17	-3.68066e-10	-1.4238	3.07475e-08	-3.68066e-10	-1.43428
204702155	chr1:204702155:G:A	2.63826e-17	-1.24302	0.193782	1.12698e-07	-0.365024	0.229645
204702280	chr1:204702280:C:T	2.1624e-17	-3.68066e-10	-1.24814	3.44659e-08	-3.68066e-10	-1.32012
204702645	chr1:204702645:A:G	1.2803e-17	-1.01515	-0.757116	1.02602e-07	0.323134	-0.552365
204702747	chr1:204702747:C:T	8.64036e-18	-0.977505	-1.18799	5.8694e-09	-1.73121	-1.35913
204703258	chr1:204703258:G:A	1.68307e-17	-0.256557	-1.24218	1.97196e-08	-0.611744	-1.26673
204703459	chr1:204703459:G:A	1.80511e-17	-3.68066e-10	-1.42874	3.0691e-08	-3.68066e-10	-1.43612
204703563	chr1:204703563:C:T	2.63845e-17	-3.68066e-10	-1.04917	6.13558e-08	-3.68066e-10	-0.743397
204703615	chr1:204703615:C:T	5.1746e-18	-1.69338	-0.984796	2.63403e-08	-0.739556	-0.84943
204703670	chr1:204703670:G:A	2.26552e-17	-3.68066e-10	-1.20155	3.8037e-08	-3.68066e-10	-1.22153
204703904	chr1:204703904:G:A	4.25081e-17	-3.68066e-10	-0.572249	6.23641e-08	-3.68066e-10	-0.727097
204704177	chr1:204704177:G:A	3.11293e-17	-3.68066e-10	-0.883794	6.08242e-08	-3.68066e-10	-0.7521
204704211	chr1:204704211:A:G	3.18783e-17	-3.68066e-10	-0.860018	4.58719e-08	-3.68066e-10	-1.03423
204704352	chr1:204704352:G:A	2.59777e-17	-3.68066e-10	-1.06471	4.25187e-08	-3.68066e-10	-1.11014
204704710	chr1:204704710:C:T	1.95914e-17	-3.68066e-10	-1.34685	3.50231e-08	-3.68066e-10	-1.30408
204704813	chr1:204704813:A:G	2.21025e-17	-1.22625	-4.18584e-10	3.48912e-08	-1.30785	-4.18584e-10
204704898	chr1:204704898:C:T	4.24092e-18	-1.80489	-1.07228	1.95239e-08	-0.943044	-0.945406
204705455	chr1:204705455:G:A	2.70248e-17	-3.68066e-10	-1.02519	4.4145e-08	-3.68066e-10	-1.07261
204705540	chr1:204705540:G:A	5.95783e-18	-1.3222	-1.21504	3.86555e-08	-0.12961	-1.07579
204705841	chr1:204705841:G:A	1.84171e-17	-3.68066e-10	-1.40867	3.09953e-08	-3.68066e-10	-1.42625
204706028	chr1:204706028:G:A	1.05122e-17	-1.96941	-4.18584e-10	1.51245e-08	-2.14377	-4.18584e-10
204706041	chr1:204706041:C:A	8.84644e-18	-2.14193	-4.18584e-10	2.40898e-08	-1.6783	-4.18584e-10
204706049	chr1:204706049:C:A	6.78439e-18	-0.984249	-1.42307	5.54569e-09	-1.71312	-1.43394
204706050	chr1:204706050:G:A	1.7588e-17	-0.223832	-1.23089	2.02344e-08	-0.596348	-1.25635
204706158	chr1:204706158:A:C	1.95956e-17	-3.68066e-10	-1.34664	3.50328e-08	-3.68066e-10	-1.3038
204706225	chr1:204706225:A:T	1.31308e-17	-1.30859	-0.43839	8.2496e-08	-0.202565	-0.244773
204706290	chr1:204706290:T:G	1.36411e-17	-1.70885	-4.18584e-10	3.60417e-08	-1.27541	-4.18584e-10
204706553	chr1:204706553:G:A	1.74812e-17	-0.270114	-1.19071	5.29833e-08	-0.0738036	-0.816306
204707171	chr1:204707171:C:G	2.68736e-17	-3.68066e-10	-1.0308	3.91874e-08	-3.68066e-10	-1.19173
204707415	chr1:204707415:G:T	2.22357e-17	-3.68066e-10	-1.22024	3.37203e-08	-3.68066e-10	-1.34199
204707614	chr1:204707614:C:T	2.02751e-17	-3.68066e-10	-1.31255	3.21872e-08	-3.68066e-10	-1.38852
204707961	chr1:204707961:G:A	1.9157e-17	-3.68066e-10	-1.36927	3.39548e-08	-3.68066e-10	-1.33506
204708141	chr1:204708141:C:T	1.79825e-17	-3.68066e-10	-1.43255	3.07014e-08	-3.68066e-10	-1.43578
204708203	chr1:204708203:G:A	1.93175e-17	-3.68066e-10	-1.36093	3.12537e-08	-3.68066e-10	-1.41795
204708255	chr1:204708255:A:G	1.85117e-17	-3.68066e-10	-1.40354	3.07778e-08	-3.68066e-10	-1.43329
204708271	chr1:204708271:A:G	1.85246e-17	-3.68066e-10	-1.40284	3.07855e-08	-3.68066e-10	-1.43304
204708449	chr1:204708449:C:T	1.97864e-17	-3.68066e-10	-1.33695	3.19174e-08	-3.68066e-10	-1.39694
204708481	chr1:204708481:C:T	1.46287e-17	-1.21235	-0.426611	8.19111e-08	-0.142378	-0.312075
204708770	chr1:204708770:T:G	2.27118e-17	-3.68066e-10	-1.19906	3.83547e-08	-3.68066e-10	-1.21321
204709068	chr1:204709068:G:A	1.58058e-17	-1.56157	-4.18584e-10	2.51904e-08	-1.63362	-4.18584e-10
204709075	chr1:204709075:G:T	9.13414e-18	-1.42245	-0.687473	2.1884e-08	-2.02107	0.246736
204709095	chr1:204709095:C:T	2.14856e-17	-3.68066e-10	-1.25456	3.41065e-08	-3.68066e-10	-1.3306
204709105	chr1:204709105:G:T	7.79725e-17	0.730085	-0.695672	4.89776e-08	-0.0907282	-0.877995
204709124	chr1:204709124:A:G	3.87334e-17	0.388681	-1.05392	3.76266e-08	-0.116521	-1.11586
204709483	chr1:204709483:G:A	2.131e-17	-3.68066e-10	-1.26277	3.38884e-08	-3.68066e-10	-1.33702
204709608	chr1:204709608:T:C	1.7896e-17	-3.68066e-10	-1.43737	3.07857e-08	-3.68066e-10	-1.43304
204709763	chr1:204709763:C:G	3.16933e-17	0.227251	-1.09309	3.07926e-08	-0.283879	-1.14893
204709774	chr1:204709774:C:T	2.3101e-17	-0.0412364	-1.14083	2.35864e-08	-0.50196	-1.19746
204710029	chr1:204710029:A:T	2.01709e-17	-3.68066e-10	-1.3177	3.1674e-08	-3.68066e-10	-1.40459
204710120	chr1:204710120:G:A	2.15047e-17	-0.249049	-1.00462	1.68352e-08	-0.880875	-1.15574
204710282	chr1:204710282:A:G	2.09729e-17	-3.68066e-10	-1.27871	3.77656e-08	-3.68066e-10	-1.22869
204710492	chr1:204710492:T:C	1.80444e-17	-3.68066e-10	-1.42911	3.06825e-08	-3.68066e-10	-1.4364
204710499	chr1:204710499:G:A	1.51545e-16	-3.68066e-10	0.698939	2.02e-07	-3.68066e-10	0.448178
204710896	chr1:204710896:T:G	2.73995e-17	-3.68066e-10	-1.01142	4.49593e-08	-3.68066e-10	-1.05433
204711089	chr1:204711089:T:C	1.79177e-17	-3.68066e-10	-1.43615	3.06718e-08	-3.68066e-10	-1.43675
204711174	chr1:204711174:G:A	9.72524e-16	-3.68066e-10	2.55795	2.71552e-06	-3.68066e-10	3.04665
204711185	chr1:204711185:T:G	2.03602e-17	-3.68066e-10	-1.30836	3.2828e-08	-3.68066e-10	-1.36881
204711204	chr1:204711204:C:T	5.31635e-18	-1.5009	-1.15026	4.69723e-09	-2.01913	-1.29398
204711573	chr1:204711573:C:T	1.76135e-17	-1.45328	-4.18584e-10	3.47876e-08	-1.31083	-4.18584e-10
204711689	chr1:204711689:T:C	1.88753e-17	-3.68066e-10	-1.38409	3.13329e-08	-3.68066e-10	-1.41542
204711727	chr1:204711727:C:T	3.10843e-17	0.00875956	-0.894001	4.8544e-08	0.000353045	-0.97797
204711808	chr1:204711808:A:G	2.22552e-17	-3.68066e-10	-1.21937	4.57638e-08	-3.68066e-10	-1.03659
204711869	chr1:204711869:C:G	1.83684e-17	-3.68066e-10	-1.41131	3.0811e-08	-3.68066e-10	-1.43221
204711881	chr1:204711881:G:A	7.07106e-17	-3.68066e-10	-0.0633486	8.93964e-08	-3.68066e-10	-0.367007
204711882	chr1:204711882:C:T	7.47681e-18	-1.05105	-1.25908	5.67802e-09	-1.71699	-1.40649
204711936	chr1:204711936:T:C	5.32467e-17	-3.68066e-10	-0.347008	7.63567e-08	-3.68066e-10	-0.524672
204712113	chr1:204712113:G:A	1.9465e-17	-3.68066e-10	-1.35333	3.18619e-08	-3.68066e-10	-1.39868
204712729	chr1:204712729:T:C	2.56107e-17	-3.68066e-10	-1.07893	5.22946e-08	-3.68066e-10	-0.903194
204712883	chr1:204712883:C:T	7.02372e-18	-1.46431	-0.908339	2.75572e-08	-1.09994	-0.443888
204713109	chr1:204713109:C:T	1.02838e-17	-0.778018	-1.21336	1.77923e-08	-0.801466	-1.17986
204713139	chr1:204713139:A:C	7.37371e-18	-0.890534	-1.43349	1.51175e-08	-0.728286	-1.41595
204713283	chr1:204713283:T:G	8.74651e-18	-0.824025	-1.32926	1.45166e-08	-0.896183	-1.28861
204713409	chr1:204713409:A:G	1.11842e-17	-1.90744	-4.18584e-10	1.80456e-08	-1.96718	-4.18584e-10
204713591	chr1:204713591:T:C	6.98261e-18	-0.958416	-1.42011	1.4628e-08	-0.787242	-1.38991
204713635	chr1:204713635:G:A	8.26219e-18	-0.975513	-1.23474	1.44671e-08	-0.986044	-1.20217
204713943	chr1:204713943:G:C	7.74659e-17	-3.68066e-10	0.0278943	1.28863e-07	-3.68066e-10	-0.00134006
204714274	chr1:204714274:C:T	5.16775e-18	-1.26261	-1.4169	8.00658e-09	-1.35552	-1.4243
204714390	chr1:204714390:G:A	8.14254e-17	-3.68066e-10	0.0777433	1.82141e-07	-3.68066e-10	0.344695
204714421	chr1:204714421:G:A	1.87086e-17	-3.68066e-10	-1.39296	3.37823e-08	-3.68066e-10	-1.34015
204714526	chr1:204714526:C:T	1.02029e-17	-1.99927	-4.18584e-10	1.57793e-08	-2.10139	-4.18584e-10
204714785	chr1:204714785:A:C	1.06809e-17	-0.73187	-1.22162	5.23169e-08	0.524258	-1.42703
204715034	chr1:204715034:T:C	1.91252e-17	-3.68066e-10	-1.37094	3.50252e-08	-3.68066e-10	-1.30402
204715109	chr1:204715109:T:C	7.76615e-18	-1.22225	-1.04991	2.90809e-08	-0.115591	-1.37441
204715245	chr1:204715245:C:T	3.85792e-17	-3.68066e-10	-0.669231	7.92717e-08	-3.68066e-10	-0.487206
204715297	chr1:204715297:C:T	2.0841e-17	-3.68066e-10	-1.28502	3.40195e-08	-3.68066e-10	-1.33315
204715606	chr1:204715606:C:T	5.45079e-18	-1.24306	-1.38313	8.35398e-09	-1.34163	-1.39572
204715718	chr1:204715718:G:A	3.48303e-17	-3.68066e-10	-0.771456	8.09796e-08	-3.68066e-10	-0.46589
204716076	chr1:204716076:T:G	2.33676e-18	-2.12323	-1.34995	5.64488e-09	-1.69205	-1.43729
204716339	chr1:204716339:A:G	2.34097e-18	-2.10032	-1.37106	1.97421e-08	-0.871905	-1.00543
204716431	chr1:204716431:A:G	1.88368e-17	-3.68066e-10	-1.38613	3.41394e-08	-3.68066e-10	-1.32964
204716496	chr1:204716496:C:T	4.56267e-18	-2.14999	-0.65405	9.15322e-09	-1.53587	-1.11011
204716636	chr1:204716636:G:A	2.31073e-18	-2.09882	-1.38557	1.90585e-08	-0.866281	-1.04629
204716655	chr1:204716655:G:C	6.77186e-17	-3.68066e-10	-0.106583	1.35459e-07	-3.68066e-10	0.0485798
204716732	chr1:204716732:T:G	2.32628e-18	-2.09705	-1.38062	1.95595e-08	-0.855569	-1.03106
204716878	chr1:204716878:C:T	2.28307e-18	-2.10845	-1.38797	1.80568e-08	-0.913954	-1.05261
204717951	chr1:204717951:C:T	2.32132e-18	-2.10954	-1.37027	1.86754e-08	-0.92849	-1.00439
204717957	chr1:204717957:G:T	5.07391e-18	-2.14978	-0.548054	9.63547e-09	-1.55559	-1.03905
204718196	chr1:204718196:C:T	2.25733e-17	-3.68066e-10	-1.20517	4.13675e-08	-3.68066e-10	-1.13759
204718246	chr1:204718246:G:GC	2.13653e-18	-2.14326	-1.4195	6.41565e-09	-1.59363	-1.40772
204719237	chr1:204719237:T:C	4.6424e-18	-1.38996	-1.39675	3.26355e-08	-0.277223	-1.09746
204719238	chr1:204719238:A:G	1.91214e-17	-3.68066e-10	-1.37113	3.4991e-08	-3.68066e-10	-1.305
204719309	chr1:204719309:C:T	1.79151e-17	-3.68066e-10	-1.4363	3.0842e-08	-3.68066e-10	-1.43121
204719331	chr1:204719331:T:G	2.84431e-17	-3.68066e-10	-0.974039	5.29017e-08	-3.68066e-10	-0.891651
204719385	chr1:204719385:T:C	2.29483e-17	-3.68066e-10	-1.1887	5.13635e-08	-3.68066e-10	-0.92116
204719509	chr1:204719509:C:A	1.20513e-17	-1.83277	-4.18584e-10	1.89906e-08	-1.91614	-4.18584e-10
204719900	chr1:204719900:A:T	2.22957e-17	-3.68066e-10	-1.21755	4.92507e-08	-3.68066e-10	-0.963163
204719974	chr1:204719974:G:A	2.70654e-18	-2.0641	-1.26217	9.93213e-09	-1.20434	-1.35997
204719976	chr1:204719976:T:C	2.80358e-18	-2.13531	-1.15574	9.57177e-09	-1.18152	-1.41975
204719998	chr1:204719998:G:A	1.83179e-17	-3.68066e-10	-1.41407	3.36994e-08	-3.68066e-10	-1.34261
204720084	chr1:204720084:T:G	3.4996e-17	-3.68066e-10	-0.76671	5.64236e-08	-3.68066e-10	-0.8272
204720273	chr1:204720273:G:A	1.79412e-17	-3.68066e-10	-1.43485	3.06604e-08	-3.68066e-10	-1.43712
204720335	chr1:204720335:G:A	6.74383e-17	-3.68066e-10	-0.11073	1.24694e-07	-3.68066e-10	-0.0342243
204720355	chr1:204720355:C:T	2.24937e-17	-3.68066e-10	-1.20871	4.02571e-08	-3.68066e-10	-1.1648
204720649	chr1:204720649:T:C	1.80558e-17	-3.68066e-10	-1.42847	3.06759e-08	-3.68066e-10	-1.43661
204720697	chr1:204720697:T:C	1.3317e-17	-1.7329	-4.18584e-10	1.83251e-08	-1.95182	-4.18584e-10
204720706	chr1:204720706:T:A	2.23706e-17	-3.68066e-10	-1.2142	4.09216e-08	-3.68066e-10	-1.14843
204720712	chr1:204720712:C:T	2.7518e-18	-2.07568	-1.23401	9.72195e-09	-1.2435	-1.3422
204720775	chr1:204720775:C:T	7.52753e-18	-2.14045	-0.162929	1.20871e-08	-1.74459	-0.623353
204720861	chr1:204720861:C:T	1.81823e-17	-3.68066e-10	-1.42149	3.06789e-08	-3.68066e-10	-1.43651
204720869	chr1:204720869:G:A	2.23356e-17	-3.68066e-10	-1.21576	4.93788e-08	-3.68066e-10	-0.960566
204721220	chr1:204721220:A:G	2.14481e-18	-2.1431	-1.41579	1.26364e-08	-1.18332	-1.14018
204721228	chr1:204721228:A:G	6.65874e-18	-2.12564	-0.300372	1.52346e-08	-1.34173	-0.794787
204721912	chr1:204721912:G:A	6.92993e-17	-3.68066e-10	-0.0835081	9.33676e-08	-3.68066e-10	-0.323543
204722110	chr1:204722110:T:C	1.92642e-17	-3.68066e-10	-1.3637	3.13563e-08	-3.68066e-10	-1.41467
204722156	chr1:204722156:TA:T	1.92508e-17	-3.68066e-10	-1.36439	3.51423e-08	-3.68066e-10	-1.30068
204722197	chr1:204722197:G:A	2.7339e-18	-2.1468	-1.16942	7.17358e-09	-1.55961	-1.33008
204722495	chr1:204722495:G:A	1.81407e-17	-3.68066e-10	-1.42378	3.07055e-08	-3.68066e-10	-1.43564
204722755	chr1:204722755:TG:T	5.64583e-18	-2.13241	-0.45862	1.26148e-08	-1.33449	-0.990732
204722763	chr1:204722763:G:A	1.79133e-17	-3.68066e-10	-1.4364	3.11564e-08	-3.68066e-10	-1.42107
204723401	chr1:204723401:C:T	8.70624e-17	-3.68066e-10	0.144682	1.96541e-07	-3.68066e-10	0.420783
204723465	chr1:204723465:G:A	6.75787e-17	-3.68066e-10	-0.108651	1.1908e-07	-3.68066e-10	-0.0802891
204723489	chr1:204723489:C:A	6.91424e-17	-3.68066e-10	-0.0857759	9.31851e-08	-3.68066e-10	-0.3255
204723908	chr1:204723908:T:C	1.25283e-17	-2.14072	0.346767	2.22601e-08	-1.44144	-0.31585
204724438	chr1:204724438:C:G	4.32345e-18	-1.96972	-0.888167	8.51622e-09	-1.81774	-0.900378
204724454	chr1:204724454:C:G	1.83455e-17	-3.68066e-10	-1.41256	3.06526e-08	-3.68066e-10	-1.43737
204724461	chr1:204724461:T:C	2.13792e-17	-3.68066e-10	-1.25953	4.66421e-08	-3.68066e-10	-1.01758
204724604	chr1:204724604:T:C	1.3449e-17	-2.14793	0.424887	2.04608e-08	-1.66957	-0.172005
204724787	chr1:204724787:G:C	2.84664e-17	-3.68066e-10	-0.973219	5.28471e-08	-3.68066e-10	-0.892684
204724795	chr1:204724795:G:A	1.27351e-16	-3.68066e-10	0.525007	2.66288e-07	-3.68066e-10	0.72449
204724952	chr1:204724952:C:T	2.18924e-17	-3.68066e-10	-1.2358	4.8334e-08	-3.68066e-10	-0.981952
204725060	chr1:204725060:G:A	8.10596e-18	-2.14799	-0.0813527	1.34592e-08	-1.68002	-0.580397
204725347	chr1:204725347:G:T	1.79026e-17	-3.68066e-10	-1.437	3.16448e-08	-3.68066e-10	-1.40551
204725478	chr1:204725478:C:T	1.76425e-17	-1.45163	-4.18584e-10	2.84853e-08	-1.5107	-4.18584e-10
204725581	chr1:204725581:A:T	9.34468e-18	-2.14804	0.0609028	1.50625e-08	-1.67776	-0.470114
204725808	chr1:204725808:A:G	8.89965e-18	-2.13593	-4.18584e-10	1.89374e-08	-1.91895	-4.18584e-10
204726004	chr1:204726004:C:T	4.92116e-17	-3.68066e-10	-0.425814	6.76544e-08	-3.68066e-10	-0.645675
204726086	chr1:204726086:G:A	2.16638e-17	-3.68066e-10	-1.2463	4.75858e-08	-3.68066e-10	-0.997554
204726217	chr1:204726217:C:T	8.74342e-18	-2.1494	-0.00424254	1.47158e-08	-1.65318	-0.51799
204726218	chr1:204726218:T:A	8.655e-18	-2.14938	-0.0144309	1.45867e-08	-1.65383	-0.526147
204726329	chr1:204726329:C:T	1.79683e-17	-3.68066e-10	-1.43334	3.09245e-08	-3.68066e-10	-1.42854
204726580	chr1:204726580:T:C	7.18241e-18	-1.1947	-1.15561	1.06282e-08	-1.29486	-1.20171
204726683	chr1:204726683:G:A	3.44754e-17	-3.68066e-10	-0.781697	5.25355e-08	-3.68066e-10	-0.898598
204726885	chr1:204726885:A:G	6.39039e-18	-2.15001	-0.317143	1.16305e-08	-1.60374	-0.802715
204727051	chr1:204727051:C:T	8.9132e-18	-0.944448	-1.18996	1.3057e-08	-1.05872	-1.23204
204727192	chr1:204727192:T:C	8.1288e-18	-2.1423	-0.0842356	1.5566e-08	-1.46239	-0.652613
204727344	chr1:204727344:T:G	2.98722e-18	-2.14653	-1.08107	7.03524e-09	-1.51176	-1.3974
204727416	chr1:204727416:G:A	2.9931e-18	-2.14774	-1.0779	7.16656e-09	-1.49418	-1.39648
204727439	chr1:204727439:C:T	1.90039e-17	-3.68066e-10	-1.3773	3.46812e-08	-3.68066e-10	-1.31389
204727473	chr1:204727473:C:A	7.18199e-18	-2.14966	-0.200705	1.2335e-08	-1.63078	-0.716866
204727499	chr1:204727499:A:G	6.9814e-18	-2.14907	-0.229622	1.18666e-08	-1.64769	-0.73867
204727810	chr1:204727810:A:G	2.2384e-17	-3.68066e-10	-1.2136	4.00391e-08	-3.68066e-10	-1.17023
204727947	chr1:204727947:A:T	1.85177e-17	-3.68066e-10	-1.40322	3.28854e-08	-3.68066e-10	-1.36706
204728081	chr1:204728081:G:A	1.79161e-17	-3.68066e-10	-1.43624	3.07741e-08	-3.68066e-10	-1.43341
204728111	chr1:204728111:TA:T	1.79e-17	-3.68066e-10	-1.43714	3.10361e-08	-3.68066e-10	-1.42494
204728116	chr1:204728116:A:G	1.78992e-17	-3.68066e-10	-1.43719	3.10254e-08	-3.68066e-10	-1.42528
204728260	chr1:204728260:C:G	1.80581e-17	-3.68066e-10	-1.42835	3.07695e-08	-3.68066e-10	-1.43357
204728449	chr1:204728449:T:C	7.40969e-18	-2.1488	-0.170358	1.27179e-08	-1.66598	-0.651095
204728512	chr1:204728512:T:C	1.78993e-17	-3.68066e-10	-1.43718	3.10273e-08	-3.68066e-10	-1.42522
204728533	chr1:204728533:C:T	1.80975e-17	-3.68066e-10	-1.42617	3.07344e-08	-3.68066e-10	-1.43471
204728580	chr1:204728580:A:G	3.0528e-18	-2.13655	-1.06933	9.65701e-09	-1.19238	-1.40002
204728684	chr1:204728684:G:A	1.7901e-17	-3.68066e-10	-1.43709	3.07411e-08	-3.68066e-10	-1.43449
204728839	chr1:204728839:A:G	7.78132e-17	-3.68066e-10	0.0323676	1.36117e-07	-3.68066e-10	0.0534305
204728999	chr1:204728999:T:C	2.06949e-17	-1.29206	-4.18584e-10	1.78255e-07	0.323129	-4.18584e-10
204729167	chr1:204729167:T:C	1.79409e-17	-3.68066e-10	-1.43486	3.10879e-08	-3.68066e-10	-1.42327
204729309	chr1:204729309:T:A	1.01304e-17	-2.00641	-4.18584e-10	1.75055e-08	-1.99757	-4.18584e-10
204729333	chr1:204729333:G:A	2.81743e-18	-2.14897	-1.13715	7.21227e-09	-1.46957	-1.41473
204729402	chr1:204729402:G:A	2.81222e-18	-2.14966	-1.13831	7.37098e-09	-1.44761	-1.41493
204729441	chr1:204729441:A:G	2.78855e-18	-2.14945	-1.14697	7.29176e-09	-1.45601	-1.41733
204729513	chr1:204729513:G:A	2.81121e-18	-2.14528	-1.14305	6.78556e-09	-1.52903	-1.41626
204729554	chr1:204729554:C:T	3.99819e-18	-2.0595	-0.876603	1.34002e-08	-1.17897	-1.08585
204729926	chr1:204729926:A:AC	2.14414e-18	-2.13983	-1.41938	1.30913e-08	-1.14757	-1.14057
204730371	chr1:204730371:C:T	2.62202e-18	-2.02363	-1.33437	4.51332e-09	-2.01634	-1.33672
204730372	chr1:204730372:A:G	2.7563e-18	-2.14993	-1.15812	7.44545e-09	-1.4323	-1.42019
204730416	chr1:204730416:A:G	2.79198e-18	-2.14746	-1.14773	6.9616e-09	-1.50218	-1.41749
204730417	chr1:204730417:A:G	2.7771e-18	-2.14703	-1.15351	6.90911e-09	-1.50828	-1.41897
204730654	chr1:204730654:GCGC:G	2.73132e-18	-2.14938	-1.16777	7.2246e-09	-1.46005	-1.42254
204730682	chr1:204730682:T:G	2.78135e-18	-2.14915	-1.14986	7.20588e-09	-1.46725	-1.41794
204730707	chr1:204730707:A:C	1.7967e-17	-3.68066e-10	-1.43341	3.14605e-08	-3.68066e-10	-1.41136
204730737	chr1:204730737:C:T	1.87296e-17	-3.68066e-10	-1.39184	3.07652e-08	-3.68066e-10	-1.4337
204730837	chr1:204730837:A:AG	3.061e-18	-2.14039	-1.06281	6.64559e-09	-1.57735	-1.38879
204731282	chr1:204731282:C:A	3.07438e-18	-2.13926	-1.05958	6.60288e-09	-1.58667	-1.38592
204731354	chr1:204731354:G:A	3.11219e-17	-0.884032	-4.18584e-10	5.0512e-08	-0.937877	-4.18584e-10
204731398	chr1:204731398:C:T	2.12763e-17	-3.68066e-10	-1.26435	4.7065e-08	-3.68066e-10	-1.00856
204731940	chr1:204731940:A:G	3.17481e-18	-2.1338	-1.0329	1.00245e-08	-1.17077	-1.38429
204732090	chr1:204732090:G:C	8.40885e-17	-3.68066e-10	0.109927	1.47503e-07	-3.68066e-10	0.133761
204732112	chr1:204732112:A:G	1.09115e-17	-1.93212	-4.18584e-10	5.82553e-08	-0.795253	-4.18584e-10
204732651	chr1:204732651:T:C	4.66238e-18	-2.14988	-0.632537	9.76439e-09	-1.62226	-0.959083
204732731	chr1:204732731:G:A	4.65688e-17	-3.68066e-10	-0.481014	7.18562e-08	-3.68066e-10	-0.58542
204732819	chr1:204732819:G:A	5.99289e-17	-3.68066e-10	-0.228785	8.17638e-08	-3.68066e-10	-0.456253
204733112	chr1:204733112:T:C	8.94103e-18	-0.967397	-1.1639	1.2659e-08	-1.1125	-1.20922
204733124	chr1:204733124:G:A	6.94422e-16	3.36763	-1.14649	3.64975e-08	-0.412756	-0.850089
204733218	chr1:204733218:G:A	1.82842e-17	-3.68066e-10	-1.41591	3.23743e-08	-3.68066e-10	-1.38272
204733436	chr1:204733436:C:T	2.00072e-17	-3.68066e-10	-1.32585	3.24245e-08	-3.68066e-10	-1.38117
204733514	chr1:204733514:C:T	5.83613e-18	-1.21634	-1.34154	2.43956e-08	-0.229528	-1.43616
204733524	chr1:204733524:C:T	7.3486e-17	-3.68066e-10	-0.0248488	1.49786e-07	-3.68066e-10	0.149121
204733743	chr1:204733743:G:A	9.745e-17	-3.68066e-10	0.257396	2.22337e-07	-3.68066e-10	0.544106
204733938	chr1:204733938:G:A	6.1864e-16	3.28072	-1.17514	3.53351e-08	-0.418637	-0.876573
204734015	chr1:204734015:A:G	2.42399e-17	-3.68066e-10	-1.13394	3.88543e-08	-3.68066e-10	-1.20027
204734352	chr1:204734352:A:G	4.6839e-18	-1.36048	-1.41733	2.04066e-08	-0.446903	-1.39733
204734397	chr1:204734397:G:A	4.20699e-17	-3.68066e-10	-0.582612	9.65196e-08	-3.68066e-10	-0.290341
204734741	chr1:204734741:T:G	4.8369e-18	-1.32552	-1.42015	2.25511e-08	-0.360175	-1.38413
204734893	chr1:204734893:T:C	7.38825e-17	-3.68066e-10	-0.0194674	1.50602e-07	-3.68066e-10	0.154555
204735049	chr1:204735049:G:C	4.99936e-18	-1.28906	-1.42357	2.28265e-08	-0.343117	-1.38905
204735059	chr1:204735059:G:A	4.98146e-18	-1.29274	-1.42348	2.2693e-08	-0.348803	-1.38923
204735121	chr1:204735121:C:T	8.17526e-17	-3.68066e-10	0.0817544	2.2307e-07	-3.68066e-10	0.547398
204735559	chr1:204735559:G:A	5.11964e-18	-1.26597	-1.42289	2.35662e-08	-0.309875	-1.3904
204735751	chr1:204735751:C:T	1.79587e-17	-3.68066e-10	-1.43387	3.09102e-08	-3.68066e-10	-1.429
204736051	chr1:204736051:C:T	6.82297e-17	-3.68066e-10	-0.0990629	1.39496e-07	-3.68066e-10	0.0779462
204736285	chr1:204736285:G:A	1.86266e-17	-3.68066e-10	-1.39735	3.26003e-08	-3.68066e-10	-1.37577
204736287	chr1:204736287:G:A	1.82827e-17	-3.68066e-10	-1.41599	3.23701e-08	-3.68066e-10	-1.38285
204736479	chr1:204736479:C:T	3.73548e-17	-3.68066e-10	-0.701481	7.89621e-08	-3.68066e-10	-0.491119
204737104	chr1:204737104:A:G	8.32025e-18	-0.967034	-1.23622	1.20372e-08	-1.09099	-1.2811
204737189	chr1:204737189:G:T	1.97008e-17	-3.68066e-10	-1.34129	3.45649e-08	-3.68066e-10	-1.31725
204737456	chr1:204737456:T:C	6.75408e-18	-1.23259	-1.1792	4.98012e-08	-0.317451	-0.634597
204737551	chr1:204737551:T:C	1.80237e-17	-3.68066e-10	-1.43026	3.19049e-08	-3.68066e-10	-1.39733
204737938	chr1:204737938:G:A	1.80167e-17	-3.68066e-10	-1.43065	3.18751e-08	-3.68066e-10	-1.39826
204738118	chr1:204738118:G:T	6.45223e-18	-1.0326	-1.42492	3.36785e-08	0.0349889	-1.37822
204738351	chr1:204738351:T:G	5.82619e-17	-3.68066e-10	-0.256995	1.13126e-07	-3.68066e-10	-0.131586
204738354	chr1:204738354:G:A	1.03017e-17	-0.888719	-1.10091	1.44874e-08	-1.02379	-1.16301
204738594	chr1:204738594:A:G	1.79003e-17	-3.68066e-10	-1.43713	3.08747e-08	-3.68066e-10	-1.43015
204738906	chr1:204738906:G:A	7.05253e-17	-3.68066e-10	-0.0659725	1.44403e-07	-3.68066e-10	0.112519
204739234	chr1:204739234:T:C	2.80347e-17	-0.988501	-4.18584e-10	4.56489e-08	-1.03911	-4.18584e-10
204739314	chr1:204739314:A:G	6.69252e-18	-1.07545	-1.3455	2.93069e-08	-0.0481129	-1.43415
204739704	chr1:204739704:C:T	8.98771e-17	-3.68066e-10	0.176499	2.03687e-07	-3.68066e-10	0.456496
204740469	chr1:204740469:A:G	4.28418e-18	-2.06473	-0.802284	1.39775e-08	-1.19972	-1.02292
204740834	chr1:204740834:G:A	4.98737e-18	-1.28966	-1.42538	2.28389e-08	-0.345842	-1.38578
204741035	chr1:204741035:G:C	3.59452e-17	-3.68066e-10	-0.739948	8.08686e-08	-3.68066e-10	-0.467262
204741448	chr1:204741448:G:T	1.85619e-17	-3.68066e-10	-1.40083	3.31058e-08	-3.68066e-10	-1.36038
204741651	chr1:204741651:C:T	5.70846e-18	-1.18807	-1.39192	2.55906e-08	-0.196444	-1.42142
204741658	chr1:204741658:A:G	5.78045e-18	-1.1749	-1.39257	2.54123e-08	-0.203802	-1.42105
204741842	chr1:204741842:T:A	1.82853e-17	-3.68066e-10	-1.41585	3.23784e-08	-3.68066e-10	-1.3826
204741916	chr1:204741916:C:A	8.78754e-18	-2.14861	-4.18584e-10	1.51738e-08	-2.14052	-4.18584e-10
204742332	chr1:204742332:A:G	8.07178e-18	-2.1476	-0.0859671	1.32977e-08	-1.68813	-0.584363
204742374	chr1:204742374:T:C	3.76964e-17	-3.68066e-10	-0.692379	5.35382e-08	-3.68066e-10	-0.879692
204742446	chr1:204742446:A:G	1.10978e-17	-0.994642	-0.920554	3.19646e-08	-0.247677	-1.14778
204742731	chr1:204742731:T:C	6.89578e-18	-1.01912	-1.37192	3.1718e-08	0.0237332	-1.42694
204742836	chr1:204742836:G:A	2.85645e-17	-3.68066e-10	-0.969778	5.31607e-08	-3.68066e-10	-0.886767
204742880	chr1:204742880:G:A	1.82419e-17	-3.68066e-10	-1.41822	3.22625e-08	-3.68066e-10	-1.38618
204742943	chr1:204742943:G:A	1.82835e-17	-3.68066e-10	-1.41595	3.23724e-08	-3.68066e-10	-1.38278
204743129	chr1:204743129:G:A	2.4711e-17	-3.68066e-10	-1.1147	5.8887e-08	-3.68066e-10	-0.784468
204743142	chr1:204743142:T:G	6.81113e-18	-1.03565	-1.36773	3.1861e-08	0.0298829	-1.42859
204743325	chr1:204743325:C:A	1.82809e-17	-3.68066e-10	-1.41609	3.2365e-08	-3.68066e-10	-1.38301
204743372	chr1:204743372:ACG:A	2.37244e-17	-3.68066e-10	-1.15544	5.40689e-08	-3.68066e-10	-0.869828
204743407	chr1:204743407:G:C	1.00528e-16	-3.68066e-10	0.288498	1.3101e-07	-3.68066e-10	0.01519
204743675	chr1:204743675:T:A	8.44957e-18	-1.18188	-1.00595	2.42407e-08	-0.477577	-1.19448
204743876	chr1:204743876:A:C	6.21628e-17	-3.68066e-10	-0.192186	1.31565e-07	-3.68066e-10	0.0194164
204743941	chr1:204743941:C:G	8.5917e-18	-1.18372	-0.987428	2.45155e-08	-0.480026	-1.18076
204744030	chr1:204744030:C:T	2.53626e-18	-2.03881	-1.35244	4.50523e-09	-2.0001	-1.35475
204744243	chr1:204744243:T:C	1.82567e-17	-3.68066e-10	-1.41741	3.22963e-08	-3.68066e-10	-1.38513
204744301	chr1:204744301:C:G	2.53891e-17	-3.68066e-10	-1.08763	5.71928e-08	-3.68066e-10	-0.81366
204744405	chr1:204744405:C:T	1.80363e-17	-3.68066e-10	-1.42955	3.07701e-08	-3.68066e-10	-1.43354
204744532	chr1:204744532:A:G	4.26755e-18	-2.07413	-0.796768	1.35811e-08	-1.23189	-1.01952
204745366	chr1:204745366:T:C	1.79064e-17	-3.68066e-10	-1.43679	3.19002e-08	-3.68066e-10	-1.39747
204745445	chr1:204745445:T:C	7.77891e-18	-1.24159	-1.02893	2.27166e-08	-0.455312	-1.28168
204745522	chr1:204745522:C:A	9.48459e-18	-0.872682	-1.19959	1.34368e-08	-1.00999	-1.2521
204745689	chr1:204745689:T:C	1.78981e-17	-3.68066e-10	-1.43725	3.11543e-08	-3.68066e-10	-1.42114
204745957	chr1:204745957:A:T	5.87113e-17	-3.68066e-10	-0.249311	1.23479e-07	-3.68066e-10	-0.0440187
204746134	chr1:204746134:A:C	1.11229e-17	-0.712569	-1.20037	1.52656e-08	-0.881386	-1.2531
204746178	chr1:204746178:C:T	2.3559e-17	-3.68066e-10	-1.16243	3.88555e-08	-3.68066e-10	-1.20024
204746371	chr1:204746371:G:A	4.51215e-18	-1.38033	-1.43483	1.01967e-08	-1.11607	-1.42195
204746383	chr1:204746383:C:T	2.02368e-17	-0.332304	-0.982137	1.08413e-06	2.63723	-0.508783
204746472	chr1:204746472:G:A	1.79195e-17	-3.68066e-10	-1.43606	3.06866e-08	-3.68066e-10	-1.43626
204746490	chr1:204746490:C:T	3.06846e-17	-3.68066e-10	-0.898184	6.92368e-08	-3.68066e-10	-0.622555
204747407	chr1:204747407:G:T	8.83287e-18	-0.987992	-1.15547	3.97622e-09	-2.11846	-1.3613
204747436	chr1:204747436:G:C	3.76731e-18	-2.11926	-0.876322	1.06588e-08	-1.34267	-1.15103
204747684	chr1:204747684:A:T	1.80707e-17	-3.68066e-10	-1.42765	3.21123e-08	-3.68066e-10	-1.39085
204747903	chr1:204747903:A:G	5.43577e-17	-3.68066e-10	-0.326357	1.16304e-07	-3.68066e-10	-0.103882
204748083	chr1:204748083:C:T	1.02355e-17	-0.737799	-1.25828	3.85836e-09	-2.14816	-1.36169
204748336	chr1:204748336:C:T	6.03893e-17	-3.68066e-10	-0.221132	1.11926e-07	-3.68066e-10	-0.142252
204748495	chr1:204748495:TG:T	4.46098e-17	-3.68066e-10	-0.523991	6.84901e-08	-3.68066e-10	-0.633398
204749134	chr1:204749134:G:C	5.34712e-18	-1.21046	-1.43492	4.40004e-09	-2.05306	-1.32541
204749818	chr1:204749818:C:T	1.9021e-17	-3.68066e-10	-1.3764	3.49998e-08	-3.68066e-10	-1.30475
204749902	chr1:204749902:G:A	1.89506e-17	-3.68066e-10	-1.38011	3.33147e-08	-3.68066e-10	-1.35409
204750074	chr1:204750074:T:C	2.24452e-17	-3.68066e-10	-1.21087	3.72581e-08	-3.68066e-10	-1.24222
204750511	chr1:204750511:T:A	3.64122e-17	-3.68066e-10	-0.727039	6.59536e-08	-3.68066e-10	-0.671135
204750611	chr1:204750611:T:C	1.66417e-17	-1.51003	-4.18584e-10	1.66835e-08	-2.04567	-4.18584e-10
204750621	chr1:204750621:G:A	2.56035e-17	-3.68066e-10	-1.07922	5.17183e-08	-3.68066e-10	-0.914276
204751374	chr1:204751374:C:G	2.16241e-17	-3.68066e-10	-1.24814	3.60146e-08	-3.68066e-10	-1.27616
204751423	chr1:204751423:T:C	2.31392e-18	-2.11476	-1.36824	4.32618e-09	-2.12704	-1.26836
204751498	chr1:204751498:C:T	1.86199e-17	-3.68066e-10	-1.39771	3.08165e-08	-3.68066e-10	-1.43204
204751521	chr1:204751521:A:G	4.70782e-17	-3.68066e-10	-0.470134	8.98163e-08	-3.68066e-10	-0.362321
204752230	chr1:204752230:A:G	2.85903e-18	-2.07102	-1.20045	5.77259e-09	-1.94344	-1.16353
204752475	chr1:204752475:G:A	4.90364e-17	-3.68066e-10	-0.429381	1.04824e-07	-3.68066e-10	-0.207802
204752648	chr1:204752648:G:A	3.60903e-17	-3.68066e-10	-0.735919	7.10627e-08	-3.68066e-10	-0.596526
204752727	chr1:204752727:C:CAG	1.80554e-17	-3.68066e-10	-1.4285	3.2926e-08	-3.68066e-10	-1.36583
204752776	chr1:204752776:G:A	1.79458e-17	-3.68066e-10	-1.43459	3.11648e-08	-3.68066e-10	-1.4208
204753534	chr1:204753534:T:C	2.11647e-17	-3.68066e-10	-1.26961	3.25327e-08	-3.68066e-10	-1.37784
204754249	chr1:204754249:G:A	2.02842e-17	-3.68066e-10	-1.3121	3.16585e-08	-3.68066e-10	-1.40508
204754348	chr1:204754348:G:A	9.18748e-17	-3.68066e-10	0.198483	1.23989e-07	-3.68066e-10	-0.0398945
204754388	chr1:204754388:T:C	4.44483e-17	-3.68066e-10	-0.527616	9.4173e-08	-3.68066e-10	-0.314954
204754543	chr1:204754543:C:G	2.8101e-18	-2.0841	-1.20462	5.84137e-09	-1.92633	-1.16879
204755070	chr1:204755070:C:T	6.5681e-17	-3.68066e-10	-0.137134	1.30082e-07	-3.68066e-10	0.00807402
204755158	chr1:204755158:C:G	1.80634e-17	-3.68066e-10	-1.42806	3.17885e-08	-3.68066e-10	-1.40098
204755220	chr1:204755220:G:A	1.81455e-17	-3.68066e-10	-1.42352	3.17071e-08	-3.68066e-10	-1.40355
204755480	chr1:204755480:G:A	2.20155e-18	-2.12944	-1.40335	5.27444e-09	-1.80291	-1.3943
204755516	chr1:204755516:C:T	3.35305e-17	-3.68066e-10	-0.809488	6.04897e-08	-3.68066e-10	-0.757614
204755970	chr1:204755970:T:C	3.07721e-17	-3.68066e-10	-0.895335	5.02638e-08	-3.68066e-10	-0.942802
204756121	chr1:204756121:C:T	1.83657e-17	-3.68066e-10	-1.41146	3.19018e-08	-3.68066e-10	-1.39742
204756199	chr1:204756199:G:T	2.52166e-17	-3.68066e-10	-1.09444	4.96514e-08	-3.68066e-10	-0.955061
204756518	chr1:204756518:T:C	1.99401e-17	-3.68066e-10	-1.32921	3.06731e-08	-3.68066e-10	-1.4367
204756759	chr1:204756759:G:A	8.69688e-17	-3.68066e-10	0.143606	1.02501e-07	-3.68066e-10	-0.230215
204757939	chr1:204757939:T:C	1.84812e-17	-3.68066e-10	-1.40519	3.34746e-08	-3.68066e-10	-1.3493
204758012	chr1:204758012:C:T	1.80887e-17	-3.68066e-10	-1.42665	3.06842e-08	-3.68066e-10	-1.43634
204758200	chr1:204758200:CA:C	1.91045e-17	-3.68066e-10	-1.37202	3.65118e-08	-3.68066e-10	-1.26245
204758254	chr1:204758254:T:C	2.19177e-18	-2.10368	-1.43356	1.19978e-08	-1.00437	-1.37099
204758359	chr1:204758359:A:G	2.3951e-17	-3.68066e-10	-1.14593	3.95147e-08	-3.68066e-10	-1.18342
204758379	chr1:204758379:C:CAATATAT	2.12566e-17	-3.68066e-10	-1.26528	3.52144e-08	-3.68066e-10	-1.29863
204759244	chr1:204759244:G:A	1.84797e-17	-3.68066e-10	-1.40527	3.102e-08	-3.68066e-10	-1.42546
204760070	chr1:204760070:A:G	2.16551e-18	-2.11194	-1.43734	1.1867e-08	-1.04762	-1.33871
204760166	chr1:204760166:G:A	1.8175e-17	-3.68066e-10	-1.42189	3.24876e-08	-3.68066e-10	-1.37923
204760196	chr1:204760196:G:T	1.90135e-17	-3.68066e-10	-1.37679	3.52189e-08	-3.68066e-10	-1.2985
204760706	chr1:204760706:C:T	1.80948e-17	-3.68066e-10	-1.42632	3.06873e-08	-3.68066e-10	-1.43624
204760844	chr1:204760844:C:T	2.58713e-17	-3.68066e-10	-1.06881	5.12368e-08	-3.68066e-10	-0.92363
204761011	chr1:204761011:A:G	1.85016e-17	-3.68066e-10	-1.40409	3.11707e-08	-3.68066e-10	-1.42061
204761862	chr1:204761862:G:T	1.86642e-17	-3.68066e-10	-1.39534	3.08296e-08	-3.68066e-10	-1.43161
204762889	chr1:204762889:A:G	1.95473e-17	-3.68066e-10	-1.34911	3.64395e-08	-3.68066e-10	-1.26443
204762937	chr1:204762937:G:A	1.99151e-17	-3.68066e-10	-1.33047	3.99047e-08	-3.68066e-10	-1.17359
204763145	chr1:204763145:A:G	2.08543e-17	-3.68066e-10	-1.28438	3.09008e-08	-3.68066e-10	-1.42931
204763831	chr1:204763831:T:C	2.30149e-18	-2.10676	-1.38163	1.55564e-08	-0.991192	-1.12442
204763838	chr1:204763838:C:T	2.5611e-17	-3.68066e-10	-1.07892	4.27386e-08	-3.68066e-10	-1.10498
204763918	chr1:204763918:C:G	2.26552e-17	-3.68066e-10	-1.20155	4.75013e-08	-3.68066e-10	-0.99933
204764129	chr1:204764129:T:C	1.88014e-17	-3.68066e-10	-1.38801	3.30118e-08	-3.68066e-10	-1.36322
204764205	chr1:204764205:C:T	1.85245e-17	-3.68066e-10	-1.40285	3.37064e-08	-3.68066e-10	-1.3424
204764289	chr1:204764289:T:A	2.48902e-17	-3.68066e-10	-1.10747	4.89218e-08	-3.68066e-10	-0.969865
204764351	chr1:204764351:G:T	3.21411e-17	-3.68066e-10	-0.851809	5.80788e-08	-3.68066e-10	-0.798286
204764553	chr1:204764553:C:T	1.79121e-17	-3.68066e-10	-1.43647	3.46947e-08	-3.68066e-10	-1.3135
204764646	chr1:204764646:T:C	3.27584e-17	-3.68066e-10	-0.832784	5.92459e-08	-3.68066e-10	-0.778391
204764781	chr1:204764781:C:T	1.40743e-17	-1.67759	-4.18584e-10	3.58167e-08	-1.28167	-4.18584e-10
204764835	chr1:204764835:A:G	1.79305e-17	-1.43544	-4.18584e-10	5.87051e-08	-0.78756	-4.18584e-10
204764926	chr1:204764926:T:G	1.80094e-17	-3.68066e-10	-1.43105	3.06547e-08	-3.68066e-10	-1.4373
204764959	chr1:204764959:A:T	9.34753e-18	-2.08683	-4.18584e-10	2.64217e-08	-1.5859	-4.18584e-10
204765145	chr1:204765145:G:A	2.31558e-18	-2.10675	-1.37553	1.57394e-08	-0.993388	-1.11054
204765367	chr1:204765367:G:A	1.81124e-17	-3.68066e-10	-1.42535	3.32051e-08	-3.68066e-10	-1.35738
204765464	chr1:204765464:C:T	1.81098e-17	-3.68066e-10	-1.42549	3.56945e-08	-3.68066e-10	-1.28509
204765468	chr1:204765468:C:T	2.28747e-18	-2.1046	-1.3899	1.53922e-08	-0.981318	-1.14491
204765521	chr1:204765521:C:G	1.99151e-17	-3.68066e-10	-1.33047	3.99047e-08	-3.68066e-10	-1.17359
204765679	chr1:204765679:T:C	6.78756e-17	-3.68066e-10	-0.104267	1.19857e-07	-3.68066e-10	-0.0737853
204765869	chr1:204765869:C:G	2.57464e-18	-2.03063	-1.3456	2.33478e-08	-0.665114	-1.04447
204766149	chr1:204766149:A:G	2.30341e-18	-2.09607	-1.39148	1.59878e-08	-0.939104	-1.14916
204766403	chr1:204766403:C:T	2.31284e-18	-2.09917	-1.38429	1.60245e-08	-0.954362	-1.1316
204766790	chr1:204766790:A:G	1.57906e-17	-1.56253	-4.18584e-10	2.32648e-08	-1.71315	-4.18584e-10
204766847	chr1:204766847:T:C	2.31305e-18	-2.09554	-1.38784	1.61954e-08	-0.935397	-1.13996
204767212	chr1:204767212:G:A	2.22036e-18	-2.11423	-1.41005	1.38066e-08	-1.03401	-1.20094
204767396	chr1:204767396:C:T	2.21503e-17	-3.68066e-10	-1.22409	3.65042e-08	-3.68066e-10	-1.26266
204767487	chr1:204767487:T:C	1.20163e-17	-1.83568	-4.18584e-10	7.21058e-08	-0.581953	-4.18584e-10
204767577	chr1:204767577:A:G	2.21447e-18	-2.11794	-1.40899	1.3553e-08	-1.05512	-1.19836
204767939	chr1:204767939:T:C	2.21048e-18	-2.11629	-1.41244	1.35482e-08	-1.04564	-1.2082
204768125	chr1:204768125:C:T	2.13189e-17	-3.68066e-10	-1.26235	3.46845e-08	-3.68066e-10	-1.31379
204768558	chr1:204768558:C:T	2.70857e-18	-2.10091	-1.22461	5.9264e-09	-1.89172	-1.18895
204768564	chr1:204768564:A:C	1.79604e-17	-3.68066e-10	-1.43377	3.07548e-08	-3.68066e-10	-1.43404
204768594	chr1:204768594:C:CT	2.24413e-17	-3.68066e-10	-1.21104	3.54367e-08	-3.68066e-10	-1.29234
204768898	chr1:204768898:T:G	2.20465e-18	-2.12052	-1.41086	1.3274e-08	-1.06998	-1.2043
204769229	chr1:204769229:T:C	1.98232e-17	-3.68066e-10	-1.33509	3.07435e-08	-3.68066e-10	-1.43441
204769232	chr1:204769232:A:G	1.84259e-17	-3.68066e-10	-1.40819	5.26066e-08	-3.68066e-10	-0.897245
204769417	chr1:204769417:A:G	2.22028e-18	-2.1191	-1.40522	1.35927e-08	-1.06199	-1.18857
204769430	chr1:204769430:C:T	2.53871e-17	-3.68066e-10	-1.0877	4.23963e-08	-3.68066e-10	-1.11303
204769695	chr1:204769695:C:T	3.3312e-17	-3.68066e-10	-0.816027	6.79776e-08	-3.68066e-10	-0.64091
204770137	chr1:204770137:C:T	2.00947e-17	-3.68066e-10	-1.32149	3.78238e-08	-3.68066e-10	-1.22715
204770208	chr1:204770208:TG:T	1.98532e-17	-3.68066e-10	-1.33358	3.56771e-08	-3.68066e-10	-1.28558
204770233	chr1:204770233:C:A	3.35546e-17	-3.68066e-10	-0.80877	6.93959e-08	-3.68066e-10	-0.62026
204770489	chr1:204770489:G:A	1.79998e-17	-3.68066e-10	-1.43158	3.1433e-08	-3.68066e-10	-1.41223
204770494	chr1:204770494:T:A	2.7309e-18	-2.10042	-1.21689	5.96635e-09	-1.8929	-1.18105
204770687	chr1:204770687:A:G	2.23399e-18	-2.11359	-1.40457	1.40543e-08	-1.03051	-1.18665
204771015	chr1:204771015:A:G	1.8102e-17	-3.68066e-10	-1.42592	3.56105e-08	-3.68066e-10	-1.28745
204771682	chr1:204771682:T:C	3.54016e-17	-3.68066e-10	-0.755187	5.21487e-08	-3.68066e-10	-0.905987
204771759	chr1:204771759:G:A	2.91817e-18	-2.11412	-1.13686	6.42645e-09	-1.86221	-1.13746
204771882	chr1:204771882:G:A	4.28944e-17	-3.68066e-10	-0.563203	9.06613e-08	-3.68066e-10	-0.352956
204771899	chr1:204771899:T:A	1.92383e-17	-3.68066e-10	-1.36504	3.23077e-08	-3.68066e-10	-1.38478
204772109	chr1:204772109:C:T	1.91822e-17	-3.68066e-10	-1.36796	3.22266e-08	-3.68066e-10	-1.3873
204772349	chr1:204772349:T:C	2.16593e-17	-3.68066e-10	-1.24651	4.08609e-08	-3.68066e-10	-1.14991
204772655	chr1:204772655:C:T	1.80733e-17	-3.68066e-10	-1.42751	3.53891e-08	-3.68066e-10	-1.29368
204772864	chr1:204772864:T:C	3.3111e-17	-3.68066e-10	-0.822077	4.95696e-08	-3.68066e-10	-0.956709
204773163	chr1:204773163:C:A	2.58165e-18	-2.09756	-1.27596	5.56127e-09	-1.89887	-1.24539
204773524	chr1:204773524:T:C	2.41784e-17	-3.68066e-10	-1.13648	4.04879e-08	-3.68066e-10	-1.15908
204773662	chr1:204773662:A:C	1.8156e-17	-3.68066e-10	-1.42294	3.07809e-08	-3.68066e-10	-1.43319
204774173	chr1:204774173:A:G	1.90053e-17	-3.68066e-10	-1.37723	3.06854e-08	-3.68066e-10	-1.4363
204774363	chr1:204774363:T:C	1.82865e-17	-3.68066e-10	-1.41578	3.08047e-08	-3.68066e-10	-1.43242
204774620	chr1:204774620:T:C	1.81586e-17	-3.68066e-10	-1.4228	3.07843e-08	-3.68066e-10	-1.43308
204774698	chr1:204774698:T:C	1.85815e-17	-3.68066e-10	-1.39978	3.57385e-08	-3.68066e-10	-1.28386
204774769	chr1:204774769:C:A	1.06044e-17	-1.96067	-4.18584e-10	4.74176e-08	-1.00109	-4.18584e-10
204774836	chr1:204774836:G:A	6.12749e-18	-1.37947	-1.12969	1.48887e-08	-0.895936	-1.26355
204775037	chr1:204775037:T:C	1.83179e-17	-3.68066e-10	-1.41407	3.30362e-08	-3.68066e-10	-1.36248
204775122	chr1:204775122:C:T	4.43027e-18	-1.65647	-1.17701	9.06111e-09	-1.70039	-0.955705
204775156	chr1:204775156:G:A	8.85489e-18	-2.14097	-4.18584e-10	1.56668e-08	-2.10854	-4.18584e-10
204775220	chr1:204775220:C:T	2.23917e-18	-2.10364	-1.4122	4.84469e-09	-1.88332	-1.39888
204775365	chr1:204775365:T:C	1.81595e-17	-3.68066e-10	-1.42275	3.0785e-08	-3.68066e-10	-1.43306
204775431	chr1:204775431:G:A	1.89412e-17	-3.68066e-10	-1.3806	3.06996e-08	-3.68066e-10	-1.43584
204775474	chr1:204775474:C:T	1.08225e-17	-1.94032	-4.18584e-10	2.10112e-08	-1.81503	-4.18584e-10
204775529	chr1:204775529:A:C	9.00016e-18	-2.1247	-4.18584e-10	1.57496e-08	-2.10327	-4.18584e-10
204776042	chr1:204776042:A:G	1.83689e-17	-3.68066e-10	-1.41129	3.10055e-08	-3.68066e-10	-1.42592
204776465	chr1:204776465:ACT:A	1.83472e-17	-3.68066e-10	-1.41247	3.08574e-08	-3.68066e-10	-1.43071
204776660	chr1:204776660:C:T	1.661e-17	-1.51194	-4.18584e-10	2.64623e-08	-1.58437	-4.18584e-10
204776935	chr1:204776935:A:G	4.04218e-17	-3.68066e-10	-0.622573	8.48328e-08	-3.68066e-10	-0.419405
204777174	chr1:204777174:T:C	2.23825e-17	-3.68066e-10	-1.21367	3.11494e-08	-3.68066e-10	-1.42129
204777561	chr1:204777561:G:A	3.52349e-17	-3.68066e-10	-0.759907	6.35264e-08	-3.68066e-10	-0.708631
204777677	chr1:204777677:G:A	2.66841e-17	-3.68066e-10	-1.03787	4.43899e-08	-3.68066e-10	-1.06708
204777763	chr1:204777763:C:T	1.89638e-17	-3.68066e-10	-1.37941	3.47118e-08	-3.68066e-10	-1.31301
204777946	chr1:204777946:C:T	1.92188e-17	-3.68066e-10	-1.36606	3.10437e-08	-3.68066e-10	-1.42469
204778363	chr1:204778363:G:A	1.81095e-17	-3.68066e-10	-1.42551	3.11154e-08	-3.68066e-10	-1.42239
204778810	chr1:204778810:A:G	2.70392e-18	-2.12404	-1.2032	6.20596e-09	-1.83072	-1.20385
204779039	chr1:204779039:G:A	1.12899e-17	-1.89803	-4.18584e-10	2.03008e-08	-1.84943	-4.18584e-10
204779042	chr1:204779042:G:A	1.83636e-17	-3.68066e-10	-1.41157	3.09979e-08	-3.68066e-10	-1.42617
204779267	chr1:204779267:G:A	2.16519e-18	-2.11474	-1.43469	1.14704e-08	-1.09046	-1.32986
204779401	chr1:204779401:A:G	2.6627e-18	-2.08628	-1.25632	5.55685e-09	-1.92143	-1.22362
204779522	chr1:204779522:ACATCT:A	2.27799e-18	-2.06788	-1.43077	1.48204e-08	-0.861243	-1.30284
204779534	chr1:204779534:A:T	9.90761e-17	0.273945	-4.18584e-10	1.19706e-07	-0.0750497	-4.18584e-10
204780013	chr1:204780013:G:C	1.78962e-17	-3.68066e-10	-1.43736	3.33118e-08	-3.68066e-10	-1.35417
204780039	chr1:204780039:T:C	1.79575e-17	-3.68066e-10	-1.43393	3.43012e-08	-3.68066e-10	-1.32491
204780135	chr1:204780135:C:G	1.83819e-17	-3.68066e-10	-1.41058	3.07699e-08	-3.68066e-10	-1.43355
204780339	chr1:204780339:T:C	2.29345e-18	-2.09551	-1.39638	1.58485e-08	-0.932286	-1.16472
204780373	chr1:204780373:G:A	2.2157e-17	-3.68066e-10	-1.22379	3.60426e-08	-3.68066e-10	-1.27538
204780574	chr1:204780574:A:G	2.12905e-17	-3.68066e-10	-1.26368	4.82176e-08	-3.68066e-10	-0.984363
204781107	chr1:204781107:C:T	1.95275e-17	-3.68066e-10	-1.35012	3.8172e-08	-3.68066e-10	-1.21798
204781479	chr1:204781479:GA:G	1.81694e-17	-3.68066e-10	-1.42221	3.11012e-08	-3.68066e-10	-1.42284
204781631	chr1:204781631:A:C	2.22335e-17	-3.68066e-10	-1.22034	3.61516e-08	-3.68066e-10	-1.27237
204781636	chr1:204781636:A:C	1.81971e-17	-3.68066e-10	-1.42068	3.1145e-08	-3.68066e-10	-1.42143
204783274	chr1:204783274:C:T	1.95967e-17	-3.68066e-10	-1.34658	3.84985e-08	-3.68066e-10	-1.20947
204783314	chr1:204783314:A:G	1.84718e-17	-3.68066e-10	-1.4057	3.11317e-08	-3.68066e-10	-1.42186
204784119	chr1:204784119:C:T	3.07501e-17	-3.68066e-10	-0.896049	5.5325e-08	-3.68066e-10	-0.846863
204784411	chr1:204784411:T:C	2.2368e-16	0.241306	0.846968	3.61986e-07	-2.07683	3.10834
204784794	chr1:204784794:T:C	1.84741e-17	-3.68066e-10	-1.40557	3.1135e-08	-3.68066e-10	-1.42176
204785567	chr1:204785567:G:A	2.59959e-18	-2.14084	-1.22575	6.68286e-09	-1.77039	-1.19015
204785990	chr1:204785990:G:A	2.02387e-17	-3.68066e-10	-1.31435	3.81948e-08	-3.68066e-10	-1.21739
204786168	chr1:204786168:C:T	2.12349e-17	-3.68066e-10	-1.2663	3.80073e-08	-3.68066e-10	-1.22231
204786502	chr1:204786502:G:A	1.78981e-17	-3.68066e-10	-1.43725	3.06548e-08	-3.68066e-10	-1.4373
204786975	chr1:204786975:A:C	2.60552e-18	-2.09182	-1.2725	5.51373e-09	-1.91052	-1.24233
204787046	chr1:204787046:C:T	2.30386e-18	-2.1421	-1.34526	4.08779e-09	-2.09166	-1.36043
204787310	chr1:204787310:C:T	3.52138e-17	-3.68066e-10	-0.760504	6.34777e-08	-3.68066e-10	-0.709399
204787386	chr1:204787386:C:A	4.85795e-17	-3.68066e-10	-0.438743	1.33101e-07	-3.68066e-10	0.0310194
204787444	chr1:204787444:T:C	1.88366e-17	-3.68066e-10	-1.38614	3.59588e-08	-3.68066e-10	-1.27771
204787576	chr1:204787576:A:T	1.62473e-17	-1.53401	-4.18584e-10	2.46928e-08	-1.65358	-4.18584e-10
204788227	chr1:204788227:G:C	2.63967e-18	-2.08111	-1.27018	5.42126e-09	-1.93086	-1.2389
204788966	chr1:204788966:C:T	1.79227e-17	-3.68066e-10	-1.43588	3.06624e-08	-3.68066e-10	-1.43705
204789121	chr1:204789121:C:G	3.51466e-17	-3.68066e-10	-0.762415	6.3357e-08	-3.68066e-10	-0.711302
204789540	chr1:204789540:A:C	1.78959e-17	-3.68066e-10	-1.43737	3.06659e-08	-3.68066e-10	-1.43694
204789547	chr1:204789547:T:C	2.43223e-17	-3.68066e-10	-1.13055	4.9385e-08	-3.68066e-10	-0.96044
204789548	chr1:204789548:A:G	1.79853e-17	-3.68066e-10	-1.43239	3.07938e-08	-3.68066e-10	-1.43277
204789789	chr1:204789789:A:T	1.78983e-17	-3.68066e-10	-1.43724	3.06553e-08	-3.68066e-10	-1.43728
204790022	chr1:204790022:C:T	2.23053e-18	-2.13052	-1.38918	5.36302e-09	-1.80473	-1.37583
204790414	chr1:204790414:A:G	2.41699e-17	-3.68066e-10	-1.13684	5.92561e-08	-3.68066e-10	-0.778219
204790611	chr1:204790611:C:T	1.83902e-17	-3.68066e-10	-1.41013	3.09555e-08	-3.68066e-10	-1.42754
204790725	chr1:204790725:T:G	1.88576e-17	-3.68066e-10	-1.38503	3.21246e-08	-3.68066e-10	-1.39046
204790788	chr1:204790788:C:T	1.3569e-17	-1.25864	-0.455515	2.88812e-07	0.685335	0.120353
204790923	chr1:204790923:C:T	1.93189e-17	-3.68066e-10	-1.36086	3.288e-08	-3.68066e-10	-1.36722
204790960	chr1:204790960:A:C	2.39426e-18	-2.12564	-1.32322	1.15043e-08	-1.20111	-1.21626
204791021	chr1:204791021:A:G	1.95592e-17	-3.68066e-10	-1.3485	3.31785e-08	-3.68066e-10	-1.35819
204791252	chr1:204791252:GT:G	2.65747e-17	-3.68066e-10	-1.04198	4.86884e-08	-3.68066e-10	-0.974647
204791411	chr1:204791411:A:T	1.83882e-17	-3.68066e-10	-1.41023	3.08565e-08	-3.68066e-10	-1.43074
204791934	chr1:204791934:T:C	6.23529e-17	-3.68066e-10	-0.189133	3.14244e-07	-3.68066e-10	0.890083
204792229	chr1:204792229:G:T	2.00561e-17	-3.68066e-10	-1.32341	3.97614e-08	-3.68066e-10	-1.17719
204792237	chr1:204792237:G:A	1.97466e-17	-3.68066e-10	-1.33896	3.85284e-08	-3.68066e-10	-1.20869
204792477	chr1:204792477:GGA:G	4.68053e-17	-3.68066e-10	-0.475946	1.50004e-07	-3.68066e-10	0.150578
204792481	chr1:204792481:AG:A	2.84465e-17	-3.68066e-10	-0.97392	5.60916e-08	-3.68066e-10	-0.833102
204792491	chr1:204792491:G:A	3.91488e-17	-3.68066e-10	-0.654574	1.08826e-07	-3.68066e-10	-0.170337
204792498	chr1:204792498:C:A	2.35115e-18	-2.09341	-1.37363	4.77894e-09	-1.91607	-1.3798
204792600	chr1:204792600:C:T	1.96969e-17	-3.68066e-10	-1.34148	3.23833e-08	-3.68066e-10	-1.38244
204792614	chr1:204792614:A:G	4.08743e-17	-3.68066e-10	-0.611441	1.14931e-07	-3.68066e-10	-0.115759
204792913	chr1:204792913:G:A	2.02394e-17	-3.68066e-10	-1.31431	3.98977e-08	-3.68066e-10	-1.17377
204793144	chr1:204793144:C:T	2.75745e-17	-3.68066e-10	-1.00505	4.61536e-08	-3.68066e-10	-1.02811
204793320	chr1:204793320:G:A	3.88347e-17	-3.68066e-10	-0.662629	8.54585e-08	-3.68066e-10	-0.412057
204793323	chr1:204793323:C:T	9.22545e-18	-1.69016	-0.409817	1.11156e-07	-0.44427	0.295117
204793492	chr1:204793492:A:C	2.56911e-18	-2.13499	-1.2434	6.15678e-09	-1.78947	-1.25306
204793685	chr1:204793685:T:C	2.02776e-17	-3.68066e-10	-1.31243	4.09655e-08	-3.68066e-10	-1.14736
204794086	chr1:204794086:A:G	6.46282e-17	-3.68066e-10	-0.153293	1.94475e-07	-3.68066e-10	0.410214
204794227	chr1:204794227:C:T	2.69687e-17	-3.68066e-10	-1.02727	4.82947e-08	-3.68066e-10	-0.982766
204795411	chr1:204795411:T:C	1.97826e-17	-3.68066e-10	-1.33714	3.23524e-08	-3.68066e-10	-1.3834
204795499	chr1:204795499:G:A	2.04848e-17	-3.68066e-10	-1.30226	4.15958e-08	-3.68066e-10	-1.13209
204795639	chr1:204795639:T:G	1.8092e-17	-3.68066e-10	-1.42647	3.10689e-08	-3.68066e-10	-1.42388
204795640	chr1:204795640:T:G	2.94919e-17	-3.68066e-10	-0.937828	5.89999e-08	-3.68066e-10	-0.782551
204795643	chr1:204795643:T:G	1.94084e-17	-3.68066e-10	-1.35624	3.26636e-08	-3.68066e-10	-1.37383
204795881	chr1:204795881:G:A	1.85124e-17	-3.68066e-10	-1.40351	3.13297e-08	-3.68066e-10	-1.41552
204796057	chr1:204796057:C:T	3.78567e-17	-3.68066e-10	-0.688134	9.18819e-08	-3.68066e-10	-0.339583
204796224	chr1:204796224:C:T	2.1217e-17	-3.68066e-10	-1.26714	3.43657e-08	-3.68066e-10	-1.32303
204796397	chr1:204796397:T:C	2.30985e-17	-1.18218	-4.18584e-10	1.67453e-07	0.260617	-4.18584e-10
204796553	chr1:204796553:G:A	1.82079e-17	-3.68066e-10	-1.42009	3.0726e-08	-3.68066e-10	-1.43498
204796665	chr1:204796665:TGATATA:T	2.73232e-17	-3.68066e-10	-1.01421	4.90384e-08	-3.68066e-10	-0.967485
204796832	chr1:204796832:A:G	2.48409e-17	-3.68066e-10	-1.10945	4.17198e-08	-3.68066e-10	-1.12911
204797105	chr1:204797105:T:C	2.50847e-17	-3.68066e-10	-1.09969	5.0882e-08	-3.68066e-10	-0.930578
204797308	chr1:204797308:C:T	2.07551e-17	-3.68066e-10	-1.28915	3.78949e-08	-3.68066e-10	-1.22527
204797486	chr1:204797486:C:T	1.84021e-17	-3.68066e-10	-1.40948	3.11834e-08	-3.68066e-10	-1.4202
204797813	chr1:204797813:T:C	3.12156e-17	-3.68066e-10	-0.881026	5.13374e-08	-3.68066e-10	-0.921668
204798039	chr1:204798039:CCTGAGTGAGGG:C	1.82635e-17	-3.68066e-10	-1.41704	3.10026e-08	-3.68066e-10	-1.42602
204798048	chr1:204798048:G:A	2.67848e-18	-2.13855	-1.19815	6.55699e-09	-1.76966	-1.20989
204798058	chr1:204798058:G:C	2.15212e-18	-2.14539	-1.41011	6.07643e-09	-1.65594	-1.39973
204798660	chr1:204798660:G:T	1.93732e-17	-3.68066e-10	-1.35805	3.94797e-08	-3.68066e-10	-1.1843
204798704	chr1:204798704:G:A	3.78719e-17	-3.68066e-10	-0.687733	9.20618e-08	-3.68066e-10	-0.337628
204798736	chr1:204798736:G:C	6.92194e-17	-0.0846629	-4.18584e-10	5.8299e-08	-0.794502	-4.18584e-10
204799066	chr1:204799066:T:A	2.12975e-18	-2.14987	-1.41606	6.61612e-09	-1.56574	-1.40483
204799167	chr1:204799167:G:A	1.82357e-17	-3.68066e-10	-1.41856	3.09115e-08	-3.68066e-10	-1.42896
204799179	chr1:204799179:T:C	2.18581e-18	-2.13975	-1.4002	5.95196e-09	-1.69205	-1.38432
204799189	chr1:204799189:G:A	2.67559e-17	-3.68066e-10	-1.03519	4.7454e-08	-3.68066e-10	-1.00033
204799316	chr1:204799316:T:C	2.67898e-18	-2.14079	-1.19572	6.66158e-09	-1.75684	-1.20689
204799832	chr1:204799832:T:C	1.79281e-17	-3.68066e-10	-1.43557	3.22345e-08	-3.68066e-10	-1.38705
204800092	chr1:204800092:G:A	4.85006e-17	-3.68066e-10	-0.440368	1.51404e-07	-3.68066e-10	0.159865
204800122	chr1:204800122:A:G	2.26635e-17	-3.68066e-10	-1.20119	3.75633e-08	-3.68066e-10	-1.23406
204800653	chr1:204800653:G:A	1.89805e-17	-3.68066e-10	-1.37853	3.11295e-08	-3.68066e-10	-1.42193
204800872	chr1:204800872:C:A	1.8994e-17	-3.68066e-10	-1.37782	3.11506e-08	-3.68066e-10	-1.42125
204800951	chr1:204800951:C:T	1.7924e-17	-3.68066e-10	-1.4358	3.10007e-08	-3.68066e-10	-1.42608
204801322	chr1:204801322:C:T	1.20461e-16	-3.68066e-10	0.46938	5.41895e-07	-3.68066e-10	1.43498
204801460	chr1:204801460:G:A	2.22844e-18	-2.13237	-1.38827	5.53805e-09	-1.75271	-1.39574
204801693	chr1:204801693:G:A	2.679e-18	-2.14179	-1.19471	6.73995e-09	-1.75033	-1.2017
204801705	chr1:204801705:C:T	1.81964e-17	-3.68066e-10	-1.42072	3.07594e-08	-3.68066e-10	-1.43389
204801797	chr1:204801797:C:T	1.79082e-17	-3.68066e-10	-1.43668	3.06526e-08	-3.68066e-10	-1.43737
204801813	chr1:204801813:G:T	4.16486e-17	-3.68066e-10	-0.592676	6.28042e-08	-3.68066e-10	-0.720065
204801854	chr1:204801854:CCA:C	2.38232e-17	-3.68066e-10	-1.15128	4.00583e-08	-3.68066e-10	-1.16975
204801947	chr1:204801947:C:T	3.00748e-17	-3.68066e-10	-0.918256	5.41712e-08	-3.68066e-10	-0.867939
204802041	chr1:204802041:A:G	2.95375e-17	-3.68066e-10	-0.936281	5.31965e-08	-3.68066e-10	-0.886095
204802090	chr1:204802090:C:T	2.94209e-17	-3.68066e-10	-0.94024	5.29356e-08	-3.68066e-10	-0.891011
204802207	chr1:204802207:T:C	7.05279e-17	-3.68066e-10	-0.0659353	2.22623e-07	-3.68066e-10	0.545391
204802572	chr1:204802572:G:A	8.8373e-18	-2.14296	-4.18584e-10	2.84544e-08	-1.51178	-4.18584e-10
204802601	chr1:204802601:G:A	7.96623e-17	-3.68066e-10	0.0558527	2.19246e-07	-3.68066e-10	0.530105
204802875	chr1:204802875:G:A	3.21151e-17	-3.68066e-10	-0.852618	5.74209e-08	-3.68066e-10	-0.80968
204803199	chr1:204803199:C:T	3.23732e-17	-3.68066e-10	-0.844613	4.99716e-08	-3.68066e-10	-0.948633
204803291	chr1:204803291:T:A	1.56831e-16	-3.68066e-10	0.733225	1.02008e-06	-3.68066e-10	2.06755
204803711	chr1:204803711:T:A	1.64188e-16	-3.68066e-10	0.779067	1.08187e-06	-3.68066e-10	2.12636
204804030	chr1:204804030:A:G	8.83073e-18	-2.14371	-4.18584e-10	2.82405e-08	-1.51933	-4.18584e-10
204804935	chr1:204804935:G:T	3.25566e-17	-3.68066e-10	-0.838964	5.89273e-08	-3.68066e-10	-0.783783
204805028	chr1:204805028:C:A	1.97816e-17	-3.68066e-10	-1.33719	3.23208e-08	-3.68066e-10	-1.38438
204805123	chr1:204805123:T:A	2.05607e-17	-3.68066e-10	-1.29856	4.16955e-08	-3.68066e-10	-1.12969
204805868	chr1:204805868:T:C	8.90908e-18	-2.13487	-4.18584e-10	3.0308e-08	-1.44868	-4.18584e-10
204806081	chr1:204806081:C:A	1.87799e-17	-3.68066e-10	-1.38916	3.16674e-08	-3.68066e-10	-1.4048
204806258	chr1:204806258:A:G	8.87895e-18	-2.13826	-4.18584e-10	2.95822e-08	-1.47292	-4.18584e-10
204806313	chr1:204806313:A:G	6.5751e-16	-3.68066e-10	2.16652	5.01743e-06	-3.68066e-10	3.66059
204806345	chr1:204806345:G:A	1.79183e-17	-3.68066e-10	-1.43612	3.13203e-08	-3.68066e-10	-1.41582
204806952	chr1:204806952:A:G	3.2916e-17	-3.68066e-10	-0.827984	5.05042e-08	-3.68066e-10	-0.938031
204807080	chr1:204807080:C:G	5.15337e-16	-3.68066e-10	1.92288	3.95585e-06	-3.68066e-10	3.42286
204807148	chr1:204807148:G:A	2.8027e-17	-3.68066e-10	-0.988775	4.71041e-08	-3.68066e-10	-1.00773
204807233	chr1:204807233:C:T	5.32495e-17	-3.68066e-10	-0.346955	1.05426e-07	-3.68066e-10	-0.20208
204807367	chr1:204807367:G:A	2.57696e-17	-3.68066e-10	-1.07275	4.38361e-08	-3.68066e-10	-1.07963
204807616	chr1:204807616:A:G	1.74646e-16	0.840816	-4.18584e-10	1.74211e-07	0.300177	-4.18584e-10
204808141	chr1:204808141:C:T	3.92314e-17	-3.68066e-10	-0.652467	8.4919e-08	-3.68066e-10	-0.41839
204808310	chr1:204808310:A:G	2.24491e-17	-3.68066e-10	-1.21069	3.82135e-08	-3.68066e-10	-1.2169
204808390	chr1:204808390:G:A	2.24491e-17	-3.68066e-10	-1.21069	3.82135e-08	-3.68066e-10	-1.2169
204808473	chr1:204808473:C:T	2.28952e-16	-3.68066e-10	1.11157	1.23273e-06	-3.68066e-10	2.2569
204808675	chr1:204808675:C:T	2.40578e-17	-3.68066e-10	-1.14148	4.64592e-08	-3.68066e-10	-1.02151
204808722	chr1:204808722:A:G	8.94084e-18	-2.13131	-4.18584e-10	3.10068e-08	-1.42588	-4.18584e-10
204808845	chr1:204808845:A:G	2.12817e-17	-3.68066e-10	-1.2641	3.58867e-08	-3.68066e-10	-1.27972
204809279	chr1:204809279:T:A	2.17084e-17	-3.68066e-10	-1.24424	3.53102e-08	-3.68066e-10	-1.29592
204809332	chr1:204809332:T:C	1.11893e-16	-3.68066e-10	0.395601	5.2946e-07	-3.68066e-10	1.41177
204809393	chr1:204809393:A:G	9.44206e-18	-2.07677	-4.18584e-10	1.58423e-08	-2.0974	-4.18584e-10
204809403	chr1:204809403:T:C	9.02715e-18	-2.12171	-4.18584e-10	3.27283e-08	-1.37185	-4.18584e-10
204809467	chr1:204809467:A:G	2.22141e-17	-3.68066e-10	-1.22122	3.56875e-08	-3.68066e-10	-1.28529
204809617	chr1:204809617:T:C	1.91838e-16	-3.68066e-10	0.934708	1.31792e-06	-3.68066e-10	2.32373
204809659	chr1:204809659:G:A	2.11844e-16	-3.68066e-10	1.03391	1.11548e-06	-3.68066e-10	2.15695
204809932	chr1:204809932:T:G	1.13053e-16	-3.68066e-10	0.405909	5.36487e-07	-3.68066e-10	1.42496
204809945	chr1:204809945:G:A	2.98896e-16	-3.68066e-10	1.37815	7.27213e-06	-3.68066e-10	4.03172
204809994	chr1:204809994:G:A	1.09252e-16	-3.68066e-10	0.371717	5.14262e-07	-3.68066e-10	1.38265
204809996	chr1:204809996:C:T	1.06935e-16	-3.68066e-10	0.350273	5.00669e-07	-3.68066e-10	1.35586
204810098	chr1:204810098:C:T	5.51369e-17	-0.312124	-4.18584e-10	3.97077e-08	-1.17854	-4.18584e-10
204810162	chr1:204810162:G:T	5.69961e-17	-0.27896	-4.18584e-10	1.47148e-07	0.131349	-4.18584e-10
204810247	chr1:204810247:C:T	1.13319e-16	-3.68066e-10	0.408262	5.38486e-07	-3.68066e-10	1.42867
204810368	chr1:204810368:C:T	3.39315e-17	-0.7976	-4.18584e-10	3.8517e-08	-1.20899	-4.18584e-10
204810473	chr1:204810473:A:G	2.43022e-17	-3.68066e-10	-1.13138	4.69327e-08	-3.68066e-10	-1.01137
204810659	chr1:204810659:A:G	2.67131e-16	-3.68066e-10	1.2658	1.48876e-06	-3.68066e-10	2.44561
204810735	chr1:204810735:A:G	1.7927e-17	-3.68066e-10	-1.43564	3.14184e-08	-3.68066e-10	-1.41269
204810944	chr1:204810944:A:G	8.44174e-16	-3.68066e-10	2.41641	5.83653e-06	-3.68066e-10	3.8118
204811016	chr1:204811016:GT:G	7.85798e-16	-3.68066e-10	2.34476	5.15534e-06	-3.68066e-10	3.6877
204811176	chr1:204811176:C:T	2.06531e-17	-3.68066e-10	-1.29408	3.34597e-08	-3.68066e-10	-1.34975
204811192	chr1:204811192:T:C	4.68503e-16	-3.68066e-10	1.8276	3.05568e-06	-3.68066e-10	3.16467
204811232	chr1:204811232:C:A	5.81831e-17	-3.68066e-10	-0.258349	1.58543e-07	-3.68066e-10	0.205939
204811323	chr1:204811323:T:C	2.60747e-16	-3.68066e-10	1.24161	1.52601e-06	-3.68066e-10	2.47032
204811391	chr1:204811391:C:T	9.00234e-18	-2.12446	-4.18584e-10	3.22746e-08	-1.38581	-4.18584e-10
204811538	chr1:204811538:G:T	2.44899e-17	-3.68066e-10	-1.12368	5.33952e-08	-3.68066e-10	-0.882367
204811565	chr1:204811565:C:T	3.5264e-17	-3.68066e-10	-0.759081	5.9046e-08	-3.68066e-10	-0.781771
204811702	chr1:204811702:C:T	9.08985e-18	-2.11479	-4.18584e-10	3.39081e-08	-1.33643	-4.18584e-10
204811778	chr1:204811778:AG:A	7.6494e-16	-3.68066e-10	2.31785	5.18645e-06	-3.68066e-10	3.69372
204811793	chr1:204811793:C:A	2.68793e-16	-3.68066e-10	1.272	1.58172e-06	-3.68066e-10	2.50618
204811857	chr1:204811857:G:A	9.04386e-17	-3.68066e-10	0.182728	3.11056e-07	-3.68066e-10	0.879885
204812003	chr1:204812003:C:G	2.51958e-17	-3.68066e-10	-1.09527	5.12952e-08	-3.68066e-10	-0.92249
204812069	chr1:204812069:G:C	2.21293e-17	-3.68066e-10	-1.22504	4.29089e-08	-3.68066e-10	-1.10101
204812316	chr1:204812316:A:G	1.95182e-17	-3.68066e-10	-1.35059	3.64731e-08	-3.68066e-10	-1.26351
204812712	chr1:204812712:T:C	8.55747e-17	-3.68066e-10	0.127446	1.46546e-07	-3.68066e-10	0.127252
204812860	chr1:204812860:A:T	2.52623e-17	-3.68066e-10	-1.09263	5.12808e-08	-3.68066e-10	-0.922771
204813419	chr1:204813419:T:C	2.67584e-16	-3.68066e-10	1.26749	1.57211e-06	-3.68066e-10	2.50009
204813547	chr1:204813547:C:T	8.24087e-16	-3.68066e-10	2.39233	5.65788e-06	-3.68066e-10	3.78072
204814077	chr1:204814077:A:G	2.16978e-15	-3.68066e-10	3.36044	2.37278e-05	-3.68066e-10	5.21431
204814311	chr1:204814311:G:C	2.22152e-16	-3.68066e-10	1.08142	1.18161e-06	-3.68066e-10	2.21454
204814479	chr1:204814479:A:G	6.04325e-17	-3.68066e-10	-0.220417	1.83824e-07	-3.68066e-10	0.353892
204815211	chr1:204815211:A:G	5.98009e-17	-3.68066e-10	-0.230922	2.18763e-07	-3.68066e-10	0.527903
204815841	chr1:204815841:G:A	6.9338e-17	-3.68066e-10	-0.0829501	8.91178e-07	-3.68066e-10	1.93246
204815865	chr1:204815865:C:T	3.84611e-18	-1.7271	-1.24778	3.83868e-09	-2.14736	-1.3676
204815972	chr1:204815972:G:T	6.58253e-17	-3.68066e-10	-0.134939	1.2488e-07	-3.68066e-10	-0.0327338
204816061	chr1:204816061:G:A	1.01434e-17	-2.00512	-4.18584e-10	1.60114e-08	-2.08679	-4.18584e-10
204816260	chr1:204816260:G:A	2.55323e-18	-2.03686	-1.34772	4.23298e-09	-2.00097	-1.41621
204816461	chr1:204816461:C:T	3.86515e-18	-2.00165	-0.968292	7.42464e-09	-2.06562	-0.789662
204816551	chr1:204816551:A:T	1.19391e-17	-1.84213	-4.18584e-10	2.56203e-08	-1.6167	-4.18584e-10
204816684	chr1:204816684:T:A	1.78964e-17	-3.68066e-10	-1.43734	3.29564e-08	-3.68066e-10	-1.3649
204816697	chr1:204816697:G:T	4.93105e-17	-3.68066e-10	-0.423807	8.57146e-08	-3.68066e-10	-0.409065
204817096	chr1:204817096:T:C	1.90374e-17	-3.68066e-10	-1.37554	3.39768e-08	-3.68066e-10	-1.33441
204817183	chr1:204817183:G:T	1.21801e-16	-3.68066e-10	0.480447	3.37105e-07	-3.68066e-10	0.960308
204817329	chr1:204817329:T:C	2.66376e-18	-1.99371	-1.34849	4.04298e-09	-2.04652	-1.41658
204817433	chr1:204817433:A:C	2.72124e-18	-1.9647	-1.35616	3.94366e-09	-2.06785	-1.42013
204817980	chr1:204817980:G:A	2.09338e-17	-3.68066e-10	-1.28058	4.15352e-08	-3.68066e-10	-1.13355
204818116	chr1:204818116:C:T	1.8724e-17	-3.68066e-10	-1.39214	3.3612e-08	-3.68066e-10	-1.3452
204818309	chr1:204818309:T:C	1.99074e-16	-3.68066e-10	0.971734	2.57454e-07	-3.68066e-10	0.690754
204818873	chr1:204818873:G:A	2.49558e-18	-2.00794	-1.39948	4.01275e-09	-2.03449	-1.43612
204819069	chr1:204819069:C:T	1.90336e-17	-3.68066e-10	-1.37574	3.69953e-08	-3.68066e-10	-1.2493
204819126	chr1:204819126:T:C	5.35717e-17	-0.340923	-4.18584e-10	4.79819e-08	-0.989264	-4.18584e-10
204819186	chr1:204819186:T:C	1.79441e-17	-3.68066e-10	-1.43468	3.41163e-08	-3.68066e-10	-1.33031
204819205	chr1:204819205:G:A	7.88196e-16	-3.68066e-10	2.3478	9.08256e-07	-3.68066e-10	1.95144
204819215	chr1:204819215:T:C	8.04804e-17	-3.68066e-10	0.0660696	1.10168e-07	-3.68066e-10	-0.15808
204819225	chr1:204819225:T:C	1.7934e-17	-3.68066e-10	-1.43524	3.40058e-08	-3.68066e-10	-1.33356
204819501	chr1:204819501:C:A	3.43178e-16	-3.68066e-10	1.51631	4.14948e-07	-3.68066e-10	1.16807
204819644	chr1:204819644:T:C	1.89674e-17	-3.68066e-10	-1.37922	3.67793e-08	-3.68066e-10	-1.25515
204820201	chr1:204820201:G:A	2.98781e-18	-1.87927	-1.34813	3.78877e-09	-2.11141	-1.41663
204820496	chr1:204820496:G:A	6.31175e-17	-3.68066e-10	-0.176945	8.89276e-08	-3.68066e-10	-0.372265
204820686	chr1:204820686:A:T	1.23322e-16	-3.68066e-10	0.492852	3.41409e-07	-3.68066e-10	0.972994
204821130	chr1:204821130:A:G	1.78959e-17	-3.68066e-10	-1.43737	3.08333e-08	-3.68066e-10	-1.43149
204821297	chr1:204821297:A:G	2.71704e-18	-1.9621	-1.3603	3.92739e-09	-2.06977	-1.42234
204821789	chr1:204821789:C:T	1.89672e-17	-3.68066e-10	-1.37923	3.67761e-08	-3.68066e-10	-1.25524
204821849	chr1:204821849:A:G	1.79508e-17	-3.68066e-10	-1.43431	3.42008e-08	-3.68066e-10	-1.32784
204822032	chr1:204822032:C:T	1.83953e-17	-3.68066e-10	-1.40985	3.16763e-08	-3.68066e-10	-1.40452
204822325	chr1:204822325:A:G	2.42814e-17	-3.68066e-10	-1.13223	4.94779e-08	-3.68066e-10	-0.958562
204822417	chr1:204822417:C:T	1.85793e-17	-3.68066e-10	-1.39989	3.19345e-08	-3.68066e-10	-1.3964
204822598	chr1:204822598:C:T	1.88854e-17	-3.68066e-10	-1.38355	3.65128e-08	-3.68066e-10	-1.26243
204822648	chr1:204822648:T:C	1.90475e-17	-3.68066e-10	-1.37501	3.70536e-08	-3.68066e-10	-1.24772
204822697	chr1:204822697:C:A	3.08518e-16	-3.68066e-10	1.40984	3.73402e-07	-3.68066e-10	1.06257
204822780	chr1:204822780:A:G	3.38215e-16	-3.68066e-10	1.50174	4.09345e-07	-3.68066e-10	1.15447
204822812	chr1:204822812:C:G	3.43178e-16	-3.68066e-10	1.51631	4.14948e-07	-3.68066e-10	1.16807
204822873	chr1:204822873:T:C	1.79507e-17	-3.68066e-10	-1.43431	3.42003e-08	-3.68066e-10	-1.32785
204822977	chr1:204822977:C:T	9.54391e-18	-2.06604	-4.18584e-10	1.68453e-08	-2.03602	-4.18584e-10
204823038	chr1:204823038:C:T	1.796e-17	-3.68066e-10	-1.4338	3.43199e-08	-3.68066e-10	-1.32436
204823311	chr1:204823311:C:T	7.42514e-17	-3.68066e-10	-0.014487	1.05268e-07	-3.68066e-10	-0.203582
204823428	chr1:204823428:C:G	1.7997e-17	-3.68066e-10	-1.43174	3.46457e-08	-3.68066e-10	-1.31491
204823486	chr1:204823486:T:C	5.9041e-17	-3.68066e-10	-0.243712	1.02195e-07	-3.68066e-10	-0.233202
204823867	chr1:204823867:C:T	1.89204e-17	-3.68066e-10	-1.3817	3.66171e-08	-3.68066e-10	-1.25957
204823940	chr1:204823940:C:T	1.79555e-17	-3.68066e-10	-1.43405	3.42704e-08	-3.68066e-10	-1.3258
204824171	chr1:204824171:G:A	2.7657e-18	-1.94333	-1.36132	3.87926e-09	-2.08177	-1.42268
204824280	chr1:204824280:T:C	1.79364e-17	-3.68066e-10	-1.43511	3.40231e-08	-3.68066e-10	-1.33305
204824313	chr1:204824313:TGTGCAAATTGGGATGCAACTTTCC:T	1.16757e-16	-3.68066e-10	0.438154	3.20867e-07	-3.68066e-10	0.910939
204824350	chr1:204824350:G:A	1.81874e-17	-3.68066e-10	-1.42122	3.12849e-08	-3.68066e-10	-1.41695
204824574	chr1:204824574:T:A	1.81905e-17	-3.68066e-10	-1.42105	3.12902e-08	-3.68066e-10	-1.41678
204824812	chr1:204824812:T:C	1.90094e-17	-3.68066e-10	-1.37701	3.69297e-08	-3.68066e-10	-1.25107
204824853	chr1:204824853:G:A	1.91887e-17	-3.68066e-10	-1.36762	3.75336e-08	-3.68066e-10	-1.23485
204825023	chr1:204825023:T:C	1.79282e-17	-3.68066e-10	-1.43557	3.39171e-08	-3.68066e-10	-1.33617
204825024	chr1:204825024:G:A	1.82335e-17	-3.68066e-10	-1.41868	3.1374e-08	-3.68066e-10	-1.41411
204825253	chr1:204825253:G:C	1.16592e-16	-3.68066e-10	0.436741	3.20329e-07	-3.68066e-10	0.90926
204825609	chr1:204825609:T:G	1.91943e-17	-3.68066e-10	-1.36733	3.7562e-08	-3.68066e-10	-1.2341
204825907	chr1:204825907:G:A	2.30819e-17	-3.68066e-10	-1.1829	4.64062e-08	-3.68066e-10	-1.02265
204826787	chr1:204826787:C:T	1.7983e-17	-3.68066e-10	-1.43252	3.45377e-08	-3.68066e-10	-1.31804
204827312	chr1:204827312:G:A	1.79319e-17	-3.68066e-10	-1.43536	3.39755e-08	-3.68066e-10	-1.33445
204827383	chr1:204827383:G:A	1.79347e-17	-3.68066e-10	-1.4352	3.40137e-08	-3.68066e-10	-1.33333
204827436	chr1:204827436:A:T	1.93607e-17	-3.68066e-10	-1.3587	3.81377e-08	-3.68066e-10	-1.21888
204827651	chr1:204827651:A:G	1.89201e-17	-3.68066e-10	-1.38172	3.4695e-08	-3.68066e-10	-1.31349
204827758	chr1:204827758:C:T	1.30659e-16	-3.68066e-10	0.550648	3.64961e-07	-3.68066e-10	1.0397
204828052	chr1:204828052:T:G	1.79545e-17	-3.68066e-10	-1.4341	3.42621e-08	-3.68066e-10	-1.32605
204828302	chr1:204828302:A:G	1.82209e-17	-3.68066e-10	-1.41937	3.13489e-08	-3.68066e-10	-1.41491
204828332	chr1:204828332:A:C	1.79625e-17	-3.68066e-10	-1.43366	3.43617e-08	-3.68066e-10	-1.32314
204828763	chr1:204828763:C:G	1.80226e-17	-3.68066e-10	-1.43032	3.11402e-08	-3.68066e-10	-1.42159
204828864	chr1:204828864:G:C	1.82189e-17	-3.68066e-10	-1.41948	3.5984e-08	-3.68066e-10	-1.27701
204829213	chr1:204829213:T:C	2.08514e-17	-3.68066e-10	-1.28452	3.54634e-08	-3.68066e-10	-1.29159
204829602	chr1:204829602:T:C	4.53384e-18	-2.14953	-0.660845	1.60968e-08	-1.60345	-0.478018
204830215	chr1:204830215:G:A	3.50978e-17	-3.68066e-10	-0.763804	7.42568e-08	-3.68066e-10	-0.552558
204830528	chr1:204830528:C:T	6.39093e-17	-3.68066e-10	-0.164478	1.21687e-07	-3.68066e-10	-0.0586331
204830688	chr1:204830688:G:A	1.81405e-17	-3.68066e-10	-1.42379	3.5521e-08	-3.68066e-10	-1.28996
204830755	chr1:204830755:C:A	2.81748e-17	-3.68066e-10	-0.983517	5.75673e-08	-3.68066e-10	-0.807133
204830761	chr1:204830761:G:A	2.87764e-17	-3.68066e-10	-0.962389	4.92178e-08	-3.68066e-10	-0.963831
204830877	chr1:204830877:A:G	1.82124e-17	-3.68066e-10	-1.41984	3.59711e-08	-3.68066e-10	-1.27737
204830878	chr1:204830878:C:T	2.90151e-16	-3.68066e-10	1.34846	6.5559e-07	-3.68066e-10	1.62545
204830989	chr1:204830989:C:T	1.82953e-17	-3.68066e-10	-1.4153	3.64459e-08	-3.68066e-10	-1.26426
204831355	chr1:204831355:C:T	2.03187e-17	-3.68066e-10	-1.3104	3.90409e-08	-3.68066e-10	-1.19548
204831590	chr1:204831590:A:C	1.83229e-17	-3.68066e-10	-1.41379	3.6616e-08	-3.68066e-10	-1.2596
204831595	chr1:204831595:C:A	2.80536e-17	-3.68066e-10	-0.987827	5.72779e-08	-3.68066e-10	-0.812172
204831794	chr1:204831794:C:T	3.22827e-18	-2.08062	-1.06937	1.29065e-08	-1.26787	-1.03449
204832143	chr1:204832143:GAACACC:G	1.81106e-17	-3.68066e-10	-1.42545	3.52908e-08	-3.68066e-10	-1.29647
204832150	chr1:204832150:TGTGTGAACA:T	1.81681e-17	-3.68066e-10	-1.42228	3.56572e-08	-3.68066e-10	-1.28614
204832380	chr1:204832380:G:A	2.30481e-18	-2.11345	-1.37349	4.07759e-09	-2.0953	-1.35928
204833234	chr1:204833234:A:G	1.83395e-17	-3.68066e-10	-1.41289	3.66804e-08	-3.68066e-10	-1.25785
204833265	chr1:204833265:CA:C	2.6108e-18	-2.15001	-1.21228	4.41709e-09	-2.13381	-1.2408
204833340	chr1:204833340:T:C	3.16734e-17	-3.68066e-10	-0.866466	6.38941e-08	-3.68066e-10	-0.70286
204833680	chr1:204833680:T:G	2.20988e-17	-3.68066e-10	-1.22642	3.77274e-08	-3.68066e-10	-1.2297
204833752	chr1:204833752:G:T	2.45351e-17	-3.68066e-10	-1.12184	3.57918e-08	-3.68066e-10	-1.28237
204833887	chr1:204833887:T:C	2.21417e-17	-3.68066e-10	-1.22448	3.78006e-08	-3.68066e-10	-1.22776
204833947	chr1:204833947:A:G	2.78367e-17	-3.68066e-10	-0.995588	4.11644e-08	-3.68066e-10	-1.14251
204834538	chr1:204834538:C:T	2.37727e-17	-3.68066e-10	-1.1534	4.70572e-08	-3.68066e-10	-1.00872
204835207	chr1:204835207:G:A	3.07416e-17	-0.896326	-4.18584e-10	2.18461e-08	-1.77607	-4.18584e-10
204835362	chr1:204835362:A:G	1.80707e-17	-3.68066e-10	-1.42765	3.49977e-08	-3.68066e-10	-1.3048
204835605	chr1:204835605:A:G	1.16706e-16	-3.68066e-10	0.437711	3.4004e-07	-3.68066e-10	0.968976
204835815	chr1:204835815:G:A	3.03655e-17	-3.68066e-10	-0.908638	6.27627e-08	-3.68066e-10	-0.720727
204836775	chr1:204836775:C:T	4.65892e-16	-3.68066e-10	1.82201	5.52137e-07	-3.68066e-10	1.45371
204837351	chr1:204837351:G:T	1.7935e-17	-3.68066e-10	-1.43519	3.36813e-08	-3.68066e-10	-1.34314
204837456	chr1:204837456:T:A	1.91477e-17	-3.68066e-10	-1.36976	3.53549e-08	-3.68066e-10	-1.29465
204837460	chr1:204837460:G:A	3.37431e-17	-3.68066e-10	-0.803168	5.7862e-08	-3.68066e-10	-0.802027
204837565	chr1:204837565:A:G	4.02046e-16	1.67462	-4.18584e-10	5.08356e-07	1.37109	-4.18584e-10
204837737	chr1:204837737:G:A	1.79376e-17	-3.68066e-10	-1.43504	3.37137e-08	-3.68066e-10	-1.34218
204837775	chr1:204837775:TTCTGCCTAGGACTAGGCAGCATGTG:T	9.6229e-18	-2.0578	-4.18584e-10	1.66891e-08	-2.04533	-4.18584e-10
204837999	chr1:204837999:C:T	3.63688e-17	-3.68066e-10	-0.728232	6.23073e-08	-3.68066e-10	-0.728009
204838123	chr1:204838123:C:G	3.63688e-17	-3.68066e-10	-0.728232	6.23073e-08	-3.68066e-10	-0.728009
204838297	chr1:204838297:A:G	1.14948e-16	-3.68066e-10	0.422537	3.34287e-07	-3.68066e-10	0.951913
204838359	chr1:204838359:TTAGAG:T	3.54214e-16	-3.68066e-10	1.54796	4.28283e-07	-3.68066e-10	1.1997
204838372	chr1:204838372:G:A	1.79305e-17	-3.68066e-10	-1.43544	3.36492e-08	-3.68066e-10	-1.3441
204838524	chr1:204838524:A:G	6.0087e-17	-3.68066e-10	-0.226151	1.13779e-07	-3.68066e-10	-0.12583
204838646	chr1:204838646:T:A	8.07573e-17	-3.68066e-10	0.0695053	1.1116e-07	-3.68066e-10	-0.149116
204838809	chr1:204838809:C:A	2.22377e-17	-3.68066e-10	-1.22016	4.39923e-08	-3.68066e-10	-1.07607
204839006	chr1:204839006:C:T	2.02085e-17	-3.68066e-10	-1.31584	3.8272e-08	-3.68066e-10	-1.21537
204839042	chr1:204839042:T:G	1.80773e-17	-3.68066e-10	-1.42729	3.50246e-08	-3.68066e-10	-1.30404
204839270	chr1:204839270:G:A	3.90812e-16	-3.68066e-10	1.64628	4.68785e-07	-3.68066e-10	1.29006
204839449	chr1:204839449:C:T	1.80065e-17	-3.68066e-10	-1.43121	3.44751e-08	-3.68066e-10	-1.31985
204839600	chr1:204839600:T:C	2.22382e-17	-3.68066e-10	-1.22013	3.78517e-08	-3.68066e-10	-1.22641
204840015	chr1:204840015:T:C	1.79571e-17	-3.68066e-10	-1.43396	3.39885e-08	-3.68066e-10	-1.33407
204840196	chr1:204840196:C:T	1.80633e-17	-3.68066e-10	-1.42806	3.48618e-08	-3.68066e-10	-1.3087
204840197	chr1:204840197:A:G	1.80997e-17	-3.68066e-10	-1.42605	3.51159e-08	-3.68066e-10	-1.30143
204840546	chr1:204840546:T:A	3.31736e-17	-3.68066e-10	-0.82019	4.6537e-08	-3.68066e-10	-1.01984
204840735	chr1:204840735:G:T	1.99358e-17	-3.68066e-10	-1.32943	3.23704e-08	-3.68066e-10	-1.38284
204840845	chr1:204840845:A:C	9.51908e-18	-2.06865	-4.18584e-10	1.7287e-08	-2.01013	-4.18584e-10
204841508	chr1:204841508:A:G	1.8129e-17	-3.68066e-10	-1.42443	3.53165e-08	-3.68066e-10	-1.29574
204842000	chr1:204842000:T:A	2.15412e-17	-3.68066e-10	-1.25198	3.66828e-08	-3.68066e-10	-1.25778
204842488	chr1:204842488:CTT:C	1.96803e-17	-3.68066e-10	-1.34232	3.07311e-08	-3.68066e-10	-1.43481
204842601	chr1:204842601:C:T	1.856e-17	-3.68066e-10	-1.40093	3.23932e-08	-3.68066e-10	-1.38214
204843186	chr1:204843186:G:A	4.54811e-17	-3.68066e-10	-0.504647	1.07634e-07	-3.68066e-10	-0.181349
204843348	chr1:204843348:A:G	1.79619e-17	-3.68066e-10	-1.43369	3.39958e-08	-3.68066e-10	-1.33385
204843922	chr1:204843922:C:T	3.23131e-17	-3.68066e-10	-0.846472	6.45457e-08	-3.68066e-10	-0.692715
204844052	chr1:204844052:C:T	1.89669e-17	-3.68066e-10	-1.37925	3.06569e-08	-3.68066e-10	-1.43723
204844325	chr1:204844325:A:G	1.7922e-17	-3.68066e-10	-1.43591	3.35347e-08	-3.68066e-10	-1.34751
204844504	chr1:204844504:T:C	2.25431e-17	-3.68066e-10	-1.20651	3.85558e-08	-3.68066e-10	-1.20798
204844602	chr1:204844602:T:C	1.79843e-17	-3.68066e-10	-1.43244	3.41966e-08	-3.68066e-10	-1.32796
204844606	chr1:204844606:C:T	2.53002e-17	-3.68066e-10	-1.09113	4.31524e-08	-3.68066e-10	-1.09535
204844772	chr1:204844772:G:A	1.80121e-17	-3.68066e-10	-1.4309	3.44508e-08	-3.68066e-10	-1.32056
204844794	chr1:204844794:C:T	1.7989e-17	-3.68066e-10	-1.43218	3.42512e-08	-3.68066e-10	-1.32637
204844924	chr1:204844924:C:T	2.27234e-17	-3.68066e-10	-1.19855	3.88593e-08	-3.68066e-10	-1.20014
204845147	chr1:204845147:A:G	3.82896e-17	-0.676764	-4.18584e-10	3.74774e-08	-1.23635	-4.18584e-10
204845470	chr1:204845470:A:G	9.22889e-18	-2.0996	-4.18584e-10	2.08438e-08	-1.82303	-4.18584e-10
204845613	chr1:204845613:A:G	8.73914e-18	-1.21939	-0.934738	6.4426e-08	-0.0371736	-0.657397
204845765	chr1:204845765:A:G	8.41373e-18	-1.26413	-0.927946	6.11491e-08	-0.100281	-0.646491
204845894	chr1:204845894:T:C	2.29084e-17	-3.68066e-10	-1.19044	4.96312e-08	-3.68066e-10	-0.955468
204845910	chr1:204845910:A:T	8.52634e-18	-1.21679	-0.961997	6.25175e-08	-0.0333019	-0.69134
204846086	chr1:204846086:G:A	3.29013e-16	-3.68066e-10	1.47415	3.99977e-07	-3.68066e-10	1.13132
204846228	chr1:204846228:G:A	1.79997e-17	-3.68066e-10	-1.43159	3.29738e-08	-3.68066e-10	-1.36437
204846310	chr1:204846310:A:G	2.09447e-17	-1.28006	-4.18584e-10	1.99457e-08	-1.86708	-4.18584e-10
204846450	chr1:204846450:G:A	1.80588e-17	-3.68066e-10	-1.42831	3.10773e-08	-3.68066e-10	-1.42361
204846484	chr1:204846484:T:C	1.80673e-17	-3.68066e-10	-1.42784	3.10647e-08	-3.68066e-10	-1.42402
204846929	chr1:204846929:A:G	2.28409e-17	-3.68066e-10	-1.19339	4.41353e-08	-3.68066e-10	-1.07283
204847228	chr1:204847228:G:A	1.82287e-17	-3.68066e-10	-1.41894	3.16193e-08	-3.68066e-10	-1.40632
204847294	chr1:204847294:T:C	6.74971e-17	-3.68066e-10	-0.109859	1.28059e-07	-3.68066e-10	-0.00759839
204847545	chr1:204847545:C:T	1.80268e-17	-3.68066e-10	-1.43008	3.1156e-08	-3.68066e-10	-1.42108
204847574	chr1:204847574:C:T	1.96641e-17	-3.68066e-10	-1.34315	3.72546e-08	-3.68066e-10	-1.24231
204848066	chr1:204848066:C:T	2.88062e-17	-3.68066e-10	-0.961351	4.43287e-08	-3.68066e-10	-1.06845
204848292	chr1:204848292:G:A	8.79397e-16	-3.68066e-10	2.45729	8.80137e-07	-3.68066e-10	1.91999
204848324	chr1:204848324:C:T	2.82422e-17	-3.68066e-10	-0.981125	4.84496e-08	-3.68066e-10	-0.979562
204848922	chr1:204848922:A:G	7.37124e-17	-3.68066e-10	-0.0217721	1.05204e-07	-3.68066e-10	-0.204188
204848968	chr1:204848968:A:G	1.80944e-17	-3.68066e-10	-1.42634	3.0682e-08	-3.68066e-10	-1.43641
204849895	chr1:204849895:C:A	1.80881e-17	-3.68066e-10	-1.42669	3.06731e-08	-3.68066e-10	-1.4367
204849935	chr1:204849935:A:G	1.83049e-17	-3.68066e-10	-1.41477	3.07787e-08	-3.68066e-10	-1.43327
204850165	chr1:204850165:A:G	1.79596e-17	-3.68066e-10	-1.43382	3.0963e-08	-3.68066e-10	-1.42729
204850633	chr1:204850633:T:C	1.85235e-17	-3.68066e-10	-1.40291	3.06782e-08	-3.68066e-10	-1.43654
204850829	chr1:204850829:T:C	1.85942e-17	-3.68066e-10	-1.39909	3.06637e-08	-3.68066e-10	-1.43701
204850911	chr1:204850911:A:C	1.81065e-17	-3.68066e-10	-1.42567	3.06807e-08	-3.68066e-10	-1.43646
204851298	chr1:204851298:T:C	2.2149e-17	-1.22415	-4.18584e-10	4.5989e-08	-1.03168	-4.18584e-10
204851418	chr1:204851418:C:T	2.7943e-17	-3.68066e-10	-0.991779	5.74503e-08	-3.68066e-10	-0.809167
204851631	chr1:204851631:T:C	2.14065e-17	-3.68066e-10	-1.25825	4.19348e-08	-3.68066e-10	-1.12397
204851711	chr1:204851711:AT:A	1.83568e-17	-3.68066e-10	-1.41194	3.08739e-08	-3.68066e-10	-1.43017
204852036	chr1:204852036:G:A	3.3239e-17	-3.68066e-10	-0.818219	7.20583e-08	-3.68066e-10	-0.582612
204852085	chr1:204852085:T:C	3.11833e-17	-3.68066e-10	-0.882062	6.87551e-08	-3.68066e-10	-0.629537
204852342	chr1:204852342:T:C	7.21285e-17	-3.68066e-10	-0.0434944	1.95488e-07	-3.68066e-10	0.415412
204852424	chr1:204852424:T:C	3.20279e-17	-3.68066e-10	-0.855336	7.10717e-08	-3.68066e-10	-0.596398
204852559	chr1:204852559:A:G	1.85096e-17	-3.68066e-10	-1.40366	3.06814e-08	-3.68066e-10	-1.43643
204852993	chr1:204852993:A:G	1.98915e-17	-3.68066e-10	-1.33165	3.61902e-08	-3.68066e-10	-1.2713
204853907	chr1:204853907:G:A	1.91881e-17	-3.68066e-10	-1.36765	3.44136e-08	-3.68066e-10	-1.32164
204853969	chr1:204853969:C:T	1.78995e-17	-3.68066e-10	-1.43717	3.22598e-08	-3.68066e-10	-1.38627
204854033	chr1:204854033:A:G	1.78969e-17	-3.68066e-10	-1.43731	3.19494e-08	-3.68066e-10	-1.39593
204854129	chr1:204854129:C:T	1.79081e-17	-3.68066e-10	-1.43669	3.24158e-08	-3.68066e-10	-1.38144
204854133	chr1:204854133:A:G	2.16806e-17	-3.68066e-10	-1.24553	3.44773e-08	-3.68066e-10	-1.31979
204854795	chr1:204854795:C:G	3.00778e-17	-3.68066e-10	-0.918157	5.02179e-08	-3.68066e-10	-0.943716
204855348	chr1:204855348:G:A	8.77671e-18	-2.14984	-4.18584e-10	1.50348e-08	-2.14972	-4.18584e-10
204855419	chr1:204855419:CAAT:C	2.30048e-17	-3.68066e-10	-1.18624	3.93676e-08	-3.68066e-10	-1.18715
204855471	chr1:204855471:G:A	6.69376e-17	-3.68066e-10	-0.118182	1.80946e-07	-3.68066e-10	0.338112
204855527	chr1:204855527:G:T	1.8483e-17	-3.68066e-10	-1.40509	3.0694e-08	-3.68066e-10	-1.43602
204855636	chr1:204855636:G:A	1.79174e-17	-3.68066e-10	-1.43617	3.25625e-08	-3.68066e-10	-1.37693
204856010	chr1:204856010:C:T	3.15083e-17	-3.68066e-10	-0.871692	5.80234e-08	-3.68066e-10	-0.799241
204856142	chr1:204856142:T:G	1.79282e-17	-3.68066e-10	-1.43557	3.27099e-08	-3.68066e-10	-1.37241
204856158	chr1:204856158:C:T	1.79615e-17	-3.68066e-10	-1.43371	3.30029e-08	-3.68066e-10	-1.36349
204856254	chr1:204856254:A:G	1.90789e-16	-3.68066e-10	0.929222	2.39367e-07	-3.68066e-10	0.617909
204856738	chr1:204856738:C:G	2.30013e-17	-3.68066e-10	-1.18639	3.93582e-08	-3.68066e-10	-1.18738
204856839	chr1:204856839:G:A	1.88152e-17	-3.68066e-10	-1.38728	3.06526e-08	-3.68066e-10	-1.43737
204856846	chr1:204856846:A:G	1.91267e-17	-3.68066e-10	-1.37086	3.06938e-08	-3.68066e-10	-1.43603
204857089	chr1:204857089:G:A	2.34311e-17	-3.68066e-10	-1.16788	4.00917e-08	-3.68066e-10	-1.16892
204857200	chr1:204857200:A:G	1.84787e-17	-3.68066e-10	-1.40533	3.0688e-08	-3.68066e-10	-1.43621
204857347	chr1:204857347:C:T	4.16981e-17	-0.591487	-4.18584e-10	4.44758e-08	-1.06514	-4.18584e-10
204857980	chr1:204857980:C:T	1.02284e-17	-1.99678	-4.18584e-10	1.685e-08	-2.03574	-4.18584e-10
204858409	chr1:204858409:C:A	2.13435e-17	-3.68066e-10	-1.2612	4.09176e-08	-3.68066e-10	-1.14853
204858517	chr1:204858517:A:G	1.87642e-17	-3.68066e-10	-1.38999	3.89781e-08	-3.68066e-10	-1.19709
204858529	chr1:204858529:T:C	1.80164e-17	-3.68066e-10	-1.43066	3.11542e-08	-3.68066e-10	-1.42114
204858653	chr1:204858653:C:T	6.51427e-17	-3.68066e-10	-0.145363	8.54866e-08	-3.68066e-10	-0.411728
204858807	chr1:204858807:G:A	8.57784e-18	-0.735739	-1.43702	8.11501e-08	0.899399	-1.36319
204858822	chr1:204858822:A:T	6.39737e-18	-2.06869	-0.397364	5.44067e-08	-1.24859	0.384992
204858905	chr1:204858905:G:A	1.28734e-15	-3.68066e-10	2.83839	1.20601e-06	-3.68066e-10	2.23498
204858991	chr1:204858991:T:C	1.02917e-16	-3.68066e-10	0.31198	1.57034e-07	-3.68066e-10	0.196378
204859154	chr1:204859154:T:A	3.33192e-17	-3.68066e-10	-0.815811	6.18365e-08	-3.68066e-10	-0.735594
204859175	chr1:204859175:G:A	2.60003e-17	-3.68066e-10	-1.06384	5.88509e-08	-3.68066e-10	-0.78508
204859290	chr1:204859290:A:C	6.32936e-17	-3.68066e-10	-0.174159	8.32977e-08	-3.68066e-10	-0.437667
204859326	chr1:204859326:C:G	1.97223e-17	-3.68066e-10	-1.34019	3.59429e-08	-3.68066e-10	-1.27816
204859697	chr1:204859697:T:C	8.7945e-18	-2.14782	-4.18584e-10	1.50708e-08	-2.14733	-4.18584e-10
204860220	chr1:204860220:C:T	1.81129e-17	-3.68066e-10	-1.42532	3.15306e-08	-3.68066e-10	-1.40913
204860770	chr1:204860770:T:C	1.92466e-17	-3.68066e-10	-1.36461	3.48091e-08	-3.68066e-10	-1.31021
204860943	chr1:204860943:A:G	1.83043e-17	-3.68066e-10	-1.41481	3.51245e-08	-3.68066e-10	-1.30119
204861192	chr1:204861192:A:G	1.80296e-17	-3.68066e-10	-1.42993	3.39892e-08	-3.68066e-10	-1.33405
204861251	chr1:204861251:G:A	5.17202e-17	-3.68066e-10	-0.376095	1.34699e-07	-3.68066e-10	0.0429525
204861650	chr1:204861650:C:T	2.23067e-17	-3.68066e-10	-1.21706	4.18947e-08	-3.68066e-10	-1.12493
204861937	chr1:204861937:T:C	2.42544e-17	-3.68066e-10	-1.13335	4.14562e-08	-3.68066e-10	-1.13545
204862960	chr1:204862960:A:G	3.00728e-17	-3.68066e-10	-0.918323	5.52679e-08	-3.68066e-10	-0.847894
204863179	chr1:204863179:G:A	2.62705e-17	-3.68066e-10	-1.0535	4.87669e-08	-3.68066e-10	-0.973036
204863232	chr1:204863232:A:G	2.54478e-17	-3.68066e-10	-1.08532	4.34557e-08	-3.68066e-10	-1.08834
204863447	chr1:204863447:C:G	2.52352e-17	-3.68066e-10	-1.0937	4.31008e-08	-3.68066e-10	-1.09655
204863717	chr1:204863717:C:T	2.67362e-17	-3.68066e-10	-1.03592	4.83211e-08	-3.68066e-10	-0.982218
204863726	chr1:204863726:G:A	3.22683e-17	-3.68066e-10	-0.847858	4.80269e-08	-3.68066e-10	-0.988327
204863916	chr1:204863916:G:A	9.14414e-18	-2.10883	-4.18584e-10	1.56698e-08	-2.10835	-4.18584e-10
204864072	chr1:204864072:C:T	2.63502e-17	-3.68066e-10	-1.05047	4.00202e-08	-3.68066e-10	-1.1707
204864077	chr1:204864077:C:T	1.88534e-17	-3.68066e-10	-1.38525	3.0945e-08	-3.68066e-10	-1.42788
204864281	chr1:204864281:T:C	1.18423e-17	-1.85027	-4.18584e-10	6.15454e-08	-0.740312	-4.18584e-10
204864318	chr1:204864318:G:A	2.46248e-17	-3.68066e-10	-1.11819	3.69462e-08	-3.68066e-10	-1.25063
204864502	chr1:204864502:A:G	2.15253e-17	-3.68066e-10	-1.25271	3.96779e-08	-3.68066e-10	-1.17929
204864723	chr1:204864723:C:G	3.49696e-18	-2.09821	-0.971837	5.92618e-09	-2.03249	-1.04821
204864903	chr1:204864903:T:G	1.93759e-17	-3.68066e-10	-1.35791	3.24023e-08	-3.68066e-10	-1.38186
204865154	chr1:204865154:C:A	1.84621e-17	-3.68066e-10	-1.40622	3.25989e-08	-3.68066e-10	-1.37581
204865313	chr1:204865313:A:G	3.70125e-17	-3.68066e-10	-0.710688	8.12282e-08	-3.68066e-10	-0.462825
204865371	chr1:204865371:A:G	3.95758e-17	-3.68066e-10	-0.643726	8.95285e-08	-3.68066e-10	-0.365531
204866214	chr1:204866214:A:G	2.80217e-17	-3.68066e-10	-0.988965	5.61473e-08	-3.68066e-10	-0.832109
204866260	chr1:204866260:T:C	3.42363e-17	-3.68066e-10	-0.788656	6.84169e-08	-3.68066e-10	-0.634467
204866400	chr1:204866400:G:A	2.78814e-17	-3.68066e-10	-0.993984	5.2721e-08	-3.68066e-10	-0.895074
204867249	chr1:204867249:G:A	1.79984e-17	-3.68066e-10	-1.43166	3.13263e-08	-3.68066e-10	-1.41563
204867309	chr1:204867309:A:G	1.80728e-17	-3.68066e-10	-1.42753	3.15627e-08	-3.68066e-10	-1.40811
204867524	chr1:204867524:A:G	3.67983e-18	-2.13384	-0.885237	8.22082e-09	-2.06333	-0.690089
204867733	chr1:204867733:G:A	6.4353e-18	-2.09891	-0.361235	1.38408e-08	-2.11319	-0.119275
204867805	chr1:204867805:A:T	2.78373e-17	-3.68066e-10	-0.995566	5.26254e-08	-3.68066e-10	-0.896889
204868191	chr1:204868191:C:T	2.4674e-17	-3.68066e-10	-1.11619	4.70299e-08	-3.68066e-10	-1.0093
204868634	chr1:204868634:T:C	2.15566e-17	-3.68066e-10	-1.25126	4.06157e-08	-3.68066e-10	-1.15593
204868693	chr1:204868693:T:C	2.17412e-17	-3.68066e-10	-1.24274	4.10267e-08	-3.68066e-10	-1.14587
204869582	chr1:204869582:A:C	2.64509e-17	-3.68066e-10	-1.04665	4.96363e-08	-3.68066e-10	-0.955366
204870011	chr1:204870011:A:G	1.79125e-17	-3.68066e-10	-1.43645	3.07417e-08	-3.68066e-10	-1.43447
204870014	chr1:204870014:C:T	4.96054e-17	-3.68066e-10	-0.417844	7.05374e-08	-3.68066e-10	-0.603945
204870026	chr1:204870026:T:G	3.33958e-17	-3.68066e-10	-0.813514	2.60327e-07	-3.68066e-10	0.701852
204870553	chr1:204870553:G:A	1.88592e-16	0.917641	-4.18584e-10	1.69465e-07	0.272556	-4.18584e-10
204870824	chr1:204870824:T:C	8.38097e-17	0.106605	-4.18584e-10	6.69366e-08	-0.656342	-4.18584e-10
204870831	chr1:204870831:G:C	1.9647e-17	-3.68066e-10	-1.34402	3.60731e-08	-3.68066e-10	-1.27454
204870976	chr1:204870976:C:A	2.36211e-17	-3.68066e-10	-1.1598	4.35328e-08	-3.68066e-10	-1.08657
204871352	chr1:204871352:G:A	1.79119e-17	-3.68066e-10	-1.43648	3.07556e-08	-3.68066e-10	-1.43402
204871357	chr1:204871357:C:T	3.76391e-17	-0.6939	-4.18584e-10	4.60631e-08	-1.03008	-4.18584e-10
204871479	chr1:204871479:G:A	1.78969e-17	-3.68066e-10	-1.43732	3.06595e-08	-3.68066e-10	-1.43715
204871508	chr1:204871508:T:C	1.9227e-17	-3.68066e-10	-1.36563	3.50781e-08	-3.68066e-10	-1.30251
204872153	chr1:204872153:C:G	9.36831e-17	-3.68066e-10	0.217974	2.59975e-07	-3.68066e-10	0.700497
204872252	chr1:204872252:T:A	2.01158e-17	-3.68066e-10	-1.32044	3.67401e-08	-3.68066e-10	-1.25622
204872974	chr1:204872974:G:A	8.63542e-17	-3.68066e-10	0.136514	2.36955e-07	-3.68066e-10	0.607784
204873052	chr1:204873052:A:G	2.08473e-17	-3.68066e-10	-1.28472	4.51981e-08	-3.68066e-10	-1.04903
204873160	chr1:204873160:C:T	3.66092e-17	-3.68066e-10	-0.721643	3.06869e-07	-3.68066e-10	0.866334
204873341	chr1:204873341:C:A	2.57297e-17	-3.68066e-10	-1.0743	5.10825e-08	-3.68066e-10	-0.926646
204873426	chr1:204873426:C:T	1.24406e-16	0.501605	-4.18584e-10	9.22954e-08	-0.335093	-4.18584e-10
204873676	chr1:204873676:TC:T	2.7925e-17	-3.68066e-10	-0.992422	4.97852e-08	-3.68066e-10	-0.952369
204873687	chr1:204873687:G:A	1.89454e-17	-3.68066e-10	-1.38038	3.36209e-08	-3.68066e-10	-1.34494
204873955	chr1:204873955:G:A	1.98258e-17	-3.68066e-10	-1.33496	3.37843e-08	-3.68066e-10	-1.34009
204874156	chr1:204874156:G:A	1.93393e-17	-3.68066e-10	-1.3598	3.55147e-08	-3.68066e-10	-1.29014
204874181	chr1:204874181:G:C	2.03275e-17	-3.68066e-10	-1.30997	4.17507e-08	-3.68066e-10	-1.12837
204874266	chr1:204874266:C:G	2.71239e-17	-3.68066e-10	-1.02153	4.27445e-08	-3.68066e-10	-1.10485
204874562	chr1:204874562:C:T	2.17266e-17	-3.68066e-10	-1.24341	3.43682e-08	-3.68066e-10	-1.32295
204874564	chr1:204874564:C:T	3.19812e-17	-0.856795	-4.18584e-10	4.05646e-08	-1.15719	-4.18584e-10
204874573	chr1:204874573:A:G	1.97665e-17	-3.68066e-10	-1.33795	3.65926e-08	-3.68066e-10	-1.26024
204875140	chr1:204875140:G:T	2.14964e-17	-3.68066e-10	-1.25406	3.77942e-08	-3.68066e-10	-1.22793
204875657	chr1:204875657:C:T	2.32901e-17	-3.68066e-10	-1.17392	4.11935e-08	-3.68066e-10	-1.14181
204875937	chr1:204875937:A:G	2.03241e-17	-3.68066e-10	-1.31014	3.68965e-08	-3.68066e-10	-1.25197
204875981	chr1:204875981:A:G	7.99255e-17	0.0591516	-4.18584e-10	2.99779e-08	-1.45963	-4.18584e-10
204876219	chr1:204876219:T:C	1.84899e-17	-3.68066e-10	-1.40472	3.26475e-08	-3.68066e-10	-1.37432
204876573	chr1:204876573:A:G	2.16416e-17	-3.68066e-10	-1.24733	3.43096e-08	-3.68066e-10	-1.32466
204876664	chr1:204876664:G:A	1.93368e-17	-3.68066e-10	-1.35993	3.78463e-08	-3.68066e-10	-1.22655
204876724	chr1:204876724:A:G	1.80045e-17	-3.68066e-10	-1.43132	3.07103e-08	-3.68066e-10	-1.43549
204876903	chr1:204876903:C:T	1.81695e-17	-3.68066e-10	-1.4222	3.11019e-08	-3.68066e-10	-1.42282
204877200	chr1:204877200:C:A	1.80358e-17	-3.68066e-10	-1.42959	3.06526e-08	-3.68066e-10	-1.43737
204877336	chr1:204877336:A:G	1.93239e-17	-3.68066e-10	-1.3606	3.45784e-08	-3.68066e-10	-1.31686
204877354	chr1:204877354:G:A	1.79239e-17	-3.68066e-10	-1.43581	3.06683e-08	-3.68066e-10	-1.43686
204877481	chr1:204877481:G:A	2.80702e-17	-3.68066e-10	-0.987234	5.68726e-08	-3.68066e-10	-0.819274
204877644	chr1:204877644:C:T	6.76974e-18	-1.6756	-0.733882	1.39465e-08	-1.2729	-0.951956
204877756	chr1:204877756:G:A	1.82795e-17	-3.68066e-10	-1.41617	3.07572e-08	-3.68066e-10	-1.43396
204878143	chr1:204878143:T:G	2.79497e-17	-3.68066e-10	-0.991537	5.64318e-08	-3.68066e-10	-0.827054
204878366	chr1:204878366:G:A	1.79852e-17	-3.68066e-10	-1.4324	3.06541e-08	-3.68066e-10	-1.43732
204878540	chr1:204878540:C:T	2.23564e-17	-3.68066e-10	-1.21483	3.94828e-08	-3.68066e-10	-1.18422
204878601	chr1:204878601:A:G	2.80591e-17	-3.68066e-10	-0.987629	5.68397e-08	-3.68066e-10	-0.819852
204878660	chr1:204878660:T:G	1.83516e-17	-3.68066e-10	-1.41223	3.25299e-08	-3.68066e-10	-1.37793
204878683	chr1:204878683:C:T	2.08491e-17	-3.68066e-10	-1.28463	3.43382e-08	-3.68066e-10	-1.32383
204878787	chr1:204878787:G:A	1.79933e-17	-3.68066e-10	-1.43194	3.06558e-08	-3.68066e-10	-1.43727
204879003	chr1:204879003:C:G	2.71472e-17	-3.68066e-10	-1.02067	5.4512e-08	-3.68066e-10	-0.861666
204879059	chr1:204879059:C:G	2.45664e-17	-3.68066e-10	-1.12056	4.24981e-08	-3.68066e-10	-1.11063
204879190	chr1:204879190:A:G	1.80252e-17	-3.68066e-10	-1.43017	3.06666e-08	-3.68066e-10	-1.43691
204879233	chr1:204879233:T:C	2.14979e-17	-3.68066e-10	-1.25399	3.77658e-08	-3.68066e-10	-1.22868
204879264	chr1:204879264:A:G	6.63435e-17	-3.68066e-10	-0.127098	1.77957e-07	-3.68066e-10	0.321454
204879266	chr1:204879266:T:C	1.80221e-17	-3.68066e-10	-1.43035	3.06651e-08	-3.68066e-10	-1.43696
204879317	chr1:204879317:TTG:T	1.80205e-17	-3.68066e-10	-1.43043	3.06642e-08	-3.68066e-10	-1.43699
204879533	chr1:204879533:G:A	2.30397e-17	-3.68066e-10	-1.18472	4.07287e-08	-3.68066e-10	-1.15315
204879942	chr1:204879942:G:T	2.71583e-17	-3.68066e-10	-1.02026	5.45383e-08	-3.68066e-10	-0.861183
204879972	chr1:204879972:C:T	2.77464e-17	-3.68066e-10	-0.998836	4.32621e-08	-3.68066e-10	-1.09281
204880028	chr1:204880028:G:T	2.78317e-17	-3.68066e-10	-0.995767	4.98108e-08	-3.68066e-10	-0.951855
204880148	chr1:204880148:G:T	2.08491e-17	-3.68066e-10	-1.28463	3.43382e-08	-3.68066e-10	-1.32383
204880203	chr1:204880203:C:T	2.1341e-17	-3.68066e-10	-1.26132	3.39056e-08	-3.68066e-10	-1.33651
204880222	chr1:204880222:G:A	1.80025e-17	-3.68066e-10	-1.43143	3.06586e-08	-3.68066e-10	-1.43717
204880358	chr1:204880358:T:G	1.79301e-17	-3.68066e-10	-1.43546	3.07086e-08	-3.68066e-10	-1.43554
204880465	chr1:204880465:C:T	1.93053e-17	-3.68066e-10	-1.36156	3.11864e-08	-3.68066e-10	-1.4201
204880791	chr1:204880791:C:T	1.80677e-17	-3.68066e-10	-1.42782	3.0688e-08	-3.68066e-10	-1.43622
204881349	chr1:204881349:G:T	2.7846e-17	-3.68066e-10	-0.995255	5.65326e-08	-3.68066e-10	-0.82527
204881568	chr1:204881568:G:A	1.79176e-17	-3.68066e-10	-1.43616	3.07341e-08	-3.68066e-10	-1.43471
204881608	chr1:204881608:C:T	2.2421e-17	-3.68066e-10	-1.21194	3.94828e-08	-3.68066e-10	-1.18422
204881963	chr1:204881963:G:A	2.22303e-17	-3.68066e-10	-1.22049	3.92127e-08	-3.68066e-10	-1.19109
204882104	chr1:204882104:C:T	1.86641e-17	-3.68066e-10	-1.39534	3.09863e-08	-3.68066e-10	-1.42654
204882242	chr1:204882242:T:C	2.88448e-18	-2.13877	-1.12383	5.95157e-09	-2.04742	-1.02901
204882602	chr1:204882602:C:G	2.03593e-17	-3.68066e-10	-1.30841	3.27178e-08	-3.68066e-10	-1.37217
204882811	chr1:204882811:T:G	1.85732e-17	-3.68066e-10	-1.40022	3.31217e-08	-3.68066e-10	-1.3599
204882815	chr1:204882815:G:A	2.93434e-18	-2.12526	-1.1202	5.78773e-09	-2.07739	-1.02696
204882962	chr1:204882962:C:T	8.60219e-17	-3.68066e-10	0.132658	2.27804e-07	-3.68066e-10	0.5684
204883244	chr1:204883244:G:A	2.05118e-17	-3.68066e-10	-1.30094	3.74382e-08	-3.68066e-10	-1.2374
204883464	chr1:204883464:C:G	4.79786e-17	-3.68066e-10	-0.451188	6.86702e-08	-3.68066e-10	-0.630772
204883498	chr1:204883498:A:G	2.94631e-18	-2.13055	-1.11084	5.90127e-09	-2.068	-1.01692
204883715	chr1:204883715:T:C	2.89762e-18	-2.13272	-1.12533	5.83522e-09	-2.06306	-1.03312
204883765	chr1:204883765:G:A	2.06581e-17	-3.68066e-10	-1.29383	3.5292e-08	-3.68066e-10	-1.29643
204883813	chr1:204883813:G:A	2.03948e-17	-3.68066e-10	-1.30666	3.71966e-08	-3.68066e-10	-1.24387
204884033	chr1:204884033:C:T	1.87661e-17	-3.68066e-10	-1.38989	3.291e-08	-3.68066e-10	-1.36631
204884088	chr1:204884088:C:G	2.65212e-17	-3.68066e-10	-1.044	4.73073e-08	-3.68066e-10	-1.00342
204884210	chr1:204884210:A:G	2.92342e-18	-2.13762	-1.11157	6.00355e-09	-2.05077	-1.01697
204884255	chr1:204884255:C:T	2.83672e-18	-2.10557	-1.17372	5.27709e-09	-2.10497	-1.09175
204884353	chr1:204884353:A:G	2.79073e-17	-3.68066e-10	-0.993057	5.67257e-08	-3.68066e-10	-0.82186
204884425	chr1:204884425:C:T	1.79105e-17	-3.68066e-10	-1.43656	3.10638e-08	-3.68066e-10	-1.42404
204884876	chr1:204884876:G:A	6.47385e-17	-0.151588	-4.18584e-10	4.05101e-08	-1.15854	-4.18584e-10
204884932	chr1:204884932:A:T	1.95168e-17	-3.68066e-10	-1.35067	3.50512e-08	-3.68066e-10	-1.30328
204886770	chr1:204886770:G:A	8.78678e-18	-2.1487	-4.18584e-10	1.75233e-08	-1.99656	-4.18584e-10
204886838	chr1:204886838:G:A	3.43324e-18	-2.1404	-0.94804	1.23688e-08	-1.71957	-0.62534
204886911	chr1:204886911:C:T	2.12581e-17	-3.68066e-10	-1.2652	4.53216e-08	-3.68066e-10	-1.0463
204888016	chr1:204888016:G:T	1.79007e-17	-3.68066e-10	-1.4371	3.0965e-08	-3.68066e-10	-1.42723
204888322	chr1:204888322:C:T	1.8223e-17	-3.68066e-10	-1.41926	3.0809e-08	-3.68066e-10	-1.43228
204888505	chr1:204888505:A:C	9.47545e-18	-2.07324	-4.18584e-10	3.48068e-08	-1.31027	-4.18584e-10
204888569	chr1:204888569:C:T	7.42148e-17	-0.0149802	-4.18584e-10	1.2424e-07	-0.0378762	-4.18584e-10
204888869	chr1:204888869:G:A	1.79231e-17	-3.68066e-10	-1.43585	3.18955e-08	-3.68066e-10	-1.39762
204889197	chr1:204889197:T:C	1.79461e-17	-3.68066e-10	-1.43457	3.20828e-08	-3.68066e-10	-1.39177
204889947	chr1:204889947:G:A	2.10351e-17	-3.68066e-10	-1.27575	3.80643e-08	-3.68066e-10	-1.22081
204890380	chr1:204890380:G:A	2.11938e-17	-3.68066e-10	-1.26824	3.63956e-08	-3.68066e-10	-1.26564
204890621	chr1:204890621:A:G	2.89604e-16	-3.68066e-10	1.34657	3.61979e-06	-3.68066e-10	3.33408
204890694	chr1:204890694:C:T	1.9143e-17	-3.68066e-10	-1.37001	3.36672e-08	-3.68066e-10	-1.34356
204891104	chr1:204891104:C:T	1.82964e-17	-3.68066e-10	-1.41524	3.1812e-08	-3.68066e-10	-1.40024
204892134	chr1:204892134:A:G	2.53241e-17	-3.68066e-10	-1.09019	4.72304e-08	-3.68066e-10	-1.00505
204892243	chr1:204892243:C:T	1.84199e-17	-3.68066e-10	-1.40851	3.68976e-08	-3.68066e-10	-1.25194
204892691	chr1:204892691:A:G	4.60147e-17	-3.68066e-10	-0.492982	8.05932e-08	-3.68066e-10	-0.470674
204893690	chr1:204893690:G:A	1.79589e-17	-3.68066e-10	-1.43386	3.12162e-08	-3.68066e-10	-1.41915
204893993	chr1:204893993:A:G	1.82938e-17	-3.68066e-10	-1.41538	3.62698e-08	-3.68066e-10	-1.2691
204894178	chr1:204894178:T:A	1.88421e-17	-3.68066e-10	-1.38585	4.10007e-08	-3.68066e-10	-1.1465
204895024	chr1:204895024:A:G	1.8393e-17	-3.68066e-10	-1.40997	3.84077e-08	-3.68066e-10	-1.21183
204895952	chr1:204895952:A:G	1.17963e-17	-1.85416	-4.18584e-10	2.0754e-08	-1.82735	-4.18584e-10
204896044	chr1:204896044:G:A	3.26329e-17	-3.68066e-10	-0.836622	6.45678e-08	-3.68066e-10	-0.692371
204896420	chr1:204896420:C:G	2.65465e-17	-3.68066e-10	-1.04305	4.95803e-08	-3.68066e-10	-0.956495
204896530	chr1:204896530:T:A	2.86567e-17	-3.68066e-10	-0.966555	6.11055e-08	-3.68066e-10	-0.747486
204897275	chr1:204897275:A:C	3.47618e-17	-3.68066e-10	-0.773424	6.94313e-08	-3.68066e-10	-0.619749
204897640	chr1:204897640:C:T	9.64067e-17	-3.68066e-10	0.246632	2.55466e-07	-3.68066e-10	0.683001
204898145	chr1:204898145:A:G	1.79127e-17	-3.68066e-10	-1.43643	3.12465e-08	-3.68066e-10	-1.41818
204898301	chr1:204898301:G:A	2.00138e-17	-3.68066e-10	-1.32552	3.29097e-08	-3.68066e-10	-1.36632
204898309	chr1:204898309:T:C	1.71708e-17	-1.47873	-4.18584e-10	2.34776e-08	-1.70404	-4.18584e-10
204898509	chr1:204898509:TATC:T	3.9913e-17	-3.68066e-10	-0.635242	5.78751e-08	-3.68066e-10	-0.8018
204899369	chr1:204899369:G:C	2.28305e-18	-2.07611	-1.42032	4.24933e-09	-2.1045	-1.30883
204899420	chr1:204899420:A:AG	3.12692e-17	-3.68066e-10	-0.87931	1.25571e-07	-3.68066e-10	-0.0272174
204899439	chr1:204899439:C:T	2.25451e-17	-3.68066e-10	-1.20643	4.38736e-08	-3.68066e-10	-1.07877
204899709	chr1:204899709:T:C	2.49962e-17	-3.68066e-10	-1.10322	4.14794e-08	-3.68066e-10	-1.13489
204900176	chr1:204900176:A:G	1.93749e-17	-3.68066e-10	-1.35797	3.27028e-08	-3.68066e-10	-1.37263
204900326	chr1:204900326:T:G	1.81212e-17	-3.68066e-10	-1.42486	3.07747e-08	-3.68066e-10	-1.4334
204900431	chr1:204900431:A:G	4.15271e-17	-3.68066e-10	-0.595597	8.55962e-08	-3.68066e-10	-0.410447
204900879	chr1:204900879:G:A	1.85178e-17	-3.68066e-10	-1.40321	3.3824e-08	-3.68066e-10	-1.33892
204901860	chr1:204901860:G:A	4.22053e-18	-1.88753	-0.994449	6.61469e-09	-2.12697	-0.843823
204901930	chr1:204901930:C:G	4.54244e-18	-2.12255	-0.68593	1.43458e-08	-1.91914	-0.277495
204902130	chr1:204902130:C:T	1.78983e-17	-3.68066e-10	-1.43724	3.08659e-08	-3.68066e-10	-1.43044
204902648	chr1:204902648:T:C	3.62414e-17	-3.68066e-10	-0.731742	5.37315e-08	-3.68066e-10	-0.876088
204902702	chr1:204902702:T:C	1.46421e-15	2.72598	0.241149	4.71634e-07	0.861095	0.435021
204902853	chr1:204902853:G:A	4.40523e-18	-1.96268	-0.876473	2.10768e-08	-1.79493	-0.0169884
204902940	chr1:204902940:A:G	2.20636e-18	-2.13355	-1.39705	3.65604e-09	-2.14205	-1.42165
204903359	chr1:204903359:C:T	2.24674e-17	-1.07729	-0.132582	3.36998e-08	-2.05916	0.716568
204903504	chr1:204903504:G:T	4.84033e-17	-3.68066e-10	-0.442375	9.48653e-08	-3.68066e-10	-0.30763
204903714	chr1:204903714:G:A	2.28522e-18	-2.09427	-1.40122	3.97476e-09	-2.05448	-1.42565
204904819	chr1:204904819:T:C	2.39546e-17	0.0716274	-1.21741	4.76885e-09	-1.89406	-1.40392
204904883	chr1:204904883:TC:T	2.24852e-16	0.434138	0.659359	2.5854e-07	-0.388966	1.08393
204905132	chr1:204905132:T:A	3.17271e-17	-3.68066e-10	-0.864773	4.83511e-08	-3.68066e-10	-0.981599
204905443	chr1:204905443:C:T	1.83379e-17	-3.68066e-10	-1.41297	3.24564e-08	-3.68066e-10	-1.38019
204906202	chr1:204906202:A:T	4.13756e-17	0.716745	-1.316	6.86064e-09	-1.50399	-1.4303
204906736	chr1:204906736:G:A	3.23295e-17	-3.68066e-10	-0.845963	5.76978e-08	-3.68066e-10	-0.804869
204906779	chr1:204906779:C:T	8.77531e-18	-2.15	-4.18584e-10	2.04723e-08	-1.84101	-4.18584e-10
204906882	chr1:204906882:A:G	7.73539e-17	-3.68066e-10	0.0264472	1.90248e-07	-3.68066e-10	0.388243
204907521	chr1:204907521:G:A	3.75717e-17	-3.68066e-10	-0.695693	5.33047e-08	-3.68066e-10	-0.884062
204907838	chr1:204907838:T:G	1.28755e-17	-0.341053	-1.42556	5.09015e-09	-1.79544	-1.43734
204907941	chr1:204907941:T:C	3.1919e-17	-0.227891	-0.630851	2.66594e-08	-1.13839	-0.438559
204908014	chr1:204908014:T:C	1.21095e-17	-0.537264	-1.29069	2.5509e-08	-0.33977	-1.28129
204908524	chr1:204908524:G:A	8.10321e-17	-0.516599	0.5895	2.68874e-07	-0.26893	1.00308
204908565	chr1:204908565:T:C	2.30476e-17	-3.68066e-10	-1.18438	4.09819e-08	-3.68066e-10	-1.14696
204908808	chr1:204908808:T:G	1.79954e-17	-3.68066e-10	-1.43183	3.10075e-08	-3.68066e-10	-1.42586
204908917	chr1:204908917:A:G	1.60598e-17	-0.139082	-1.40654	4.81122e-09	-1.85485	-1.43429
204909474	chr1:204909474:GAAAGTTCTTC:G	7.22261e-17	-3.68066e-10	-0.0421419	1.34796e-07	-3.68066e-10	0.0436766
204909576	chr1:204909576:A:G	8.10256e-18	-2.07721	-0.152552	2.41258e-08	-1.63678	-0.0400317
204909660	chr1:204909660:A:G	2.33132e-17	-3.68066e-10	-1.17292	4.28011e-08	-3.68066e-10	-1.10352
204909763	chr1:204909763:T:A	1.92122e-17	-3.68066e-10	-1.3664	3.14457e-08	-3.68066e-10	-1.41182
204909809	chr1:204909809:A:G	2.21274e-17	-3.68066e-10	-1.22513	4.016e-08	-3.68066e-10	-1.16722
204909961	chr1:204909961:A:G	9.84144e-18	-2.08234	0.0469947	2.8067e-08	-1.64146	0.11597
204910621	chr1:204910621:A:G	2.99807e-17	-3.68066e-10	-0.921389	5.6816e-08	-3.68066e-10	-0.82027
204910695	chr1:204910695:A:T	3.24361e-17	-0.0908811	-0.751791	2.73256e-08	-1.03333	-0.51893
204910906	chr1:204910906:G:C	1.38861e-17	-0.980982	-0.710077	1.94041e-08	-1.36402	-0.530587
204910947	chr1:204910947:A:G	8.71066e-18	-2.09297	-0.0644254	2.53362e-08	-1.67803	0.0501776
204911068	chr1:204911068:T:C	1.79038e-16	0.865655	-4.18584e-10	1.59299e-07	0.210693	-4.18584e-10
204911079	chr1:204911079:C:T	2.1998e-17	-3.68066e-10	-1.23099	3.99019e-08	-3.68066e-10	-1.17366
204911260	chr1:204911260:T:C	1.74972e-17	-0.0605757	-1.39933	4.95954e-09	-1.82642	-1.43235
204912077	chr1:204912077:A:G	1.10918e-17	-1.02628	-0.889458	1.33368e-08	-1.5664	-0.703164
204912079	chr1:204912079:G:A	1.00944e-17	-1.05649	-0.953472	1.20958e-08	-1.59005	-0.77718
204912139	chr1:204912139:T:C	2.31503e-17	-3.68066e-10	-1.17993	4.38826e-08	-3.68066e-10	-1.07857
204912210	chr1:204912210:C:T	9.57749e-18	-1.04744	-1.01508	1.13178e-08	-1.55007	-0.883646
204912214	chr1:204912214:G:A	2.28339e-17	-3.68066e-10	-1.1937	4.31536e-08	-3.68066e-10	-1.09532
204912274	chr1:204912274:A:G	2.20852e-17	-3.68066e-10	-1.22703	4.01931e-08	-3.68066e-10	-1.16639
204912480	chr1:204912480:T:C	1.80525e-17	-3.68066e-10	-1.42866	3.30221e-08	-3.68066e-10	-1.36291
204912571	chr1:204912571:C:G	8.7896e-18	-0.794645	-1.35373	4.22841e-09	-2.01449	-1.40378
204912867	chr1:204912867:AT:A	2.57329e-17	-3.68066e-10	-1.07417	3.8225e-08	-3.68066e-10	-1.2166
204912880	chr1:204912880:T:C	2.95358e-18	-2.14537	-1.09355	7.51963e-09	-1.91413	-0.928437
204912905	chr1:204912905:A:G	1.80497e-17	-3.68066e-10	-1.42881	3.1075e-08	-3.68066e-10	-1.42368
204913042	chr1:204913042:A:T	1.78968e-17	-3.68066e-10	-1.43732	3.07021e-08	-3.68066e-10	-1.43576
204913100	chr1:204913100:A:C	1.09747e-17	-1.06864	-0.857709	1.33844e-08	-1.59925	-0.666748
204913164	chr1:204913164:C:T	9.94302e-18	-1.07282	-0.952251	1.19156e-08	-1.60519	-0.777046
204913382	chr1:204913382:G:A	1.15384e-17	-1.00154	-0.874723	1.40224e-08	-1.53385	-0.685578
204913405	chr1:204913405:A:G	1.09464e-17	-1.02507	-0.903864	1.31075e-08	-1.56726	-0.719648
204913823	chr1:204913823:A:G	1.34562e-17	-1.2763	-0.446207	1.87471e-08	-1.69786	-0.231185
204914283	chr1:204914283:A:G	7.05317e-18	-2.11359	-0.254877	1.94816e-08	-1.74196	-0.148658
204914320	chr1:204914320:G:A	2.21148e-17	-3.68066e-10	-1.2257	4.0255e-08	-3.68066e-10	-1.16485
204914825	chr1:204914825:T:A	8.10098e-18	-1.9038	-0.326162	2.24273e-08	-1.97107	0.22126
204914976	chr1:204914976:A:G	6.88391e-18	-2.10746	-0.285298	1.9496e-08	-1.7078	-0.182085
204915049	chr1:204915049:A:G	6.85247e-18	-2.1097	-0.287635	1.93096e-08	-1.71463	-0.184856
204915163	chr1:204915163:C:T	7.22714e-18	-2.09582	-0.248283	2.06871e-08	-1.68801	-0.142571
204915271	chr1:204915271:ACT:A	4.09989e-17	-3.68066e-10	-0.608398	6.68176e-08	-3.68066e-10	-0.658121
204915302	chr1:204915302:A:T	6.93874e-18	-2.08603	-0.29879	2.01728e-08	-1.66029	-0.195456
204915471	chr1:204915471:A:G	6.81682e-18	-2.08593	-0.316616	1.98266e-08	-1.65961	-0.213456
204915516	chr1:204915516:C:T	3.56694e-17	-3.68066e-10	-0.747649	7.14759e-08	-3.68066e-10	-0.590727
204915581	chr1:204915581:G:A	3.73193e-18	-1.73343	-1.27159	6.64579e-09	-1.95009	-1.01601
204915693	chr1:204915693:T:G	7.42405e-18	-2.0942	-0.223023	2.13821e-08	-1.68367	-0.11386
204915708	chr1:204915708:T:A	8.47343e-18	-1.34204	-0.842965	1.10855e-08	-1.72761	-0.726847
204915722	chr1:204915722:G:T	1.81765e-17	-3.68066e-10	-1.42181	3.22893e-08	-3.68066e-10	-1.38535
204915743	chr1:204915743:G:A	1.10887e-17	-2.08193	0.165917	3.36242e-08	-1.64837	0.303529
204915909	chr1:204915909:T:C	2.41108e-17	-3.68066e-10	-1.13928	4.60062e-08	-3.68066e-10	-1.03131
204916006	chr1:204916006:G:A	6.68135e-18	-2.08236	-0.34026	1.95828e-08	-1.65146	-0.23398
204916082	chr1:204916082:G:A	6.92753e-18	-2.08139	-0.305047	2.03939e-08	-1.64793	-0.196921
204916237	chr1:204916237:T:C	2.13674e-17	-3.68066e-10	-1.26008	3.48545e-08	-3.68066e-10	-1.30891
204916355	chr1:204916355:G:A	1.16537e-16	-3.68066e-10	0.436262	1.66773e-07	-3.68066e-10	0.256544
204916356	chr1:204916356:G:A	6.59988e-18	-2.08396	-0.350935	1.93059e-08	-1.65473	-0.244944
204916830	chr1:204916830:T:C	7.31834e-18	-2.07645	-0.255106	2.17763e-08	-1.63223	-0.147038
204917114	chr1:204917114:G:T	2.66618e-17	-3.68066e-10	-1.03871	3.96147e-08	-3.68066e-10	-1.18089
204917238	chr1:204917238:A:G	1.80821e-17	-3.68066e-10	-1.42702	3.19854e-08	-3.68066e-10	-1.39481
204917441	chr1:204917441:A:T	2.42391e-17	-3.68066e-10	-1.13398	4.5085e-08	-3.68066e-10	-1.05154
204917933	chr1:204917933:A:G	1.08902e-16	-3.68066e-10	0.368508	1.57513e-07	-3.68066e-10	0.19942
204918258	chr1:204918258:A:G	1.87776e-17	-3.68066e-10	-1.38928	3.30355e-08	-3.68066e-10	-1.3625
204918805	chr1:204918805:C:T	1.91117e-17	-3.68066e-10	-1.37164	3.4513e-08	-3.68066e-10	-1.31875
204918832	chr1:204918832:A:C	2.4411e-16	1.17567	-4.18584e-10	2.1044e-07	0.489111	-4.18584e-10
204919216	chr1:204919216:G:T	4.71577e-18	-1.63863	-1.1324	8.76492e-09	-1.87007	-0.819263
204919408	chr1:204919408:G:A	2.34141e-18	-2.102	-1.36919	5.01109e-09	-2.06797	-1.18047
204919524	chr1:204919524:A:C	8.85665e-18	-2.14078	-4.18584e-10	2.91591e-08	-1.48732	-4.18584e-10
204919626	chr1:204919626:G:T	5.41641e-18	-1.59422	-1.03829	1.02445e-08	-1.85613	-0.677219
204919753	chr1:204919753:C:T	1.9018e-17	-3.68066e-10	-1.37656	3.38651e-08	-3.68066e-10	-1.3377
204920404	chr1:204920404:C:T	2.32192e-18	-2.14314	-1.33641	6.02363e-09	-1.94937	-1.11503
204920781	chr1:204920781:G:A	4.42211e-17	-0.659399	0.126658	6.42906e-08	-1.12531	0.428635
204921522	chr1:204921522:T:G	2.02471e-17	-3.68066e-10	-1.31393	3.61074e-08	-3.68066e-10	-1.27359
204921544	chr1:204921544:CT:C	2.10432e-17	-3.68066e-10	-1.27536	3.819e-08	-3.68066e-10	-1.21751
204921603	chr1:204921603:A:G	8.89555e-18	-2.1287	-0.00769566	2.74724e-08	-1.74097	0.194063
204921670	chr1:204921670:C:A	2.21196e-17	-3.68066e-10	-1.22548	3.42764e-08	-3.68066e-10	-1.32563
204922096	chr1:204922096:A:G	1.98627e-17	-3.68066e-10	-1.3331	3.52794e-08	-3.68066e-10	-1.29679
204922107	chr1:204922107:C:T	5.21971e-16	1.10338	0.832291	7.60696e-07	-0.00228026	1.77643
204922109	chr1:204922109:G:T	1.88346e-17	-3.68066e-10	-1.38625	3.42158e-08	-3.68066e-10	-1.3274
204922429	chr1:204922429:C:G	2.10487e-17	-3.68066e-10	-1.2751	3.32093e-08	-3.68066e-10	-1.35726
204922780	chr1:204922780:A:G	2.04335e-17	-3.68066e-10	-1.30477	3.64492e-08	-3.68066e-10	-1.26417
204922829	chr1:204922829:A:G	3.39434e-17	-3.68066e-10	-0.79725	5.62571e-08	-3.68066e-10	-0.830156
204923201	chr1:204923201:C:T	2.01261e-17	-1.27914	-0.0407861	5.1647e-08	-1.61723	0.701576
204923518	chr1:204923518:T:A	5.86269e-17	-3.68066e-10	-0.25075	1.17424e-07	-3.68066e-10	-0.0942998
204923575	chr1:204923575:C:T	2.08147e-17	-3.68066e-10	-1.28628	3.85489e-08	-3.68066e-10	-1.20816
204923713	chr1:204923713:G:A	1.96958e-17	-3.68066e-10	-1.34154	3.59404e-08	-3.68066e-10	-1.27822
204924524	chr1:204924524:G:C	3.74789e-17	-3.68066e-10	-0.698166	6.24626e-08	-3.68066e-10	-0.72552
204924757	chr1:204924757:A:C	1.01525e-17	-0.871873	-1.13235	9.80007e-09	-1.52186	-1.05584
204925184	chr1:204925184:G:A	1.83535e-17	-3.68066e-10	-1.41212	3.08729e-08	-3.68066e-10	-1.43021
204925271	chr1:204925271:A:G	3.06273e-17	-3.68066e-10	-0.900053	4.60667e-08	-3.68066e-10	-1.03
204925442	chr1:204925442:C:T	3.75819e-17	-3.68066e-10	-0.695422	6.9813e-08	-3.68066e-10	-0.614268
204925802	chr1:204925802:C:T	1.91362e-17	-3.68066e-10	-1.37036	3.1962e-08	-3.68066e-10	-1.39554
204926088	chr1:204926088:G:A	3.42548e-18	-1.97178	-1.11892	8.51304e-09	-1.9883	-0.730184
204926768	chr1:204926768:T:G	1.80099e-17	-3.68066e-10	-1.43102	3.07355e-08	-3.68066e-10	-1.43467
204926793	chr1:204926793:G:A	1.79746e-17	-3.68066e-10	-1.43298	3.07564e-08	-3.68066e-10	-1.43399
204926967	chr1:204926967:C:T	1.9382e-17	-3.68066e-10	-1.3576	3.6549e-08	-3.68066e-10	-1.26143
204927053	chr1:204927053:T:C	1.81599e-17	-3.68066e-10	-1.42273	3.07166e-08	-3.68066e-10	-1.43528
204927202	chr1:204927202:C:T	3.29994e-16	-3.68066e-10	1.47713	9.35779e-07	-3.68066e-10	1.98129
204927486	chr1:204927486:G:C	1.85202e-17	-3.68066e-10	-1.40308	3.10345e-08	-3.68066e-10	-1.42499
204927676	chr1:204927676:C:G	8.87147e-18	-2.1391	-4.18584e-10	1.51297e-08	-2.14343	-4.18584e-10
204928206	chr1:204928206:G:A	1.8028e-17	-3.68066e-10	-1.43002	3.06554e-08	-3.68066e-10	-1.43728
204928444	chr1:204928444:G:C	2.42036e-18	-2.01396	-1.42407	4.02089e-09	-2.11757	-1.35102
204928518	chr1:204928518:G:A	3.54182e-17	-3.68066e-10	-0.754718	5.89602e-08	-3.68066e-10	-0.783225
204929002	chr1:204929002:A:G	9.01862e-18	-2.12265	-4.18584e-10	1.50393e-08	-2.14942	-4.18584e-10
204929129	chr1:204929129:G:T	6.95573e-17	-3.68066e-10	-0.0797931	1.37781e-07	-3.68066e-10	0.06558
204930016	chr1:204930016:A:G	3.90633e-17	-3.68066e-10	-0.656759	7.05422e-08	-3.68066e-10	-0.603876
204930650	chr1:204930650:G:A	2.30435e-18	-2.08356	-1.40358	4.65433e-09	-1.98947	-1.33282
204930789	chr1:204930789:C:T	3.62709e-18	-2.11558	-0.917935	7.46203e-09	-2.13353	-0.716729
204931085	chr1:204931085:A:G	1.80451e-17	-3.68066e-10	-1.42907	3.06638e-08	-3.68066e-10	-1.437
204932060	chr1:204932060:T:C	2.92483e-17	-3.68066e-10	-0.946122	5.99396e-08	-3.68066e-10	-0.766751
204932489	chr1:204932489:T:A	3.07012e-17	-3.68066e-10	-0.897642	6.32552e-08	-3.68066e-10	-0.712911
204933196	chr1:204933196:G:A	1.91677e-17	-3.68066e-10	-1.36872	3.61725e-08	-3.68066e-10	-1.27179
204933233	chr1:204933233:C:G	2.66182e-17	-3.68066e-10	-1.04035	5.38751e-08	-3.68066e-10	-0.873418
204933473	chr1:204933473:A:G	2.9701e-18	-1.89031	-1.34304	4.56122e-09	-2.1454	-1.1971
204933789	chr1:204933789:T:A	8.40946e-17	-3.68066e-10	0.109999	1.17673e-07	-3.68066e-10	-0.0921745
204934069	chr1:204934069:C:T	8.2548e-15	4.68287	0.0137385	1.06558e-06	1.23643	0.874757
204934294	chr1:204934294:G:T	3.53813e-17	0.525005	-1.28077	2.27793e-08	-0.577346	-1.15689
204934695	chr1:204934695:A:G	4.60118e-18	-1.56476	-1.23087	4.77461e-09	-2.12454	-1.17223
204934746	chr1:204934746:C:T	3.03984e-18	-1.83665	-1.37349	3.61156e-09	-2.13937	-1.43658
204934775	chr1:204934775:G:T	2.72992e-17	-3.68066e-10	-1.01509	4.94278e-08	-3.68066e-10	-0.959574
204934830	chr1:204934830:T:C	1.16254e-17	-0.438782	-1.42997	7.50384e-09	-1.41789	-1.42678
204935208	chr1:204935208:A:G	1.79793e-17	-3.68066e-10	-1.43272	3.06798e-08	-3.68066e-10	-1.43648
204935575	chr1:204935575:T:C	2.72446e-18	-1.96186	-1.35781	4.12355e-09	-2.01271	-1.43066
204935707	chr1:204935707:G:A	4.1998e-18	-1.49884	-1.38807	4.28876e-09	-2.03808	-1.36601
204935877	chr1:204935877:G:A	5.00213e-17	-3.68066e-10	-0.409496	9.78476e-08	-3.68066e-10	-0.276676
204935892	chr1:204935892:T:A	3.14245e-18	-2.14345	-1.03349	4.69573e-09	-2.11023	-1.2032
204936201	chr1:204936201:TTTC:T	2.26006e-17	-3.68066e-10	-1.20397	3.416e-08	-3.68066e-10	-1.32903
204936203	chr1:204936203:TC:T	9.43468e-18	-2.07755	-4.18584e-10	1.56858e-08	-2.10733	-4.18584e-10
204936418	chr1:204936418:C:T	2.4716e-17	0.291906	-1.4064	1.02995e-08	-1.09222	-1.43576
204936475	chr1:204936475:T:C	2.73122e-17	-3.68066e-10	-1.01461	4.94518e-08	-3.68066e-10	-0.959088
204936689	chr1:204936689:C:T	1.86119e-17	-3.68066e-10	-1.39814	3.12437e-08	-3.68066e-10	-1.41827
204936716	chr1:204936716:T:C	2.68002e-17	0.37194	-1.40547	1.012e-08	-1.10988	-1.43569
204936792	chr1:204936792:G:A	2.2094e-17	0.200798	-1.42744	8.87868e-09	-1.24056	-1.43588
204936906	chr1:204936906:C:T	3.17803e-17	-3.68066e-10	-0.863097	5.77602e-08	-3.68066e-10	-0.803788
204936925	chr1:204936925:A:G	4.33861e-17	0.706333	-1.25814	1.53429e-08	-0.730528	-1.3989
204937047	chr1:204937047:T:TA	2.66485e-18	-1.9048	-1.43699	4.34602e-09	-2.1215	-1.26933
204937071	chr1:204937071:G:T	2.84514e-17	0.458961	-1.43271	1.10232e-08	-1.04664	-1.41345
204937106	chr1:204937106:G:A	2.74175e-17	0.408832	-1.41959	1.03854e-08	-1.08969	-1.42999
204937170	chr1:204937170:C:G	2.27421e-17	0.222559	-1.42028	9.2461e-09	-1.20635	-1.42953
204937385	chr1:204937385:A:G	2.01849e-17	0.0808145	-1.39782	8.86104e-09	-1.2458	-1.43263
204937466	chr1:204937466:T:C	2.60188e-17	0.351833	-1.41496	1.00094e-08	-1.12403	-1.43253
204937472	chr1:204937472:T:C	2.63734e-17	0.366241	-1.41583	1.01045e-08	-1.11498	-1.43213
204937486	chr1:204937486:C:T	2.87735e-17	0.453139	-1.41563	1.06868e-08	-1.05887	-1.43221
204937501	chr1:204937501:G:C	2.80186e-17	0.42514	-1.41421	1.04896e-08	-1.07682	-1.43288
204937604	chr1:204937604:T:C	2.59737e-17	0.356124	-1.42098	1.0072e-08	-1.12135	-1.42898
204937794	chr1:204937794:T:C	2.52722e-17	0.326138	-1.41838	9.86221e-09	-1.14061	-1.43077
204937811	chr1:204937811:G:T	2.21368e-17	0.0392492	-1.26395	1.16983e-08	-1.17479	-1.22586
204937818	chr1:204937818:A:G	2.5507e-17	-3.68066e-10	-1.08299	3.74105e-08	-3.68066e-10	-1.23813
204937869	chr1:204937869:A:G	2.76635e-17	0.412588	-1.41442	1.04059e-08	-1.08499	-1.43272
204937915	chr1:204937915:A:G	2.68657e-17	0.385689	-1.41678	1.02426e-08	-1.10193	-1.43159
204938173	chr1:204938173:G:A	1.83763e-17	-3.68066e-10	-1.41088	3.37972e-08	-3.68066e-10	-1.33971
204938561	chr1:204938561:A:T	1.59186e-17	-0.194381	-1.36008	9.60639e-09	-1.25584	-1.34182
204938656	chr1:204938656:A:G	3.20214e-18	-1.87086	-1.28726	8.04009e-09	-1.51341	-1.26223
204938688	chr1:204938688:G:A	4.54881e-17	-3.68066e-10	-0.504492	7.91438e-08	-3.68066e-10	-0.488821
204938768	chr1:204938768:C:T	2.72992e-17	-3.68066e-10	-1.01509	4.94278e-08	-3.68066e-10	-0.959574
204938844	chr1:204938844:T:A	2.5838e-17	0.341556	-1.41165	9.94388e-09	-1.12918	-1.43395
204938862	chr1:204938862:T:C	2.42118e-17	0.275888	-1.41099	9.53758e-09	-1.17066	-1.43419
204939288	chr1:204939288:A:G	1.96962e-17	0.091857	-1.43338	8.35758e-09	-1.30531	-1.43161
204939646	chr1:204939646:C:T	5.72038e-16	2.02726	-4.18584e-10	6.3728e-08	-0.705463	-4.18584e-10
204939741	chr1:204939741:G:A	2.45312e-18	-2.0116	-1.41298	3.96762e-09	-2.04458	-1.43734
204939832	chr1:204939832:T:C	5.00294e-17	-3.68066e-10	-0.409333	9.70138e-08	-3.68066e-10	-0.285234
204939930	chr1:204939930:T:C	2.25327e-17	0.210989	-1.41797	9.17944e-09	-1.21198	-1.43114
204940139	chr1:204940139:A:G	4.94496e-17	-3.68066e-10	-0.42099	1.12913e-07	-3.68066e-10	-0.133473
204940580	chr1:204940580:G:A	2.14638e-17	0.124531	-1.38011	9.70468e-09	-1.28017	-1.30731
204940588	chr1:204940588:CCTT:C	2.10062e-17	0.106282	-1.38341	9.55127e-09	-1.29104	-1.31238
204940601	chr1:204940601:C:T	2.10784e-17	0.106413	-1.38011	9.59466e-09	-1.29157	-1.30731
204940643	chr1:204940643:G:A	2.9079e-17	0.314656	-1.26658	1.48712e-08	-1.2113	-0.949366
204940644	chr1:204940644:T:C	1.73051e-17	-0.078377	-1.39256	8.90192e-09	-1.34576	-1.32806
204941228	chr1:204941228:T:A	3.20509e-18	-2.02331	-1.1339	8.20559e-09	-1.78324	-0.972028
204941233	chr1:204941233:T:A	1.55833e-17	-0.279215	-1.29653	9.61713e-09	-1.34719	-1.24935
204941384	chr1:204941384:T:C	2.53366e-16	-3.68066e-10	1.21289	4.84319e-07	-3.68066e-10	1.32266
204941448	chr1:204941448:A:G	1.96145e-17	-0.255677	-1.09	1.59628e-08	-1.61714	-0.472688
204941560	chr1:204941560:T:C	2.03857e-17	-0.207822	-1.09929	1.61589e-08	-1.59039	-0.487225
204942025	chr1:204942025:T:C	1.80921e-17	-3.68066e-10	-1.42647	3.17875e-08	-3.68066e-10	-1.40102
204942813	chr1:204942813:C:A	1.97496e-17	-3.68066e-10	-1.33881	3.41641e-08	-3.68066e-10	-1.32891
204942838	chr1:204942838:G:A	2.46786e-17	-1.11601	-4.18584e-10	3.07845e-08	-1.43308	-4.18584e-10
204942849	chr1:204942849:T:C	1.78963e-17	-3.68066e-10	-1.43735	3.15208e-08	-3.68066e-10	-1.40944
204942966	chr1:204942966:C:T	8.85237e-18	-0.790039	-1.35122	5.01793e-09	-2.13912	-1.10795
204942972	chr1:204942972:C:T	3.21657e-18	-1.73467	-1.41896	3.79405e-09	-2.08929	-1.43736
204943439	chr1:204943439:C:T	2.44947e-17	-3.68066e-10	-1.12349	4.40305e-08	-3.68066e-10	-1.0752
204943700	chr1:204943700:C:G	2.31909e-18	-2.06824	-1.41253	3.98062e-09	-2.05084	-1.42781
204943715	chr1:204943715:G:A	3.14875e-18	-1.73791	-1.43703	3.84267e-09	-2.08928	-1.42464
204944143	chr1:204944143:C:G	4.95296e-18	-1.30804	-1.41391	5.10431e-09	-1.79323	-1.43678
204944230	chr1:204944230:G:T	4.5692e-17	-0.50002	-4.18584e-10	2.36892e-08	-1.69507	-4.18584e-10
204944508	chr1:204944508:T:G	2.37513e-17	-3.68066e-10	-1.15431	5.06476e-08	-3.68066e-10	-0.935195
204944524	chr1:204944524:A:G	2.62779e-17	-3.68066e-10	-1.05322	4.73294e-08	-3.68066e-10	-1.00295
204944666	chr1:204944666:G:A	5.47808e-17	-3.68066e-10	-0.318604	9.60777e-08	-3.68066e-10	-0.294931
204945037	chr1:204945037:T:G	3.25213e-17	-3.68066e-10	-0.840048	7.79853e-08	-3.68066e-10	-0.503567
204945514	chr1:204945514:GCTGCCC:G	5.23895e-18	-1.60716	-1.05866	6.44956e-09	-1.99226	-1.00382
204945565	chr1:204945565:T:G	9.13103e-18	-2.11026	-4.18584e-10	1.67207e-08	-2.04344	-4.18584e-10
204945964	chr1:204945964:G:A	3.89904e-17	-3.68066e-10	-0.658629	8.64749e-08	-3.68066e-10	-0.400233
204946219	chr1:204946219:G:A	4.54773e-16	1.79786	-4.18584e-10	9.62161e-08	-0.29349	-4.18584e-10
204946265	chr1:204946265:A:G	1.86122e-17	-3.68066e-10	-1.39812	3.1186e-08	-3.68066e-10	-1.42012
204946365	chr1:204946365:G:A	4.21403e-17	-3.68066e-10	-0.58094	9.46585e-08	-3.68066e-10	-0.309812
204946513	chr1:204946513:A:G	9.47125e-17	-3.68066e-10	0.228902	1.37452e-07	-3.68066e-10	0.0631843
204946629	chr1:204946629:G:A	1.90302e-17	0.0609135	-1.43683	1.0309e-08	-1.09512	-1.43195
204946717	chr1:204946717:A:G	2.53402e-17	-3.68066e-10	-1.08955	5.64602e-08	-3.68066e-10	-0.826551
204946776	chr1:204946776:A:G	1.86977e-17	-3.68066e-10	-1.39354	3.12812e-08	-3.68066e-10	-1.41707
204946792	chr1:204946792:T:C	2.44129e-17	-3.68066e-10	-1.12683	4.3869e-08	-3.68066e-10	-1.07888
204946811	chr1:204946811:T:C	3.03024e-18	-1.7762	-1.43711	3.78681e-09	-2.10135	-1.42721
204947010	chr1:204947010:G:C	3.37217e-17	-3.68066e-10	-0.803803	1.07315e-07	-3.68066e-10	-0.184315
204947111	chr1:204947111:G:A	1.84561e-17	-3.68066e-10	-1.40655	3.49352e-08	-3.68066e-10	-1.30659
204947179	chr1:204947179:G:T	2.53428e-17	-3.68066e-10	-1.08945	5.51228e-08	-3.68066e-10	-0.850523
204947331	chr1:204947331:A:G	2.9164e-17	-3.68066e-10	-0.949008	6.59738e-08	-3.68066e-10	-0.67083
204947397	chr1:204947397:G:A	3.1565e-17	-3.68066e-10	-0.869896	6.92943e-08	-3.68066e-10	-0.621725
204947472	chr1:204947472:C:T	3.32694e-17	-3.68066e-10	-0.817304	7.25599e-08	-3.68066e-10	-0.575676
204947844	chr1:204947844:A:G	4.72736e-18	-1.45075	-1.31782	5.02653e-09	-2.10773	-1.13763
204947980	chr1:204947980:G:A	1.7862e-15	1.0144	2.1515	1.53006e-06	-0.12536	2.59833
204948452	chr1:204948452:T:G	1.07277e-14	4.81998	0.138663	1.41636e-06	1.40807	0.987692
204948552	chr1:204948552:C:T	3.10331e-18	-1.83882	-1.35066	4.39208e-09	-2.12565	-1.25463
204948571	chr1:204948571:G:A	2.69782e-18	-2.13824	-1.19126	3.82901e-09	-2.14984	-1.36764
204948572	chr1:204948572:G:T	2.66632e-18	-2.13731	-1.20393	3.80387e-09	-2.14972	-1.37434
204948781	chr1:204948781:T:C	4.95774e-17	1.01463	-1.43304	1.83949e-08	-0.519894	-1.42812
204949199	chr1:204949199:G:A	3.39428e-17	-3.68066e-10	-0.797266	1.02279e-07	-3.68066e-10	-0.232388
204949631	chr1:204949631:G:C	3.31792e-17	-3.68066e-10	-0.820021	7.4084e-08	-3.68066e-10	-0.554888
204949942	chr1:204949942:T:C	2.88829e-17	0.255543	-1.21424	1.57147e-08	-1.16309	-0.942397
204950104	chr1:204950104:G:A	2.71286e-17	0.222373	-1.24373	7.55244e-09	-1.90369	-0.934525
204950282	chr1:204950282:A:G	2.95689e-17	-3.68066e-10	-0.935221	6.7491e-08	-3.68066e-10	-0.648094
204950335	chr1:204950335:G:A	2.60431e-17	-1.06219	-4.18584e-10	3.11912e-08	-1.41995	-4.18584e-10
204950366	chr1:204950366:C:T	3.05352e-16	1.3923	0.00722462	1.17429e-07	-0.08105	-0.0132071
204950824	chr1:204950824:GT:G	8.61217e-17	-3.68066e-10	0.133818	1.54228e-07	-3.68066e-10	0.178345
204950879	chr1:204950879:G:A	2.53586e-17	-3.68066e-10	-1.08882	4.61227e-08	-3.68066e-10	-1.02878
204951083	chr1:204951083:G:A	3.14324e-17	-3.68066e-10	-0.874104	6.93245e-08	-3.68066e-10	-0.621289
204951194	chr1:204951194:G:C	2.7877e-18	-1.8965	-1.40023	3.99648e-09	-2.14458	-1.3301
204951321	chr1:204951321:T:G	1.94866e-16	-3.68066e-10	0.95037	3.43994e-07	-3.68066e-10	0.980538
204951419	chr1:204951419:C:T	1.85247e-17	-3.68066e-10	-1.40284	3.17495e-08	-3.68066e-10	-1.40221
204951507	chr1:204951507:C:T	8.37201e-18	-1.79347	-0.403577	2.43905e-08	-2.13464	0.468751
204951564	chr1:204951564:G:A	1.79501e-17	-3.68066e-10	-1.43435	3.07388e-08	-3.68066e-10	-1.43456
204951587	chr1:204951587:G:A	2.23881e-17	-3.68066e-10	-1.21341	4.64429e-08	-3.68066e-10	-1.02186
204951641	chr1:204951641:T:G	2.52707e-17	-3.68066e-10	-1.0923	4.59501e-08	-3.68066e-10	-1.03253
204951678	chr1:204951678:C:T	2.91913e-17	-3.68066e-10	-0.948071	6.63915e-08	-3.68066e-10	-0.664519
204951705	chr1:204951705:G:A	2.90725e-17	-3.68066e-10	-0.952152	6.59978e-08	-3.68066e-10	-0.670466
204951814	chr1:204951814:G:A	2.24327e-17	-3.68066e-10	-1.21142	4.65615e-08	-3.68066e-10	-1.01931
204952130	chr1:204952130:A:G	4.51786e-18	-1.48943	-1.32448	5.09802e-09	-2.12628	-1.10496
204952154	chr1:204952154:G:A	2.09794e-18	-2.14659	-1.43439	3.79753e-09	-2.14876	-1.37698
204952184	chr1:204952184:C:T	2.29917e-17	-1.18681	-4.18584e-10	1.60483e-08	-2.08449	-4.18584e-10
204952403	chr1:204952403:T:C	6.26855e-18	-1.15388	-1.33252	4.58385e-09	-1.96062	-1.37693
204952457	chr1:204952457:TC:T	3.81458e-17	0.75628	-1.43681	1.69988e-08	-0.617166	-1.40978
204952635	chr1:204952635:A:AG	2.61035e-17	-3.68066e-10	-1.05988	5.95894e-08	-3.68066e-10	-0.772609
204952670	chr1:204952670:G:T	2.06758e-17	-3.68066e-10	-1.29298	4.31514e-08	-3.68066e-10	-1.09537
204952681	chr1:204952681:G:A	2.11755e-17	0.167498	-1.43659	1.03393e-08	-1.1252	-1.39893
204952699	chr1:204952699:C:T	2.09771e-18	-2.14482	-1.43628	3.75994e-09	-2.14947	-1.38621
204952744	chr1:204952744:G:A	3.56278e-17	-3.68066e-10	-0.748818	9.64682e-08	-3.68066e-10	-0.290874
204952947	chr1:204952947:C:T	1.88654e-17	-3.68066e-10	-1.38461	3.22963e-08	-3.68066e-10	-1.38513
204953000	chr1:204953000:T:A	2.11432e-18	-2.13594	-1.43727	3.72392e-09	-2.14946	-1.39585
204953158	chr1:204953158:T:C	3.3514e-17	-3.68066e-10	-0.809979	8.00769e-08	-3.68066e-10	-0.477101
204953512	chr1:204953512:G:A	1.79348e-17	-3.68066e-10	-1.4352	3.09209e-08	-3.68066e-10	-1.42866
204953575	chr1:204953575:C:T	2.20265e-17	-3.68066e-10	-1.2297	4.60406e-08	-3.68066e-10	-1.03056
204953700	chr1:204953700:G:A	1.84176e-17	-3.68066e-10	-1.40864	3.15394e-08	-3.68066e-10	-1.40885
204953863	chr1:204953863:A:G	9.6935e-18	-1.5278	-0.522692	2.91311e-08	-2.13897	0.650686
204953898	chr1:204953898:C:G	3.9505e-18	-1.53212	-1.41598	2.00231e-08	-0.646521	-1.21668
204954154	chr1:204954154:C:T	1.83267e-17	-3.68066e-10	-1.41359	3.72652e-08	-3.68066e-10	-1.24203
204954521	chr1:204954521:C:A	2.23529e-17	-3.68066e-10	-1.21499	4.52989e-08	-3.68066e-10	-1.0468
204954666	chr1:204954666:C:T	2.14791e-17	-3.68066e-10	-1.25487	3.54946e-08	-3.68066e-10	-1.29071
204954769	chr1:204954769:C:T	1.90506e-17	-3.68066e-10	-1.37485	3.4344e-08	-3.68066e-10	-1.32366
204955105	chr1:204955105:G:A	4.42509e-17	-3.68066e-10	-0.532068	6.83409e-08	-3.68066e-10	-0.63558
204955557	chr1:204955557:G:A	4.34501e-18	-1.58244	-1.27048	8.25362e-09	-1.42112	-1.32832
204955659	chr1:204955659:GC:G	2.37754e-17	-3.68066e-10	-1.15329	4.90784e-08	-3.68066e-10	-0.966668
204956805	chr1:204956805:G:A	2.28311e-17	-3.68066e-10	-1.19382	4.78171e-08	-3.68066e-10	-0.992704
204957245	chr1:204957245:A:G	4.63017e-18	-1.41137	-1.37798	4.66888e-09	-1.97264	-1.34653
204957379	chr1:204957379:G:A	1.85748e-17	-3.68066e-10	-1.40014	3.09105e-08	-3.68066e-10	-1.42899
204957555	chr1:204957555:C:T	1.20919e-17	-1.82941	-4.18584e-10	2.20849e-08	-1.76519	-4.18584e-10
204957852	chr1:204957852:C:T	4.63123e-18	-1.4021	-1.38702	4.63232e-09	-1.96791	-1.35912
204957870	chr1:204957870:A:C	2.07103e-17	-3.68066e-10	-1.29131	3.62645e-08	-3.68066e-10	-1.26925
204958008	chr1:204958008:A:G	4.82286e-18	-1.37177	-1.37681	4.98431e-09	-1.90905	-1.34474
204958290	chr1:204958290:A:G	4.59993e-18	-1.41743	-1.37847	4.64057e-09	-1.97843	-1.34682
204959027	chr1:204959027:A:G	2.60703e-17	-1.42857	0.367422	8.39646e-08	-1.04578	0.616091
204959148	chr1:204959148:T:C	1.96239e-17	-3.68066e-10	-1.3452	3.46892e-08	-3.68066e-10	-1.31366
204959331	chr1:204959331:C:T	8.56171e-18	-2.09851	-0.0761309	4.00192e-08	-1.46547	0.294738
204959554	chr1:204959554:G:A	7.18707e-18	-1.63361	-0.716049	8.08558e-09	-1.83237	-0.937636
204959577	chr1:204959577:G:T	1.86808e-17	-3.68066e-10	-1.39445	3.2636e-08	-3.68066e-10	-1.37467
204959580	chr1:204959580:C:T	3.19528e-18	-1.7417	-1.41857	3.63281e-09	-2.13317	-1.43691
204959622	chr1:204959622:C:G	2.85551e-17	-0.793102	-0.177008	2.3285e-08	-1.74403	0.0317563
204959694	chr1:204959694:T:C	1.93434e-17	-3.68066e-10	-1.35959	3.64257e-08	-3.68066e-10	-1.26481
204960007	chr1:204960007:G:A	2.77199e-17	0.0910493	-1.09084	1.96975e-08	-0.81319	-1.0664
204960091	chr1:204960091:G:A	7.11038e-17	-3.68066e-10	-0.0578021	1.10258e-07	-3.68066e-10	-0.157266
204960404	chr1:204960404:C:T	7.17884e-17	-3.68066e-10	-0.04822	9.01426e-08	-3.68066e-10	-0.358695
204961015	chr1:204961015:T:C	1.38873e-17	-0.803727	-0.887243	8.59712e-09	-2.05201	-0.656652
204961147	chr1:204961147:A:G	1.73164e-14	6.74014	-1.30268	8.94374e-07	3.0536	-1.11756
204961540	chr1:204961540:C:T	3.37596e-18	-1.67461	-1.43066	4.86412e-09	-1.87434	-1.40386
204962009	chr1:204962009:A:G	8.13383e-14	8.30508	-1.32065	6.64843e-06	5.33397	-1.39192
204962263	chr1:204962263:C:T	2.37336e-17	-3.68066e-10	-1.15505	5.46707e-08	-3.68066e-10	-0.85876
204962478	chr1:204962478:A:G	4.07653e-16	-3.68066e-10	1.68847	2.1244e-06	-3.68066e-10	2.80116
204962520	chr1:204962520:TGAAGA:T	4.47952e-17	-3.68066e-10	-0.519843	1.36479e-07	-3.68066e-10	0.0560817
204962744	chr1:204962744:G:A	7.72702e-17	-3.68066e-10	0.0253653	1.99503e-07	-3.68066e-10	0.435744
204962813	chr1:204962813:C:A	2.76025e-17	-3.68066e-10	-1.00404	4.06686e-08	-3.68066e-10	-1.15463
204963273	chr1:204963273:G:T	1.45953e-16	-3.68066e-10	0.661341	5.01714e-07	-3.68066e-10	1.35794
204963483	chr1:204963483:A:G	2.01833e-13	5.77392	2.11933	7.09465e-05	3.39828	2.91131
204963493	chr1:204963493:G:A	4.66279e-13	6.31838	2.41222	0.000147094	3.83892	3.19982
204963621	chr1:204963621:A:G	1.07113e-17	-1.95064	-4.18584e-10	3.04059e-08	-1.44545	-4.18584e-10
204963677	chr1:204963677:C:T	9.38778e-14	5.56953	1.55828	2.64239e-05	3.15261	2.16933
204963682	chr1:204963682:G:A	2.00655e-16	-3.68066e-10	0.979644	7.24866e-07	-3.68066e-10	1.7259
204963786	chr1:204963786:A:G	1.87604e-17	-3.68066e-10	-1.39019	3.15799e-08	-3.68066e-10	-1.40757
204963865	chr1:204963865:C:T	5.79342e-17	-3.68066e-10	-0.262636	1.08614e-07	-3.68066e-10	-0.172288
204963975	chr1:204963975:C:G	2.78718e-17	-3.68066e-10	-0.99433	4.45723e-08	-3.68066e-10	-1.06297
204964261	chr1:204964261:G:A	8.78532e-18	-2.14886	-4.18584e-10	1.53365e-08	-2.12985	-4.18584e-10
204965059	chr1:204965059:G:T	3.47687e-17	-3.68066e-10	-0.773225	8.09032e-08	-3.68066e-10	-0.466834
204965380	chr1:204965380:G:T	1.72999e-16	-3.68066e-10	0.83134	6.14293e-07	-3.68066e-10	1.56038
204965402	chr1:204965402:T:C	2.19136e-17	-3.68066e-10	-1.23484	4.78818e-08	-3.68066e-10	-0.991352
204965420	chr1:204965420:A:G	1.02036e-17	-1.9992	-4.18584e-10	1.62683e-08	-2.07087	-4.18584e-10
204966300	chr1:204966300:G:A	1.93027e-16	-3.68066e-10	0.940884	6.96594e-07	-3.68066e-10	1.68612
204966394	chr1:204966394:A:G	1.78961e-17	-3.68066e-10	-1.43736	3.18836e-08	-3.68066e-10	-1.398
204966406	chr1:204966406:G:T	1.84912e-16	-3.68066e-10	0.897936	9.26619e-07	-3.68066e-10	1.97146
204966807	chr1:204966807:C:G	1.98747e-17	-3.68066e-10	-1.3325	4.08511e-08	-3.68066e-10	-1.15015
204966828	chr1:204966828:A:G	4.2399e-17	-3.68066e-10	-0.574819	9.09131e-08	-3.68066e-10	-0.350183
204967030	chr1:204967030:C:T	2.16304e-16	-3.68066e-10	1.05474	8.05706e-07	-3.68066e-10	1.83163
204967207	chr1:204967207:A:G	1.82369e-16	-3.68066e-10	0.884087	9.17205e-07	-3.68066e-10	1.96124
204967220	chr1:204967220:C:T	2.02657e-17	-3.68066e-10	-1.31301	4.21669e-08	-3.68066e-10	-1.11845
204967312	chr1:204967312:T:A	8.9489e-18	-2.13041	-4.18584e-10	1.563e-08	-2.1109	-4.18584e-10
204967479	chr1:204967479:A:G	2.75406e-17	-1.1304	0.124115	2.85819e-08	-1.91365	0.406338
204967690	chr1:204967690:C:A	1.50096e-17	-1.61326	-4.18584e-10	1.54467e-08	-2.12269	-4.18584e-10
204968115	chr1:204968115:G:T	1.85339e-16	-3.68066e-10	0.900245	6.64518e-07	-3.68066e-10	1.63897
204968221	chr1:204968221:C:T	1.79869e-17	-3.68066e-10	-1.4323	3.11857e-08	-3.68066e-10	-1.42013
204968600	chr1:204968600:C:G	6.38963e-17	-3.68066e-10	-0.164682	1.33372e-07	-3.68066e-10	0.0330538
204968620	chr1:204968620:C:T	1.96995e-17	-3.68066e-10	-1.34135	3.59594e-08	-3.68066e-10	-1.2777
204968686	chr1:204968686:A:G	1.96471e-17	-3.68066e-10	-1.34401	4.01619e-08	-3.68066e-10	-1.16717
204968747	chr1:204968747:A:T	8.36299e-17	-3.68066e-10	0.104458	2.14628e-07	-3.68066e-10	0.508817
204969243	chr1:204969243:G:A	1.75267e-16	-3.68066e-10	0.844368	8.871e-07	-3.68066e-10	1.92787
204969312	chr1:204969312:C:T	9.37484e-18	-2.08391	-4.18584e-10	1.78613e-08	-1.97745	-4.18584e-10
204969313	chr1:204969313:G:A	1.86732e-17	-3.68066e-10	-1.39485	3.0938e-08	-3.68066e-10	-1.4281
204969611	chr1:204969611:T:C	5.785e-17	-0.264091	-4.18584e-10	4.13014e-08	-1.13919	-4.18584e-10
204970008	chr1:204970008:G:A	7.40305e-17	-3.68066e-10	-0.017467	1.87637e-07	-3.68066e-10	0.37442
204970049	chr1:204970049:C:T	1.026e-16	-3.68066e-10	0.308891	2.69816e-07	-3.68066e-10	0.737653
204970208	chr1:204970208:T:A	3.79616e-17	0.75181	-1.43718	4.52305e-08	0.343057	-1.39137
204970771	chr1:204970771:T:C	3.19648e-16	0.206348	1.23893	3.66022e-05	2.6524	2.99538
204970789	chr1:204970789:G:C	3.19312e-16	0.205758	1.23847	3.65295e-05	2.65149	2.9943
204971432	chr1:204971432:A:T	1.41029e-15	0.128695	2.80092	0.000318272	2.60197	5.20861
204971487	chr1:204971487:G:A	3.97594e-18	-2.00701	-0.934678	6.87117e-09	-2.02516	-0.907589
204971575	chr1:204971575:A:G	1.024e-15	-3.68066e-10	2.60953	1.54231e-06	-3.68066e-10	2.48095
204971617	chr1:204971617:C:T	1.64498e-15	-3.68066e-10	3.08354	2.46201e-05	-3.68066e-10	5.25123
204971652	chr1:204971652:T:G	7.35037e-16	-0.118215	2.39619	0.000114385	2.28298	4.50425
204971833	chr1:204971833:A:G	2.76476e-16	-0.0154868	1.31567	4.39466e-05	2.4426	3.38804
204971844	chr1:204971844:C:T	4.67818e-17	0.877356	-1.35381	4.8347e-08	0.448455	-1.43014
204971915	chr1:204971915:T:C	6.19013e-16	-0.574189	2.68037	9.31781e-05	1.52689	5.05529
204971999	chr1:204971999:T:A	6.34793e-16	-0.589063	2.72042	8.4944e-05	1.45318	5.03648
204972012	chr1:204972012:G:A	1.84009e-17	-3.68066e-10	-1.40954	3.07779e-08	-3.68066e-10	-1.43329
204972088	chr1:204972088:G:A	1.90575e-17	-3.68066e-10	-1.37448	3.15625e-08	-3.68066e-10	-1.40812
204972403	chr1:204972403:T:C	2.5165e-15	-0.111121	3.6198	0.000935511	2.34958	6.53918
204972659	chr1:204972659:AG:A	8.70392e-17	-3.68066e-10	0.144415	2.65387e-07	-3.68066e-10	0.721101
204972947	chr1:204972947:G:C	7.78712e-17	-3.68066e-10	0.0331132	1.33491e-07	-3.68066e-10	0.0339482
204973540	chr1:204973540:A:G	8.82982e-18	-2.14381	-4.18584e-10	1.51258e-08	-2.14368	-4.18584e-10
204973706	chr1:204973706:CA:C	2.96004e-17	-3.68066e-10	-0.934157	4.79077e-08	-3.68066e-10	-0.990811
204973737	chr1:204973737:C:A	8.79613e-18	-2.14763	-4.18584e-10	2.22373e-08	-1.75832	-4.18584e-10
204973800	chr1:204973800:C:T	2.23069e-14	1.6811	4.00961	0.0371583	5.17618	7.39443
204973851	chr1:204973851:G:A	2.13869e-14	1.63204	4.01655	0.035212	5.11149	7.40532
204973968	chr1:204973968:T:C	1.8191e-17	-3.68066e-10	-1.42102	3.10141e-08	-3.68066e-10	-1.42565
204973988	chr1:204973988:G:A	3.71356e-17	0.555129	-1.2625	6.03118e-09	-1.65481	-1.40833
204973993	chr1:204973993:C:T	1.68873e-14	1.4177	3.99468	0.0253955	4.81533	7.37467
204974157	chr1:204974157:A:T	1.93627e-14	1.58227	3.96688	0.0307462	5.04221	7.33898
204974234	chr1:204974234:C:T	9.14002e-18	-2.10928	-4.18584e-10	1.77831e-08	-1.98184	-4.18584e-10
204974377	chr1:204974377:A:G	8.87984e-18	-2.13816	-4.18584e-10	1.52074e-08	-2.13831	-4.18584e-10
204974573	chr1:204974573:A:G	2.7501e-17	-1.00772	-4.18584e-10	2.4795e-08	-1.64945	-4.18584e-10
204974774	chr1:204974774:C:T	1.7909e-17	-3.68066e-10	-1.43664	3.08003e-08	-3.68066e-10	-1.43256
204974819	chr1:204974819:C:A	2.30051e-18	-2.07401	-1.4148	4.84564e-09	-1.88733	-1.39468
204974833	chr1:204974833:AG:A	5.43688e-16	-3.68066e-10	1.97643	3.49088e-06	-3.68066e-10	3.29782
204974863	chr1:204974863:C:T	2.22395e-18	-2.12609	-1.39657	4.35488e-09	-1.95552	-1.43327
204974864	chr1:204974864:A:G	5.30879e-15	0.066981	4.18819	0.00279111	2.6387	7.34316
204974881	chr1:204974881:A:G	1.83058e-17	-3.68066e-10	-1.41473	3.08886e-08	-3.68066e-10	-1.4297
204974891	chr1:204974891:A:G	2.26467e-17	-3.68066e-10	-1.20193	3.3131e-08	-3.68066e-10	-1.35962
204975058	chr1:204975058:A:G	1.82614e-17	-3.68066e-10	-1.41715	3.09271e-08	-3.68066e-10	-1.42845
204975518	chr1:204975518:C:T	8.77527e-18	-2.15001	-4.18584e-10	1.50305e-08	-2.15	-4.18584e-10
204975711	chr1:204975711:A:G	1.95858e-17	-3.68066e-10	-1.34714	3.55026e-08	-3.68066e-10	-1.29048
204975897	chr1:204975897:G:A	2.00109e-17	-3.68066e-10	-1.32567	3.6555e-08	-3.68066e-10	-1.26127
204975946	chr1:204975946:G:A	4.82216e-17	-3.68066e-10	-0.446136	8.18417e-08	-3.68066e-10	-0.455301
204975977	chr1:204975977:G:A	8.89974e-18	-2.13592	-4.18584e-10	1.58519e-08	-2.0968	-4.18584e-10
204976003	chr1:204976003:T:TTC	8.80355e-18	-2.14679	-4.18584e-10	1.50814e-08	-2.14662	-4.18584e-10
204976114	chr1:204976114:A:G	1.81439e-17	-3.68066e-10	-1.42361	3.08087e-08	-3.68066e-10	-1.43229
204976188	chr1:204976188:T:C	1.38482e-17	-1.90828	0.214495	1.79327e-08	-2.13327	0.159808
204976225	chr1:204976225:C:A	5.81842e-17	-3.68066e-10	-0.258329	9.86642e-08	-3.68066e-10	-0.268365
204976330	chr1:204976330:T:C	4.13088e-18	-1.85601	-1.04745	5.45797e-09	-2.07331	-1.0897
204976490	chr1:204976490:G:A	3.57054e-17	-0.320514	-0.426129	9.05683e-08	-0.497989	0.144006
204976497	chr1:204976497:C:G	2.52616e-17	-3.68066e-10	-1.09266	4.84985e-08	-3.68066e-10	-0.978555
204976537	chr1:204976537:G:A	7.04075e-18	-1.85951	-0.510723	9.03431e-09	-2.07865	-0.580404
204976591	chr1:204976591:C:A	1.2147e-15	-3.68066e-10	2.78031	8.67074e-06	-3.68066e-10	4.20762
204976618	chr1:204976618:G:C	1.30112e-17	-1.96503	0.208904	1.89084e-08	-2.07975	0.159275
204976806	chr1:204976806:A:G	6.02426e-18	-1.92647	-0.599684	8.47267e-09	-2.0952	-0.628044
204977025	chr1:204977025:C:T	8.28783e-17	-3.68066e-10	0.0954291	1.54149e-07	-3.68066e-10	0.177831
204977212	chr1:204977212:T:C	1.83e-17	-3.68066e-10	-1.41504	3.35335e-08	-3.68066e-10	-1.34754
204977259	chr1:204977259:C:T	5.1247e-18	-1.94308	-0.744794	7.2647e-09	-2.09123	-0.785832
204977540	chr1:204977540:T:C	4.25769e-18	-1.81515	-1.05807	5.09989e-09	-2.12793	-1.10294
204977636	chr1:204977636:T:C	1.22823e-17	-1.92578	0.111994	1.62142e-08	-2.12801	0.0538096
204977879	chr1:204977879:C:T	7.76346e-18	-1.6244	-0.64812	1.33384e-08	-1.78129	-0.488147
204978045	chr1:204978045:C:T	1.83326e-17	-3.68066e-10	-1.41327	3.08588e-08	-3.68066e-10	-1.43067
204978574	chr1:204978574:G:A	7.35204e-18	-1.62832	-0.698646	1.17612e-08	-1.79144	-0.603846
204979110	chr1:204979110:C:T	4.87688e-17	-3.68066e-10	-0.434852	8.03016e-08	-3.68066e-10	-0.474298
204979607	chr1:204979607:A:G	3.81167e-18	-1.84808	-1.13579	5.03425e-09	-2.07273	-1.17109
204979828	chr1:204979828:A:T	8.77575e-18	-2.14995	-4.18584e-10	1.50315e-08	-2.14994	-4.18584e-10
204979924	chr1:204979924:C:A	1.82248e-17	-3.68066e-10	-1.41916	3.09745e-08	-3.68066e-10	-1.42692
204980211	chr1:204980211:A:G	2.09551e-17	-3.68066e-10	-1.27956	4.11189e-08	-3.68066e-10	-1.14362
204980639	chr1:204980639:T:C	4.16238e-18	-1.68169	-1.21416	9.4897e-09	-1.28102	-1.32887
204980698	chr1:204980698:T:C	3.44199e-14	7.00979	-0.885343	3.9664e-07	1.30488	-0.181943
204980984	chr1:204980984:C:T	8.78761e-18	-2.1486	-4.18584e-10	1.50511e-08	-2.14864	-4.18584e-10
204981090	chr1:204981090:A:G	8.80693e-18	-2.14641	-4.18584e-10	1.56469e-08	-2.10982	-4.18584e-10
204981188	chr1:204981188:G:A	8.88218e-18	-2.1379	-4.18584e-10	1.61311e-08	-2.07934	-4.18584e-10
204981620	chr1:204981620:C:T	9.21999e-17	-3.68066e-10	0.202016	2.76226e-07	-3.68066e-10	0.761132
204981684	chr1:204981684:G:A	1.04179e-17	-1.97842	-4.18584e-10	1.50428e-08	-2.14919	-4.18584e-10
204982010	chr1:204982010:C:T	8.77629e-18	-2.14989	-4.18584e-10	1.50323e-08	-2.14989	-4.18584e-10
204982056	chr1:204982056:CT:C	5.45365e-18	-1.82009	-0.805571	6.5066e-09	-2.13321	-0.85406
204982856	chr1:204982856:T:TG	9.05427e-18	-2.11871	-4.18584e-10	1.63685e-08	-2.06473	-4.18584e-10
204983597	chr1:204983597:C:T	1.06365e-16	-3.68066e-10	0.344929	3.3607e-07	-3.68066e-10	0.957233
204983609	chr1:204983609:T:C	2.73712e-17	-1.08668	0.0742311	1.23784e-07	-0.35358	0.31203
204984218	chr1:204984218:A:G	1.83559e-17	-3.68066e-10	-1.412	3.22712e-08	-3.68066e-10	-1.38591
204984316	chr1:204984316:A:T	3.08011e-18	-1.77433	-1.42265	3.85203e-09	-2.08934	-1.42215
204984523	chr1:204984523:C:T	3.10677e-18	-1.76889	-1.41947	3.84515e-09	-2.09363	-1.41964
204984599	chr1:204984599:C:T	4.09921e-17	0.125041	-0.733605	6.0174e-08	-0.137544	-0.625303
204984772	chr1:204984772:A:G	2.07404e-17	-3.68066e-10	-1.28986	3.39579e-08	-3.68066e-10	-1.33497
204984838	chr1:204984838:C:T	1.83473e-17	-3.68066e-10	-1.41246	3.09074e-08	-3.68066e-10	-1.42909
204984971	chr1:204984971:T:C	2.02007e-17	-3.68066e-10	-1.31622	3.57809e-08	-3.68066e-10	-1.28267
204984973	chr1:204984973:G:A	2.02256e-17	-3.68066e-10	-1.315	3.58297e-08	-3.68066e-10	-1.28131
204985082	chr1:204985082:T:A	8.80097e-17	-3.68066e-10	0.155503	2.63054e-07	-3.68066e-10	0.712271
204985865	chr1:204985865:A:G	2.94187e-18	-1.82695	-1.41595	6.70968e-09	-1.5275	-1.42903
204986191	chr1:204986191:G:A	1.00441e-16	-0.201468	0.48909	1.77239e-07	-0.435756	0.753169
204986201	chr1:204986201:A:G	9.22067e-17	-0.234109	0.436198	1.61615e-07	-0.471378	0.696504
204986288	chr1:204986288:G:A	1.0549e-16	-0.160671	0.49734	1.84653e-07	-0.401387	0.759781
204986362	chr1:204986362:C:T	8.82511e-18	-2.14434	-4.18584e-10	1.51693e-08	-2.14082	-4.18584e-10
204986574	chr1:204986574:C:A	1.10132e-15	-3.68066e-10	2.68232	7.76144e-06	-3.68066e-10	4.09684
204986588	chr1:204986588:G:A	3.6317e-18	-1.65885	-1.37339	3.95528e-09	-2.12783	-1.3572
204987197	chr1:204987197:G:C	4.3762e-17	-0.0933682	-0.449809	7.3065e-08	-0.325042	-0.243696
204987917	chr1:204987917:C:CACAG	4.91297e-18	-1.29581	-1.43425	1.04364e-08	-1.07851	-1.43627
204987927	chr1:204987927:A:T	3.10463e-18	-2.14979	-1.03926	5.29419e-09	-2.14626	-1.04722
204988045	chr1:204988045:A:G	1.07882e-17	-1.50796	-0.435532	1.72071e-08	-1.69455	-0.320213
204988448	chr1:204988448:A:G	1.9098e-17	-3.68066e-10	-1.37236	3.5749e-08	-3.68066e-10	-1.28356
204988640	chr1:204988640:G:C	1.33572e-17	-1.72989	-4.18584e-10	1.6727e-08	-2.04306	-4.18584e-10
204988981	chr1:204988981:G:T	3.57015e-17	-3.68066e-10	-0.746751	9.02026e-08	-3.68066e-10	-0.358029
204989016	chr1:204989016:T:A	2.05864e-17	-3.68066e-10	-1.29731	3.73615e-08	-3.68066e-10	-1.23945
204989017	chr1:204989017:C:T	2.0584e-17	-3.68066e-10	-1.29743	3.73549e-08	-3.68066e-10	-1.23962
204989249	chr1:204989249:G:A	1.79028e-17	-3.68066e-10	-1.43699	3.18319e-08	-3.68066e-10	-1.39962
204989273	chr1:204989273:G:A	8.89001e-18	-2.13701	-4.18584e-10	1.5256e-08	-2.13512	-4.18584e-10
204989306	chr1:204989306:G:A	6.15536e-17	-3.68066e-10	-0.202035	1.72127e-07	-3.68066e-10	0.288143
204989432	chr1:204989432:G:A	1.79047e-17	-3.68066e-10	-1.43688	3.13517e-08	-3.68066e-10	-1.41482
204989514	chr1:204989514:C:T	1.2955e-15	4.28204	-1.43733	3.58483e-08	0.0764919	-1.35728
204989886	chr1:204989886:T:C	1.07127e-15	4.08078	-1.42613	2.7018e-08	-0.268615	-1.29497
204989915	chr1:204989915:C:T	8.77698e-18	-2.14981	-4.18584e-10	1.50305e-08	-2.15	-4.18584e-10
204989916	chr1:204989916:C:T	1.95019e-17	-3.68066e-10	-1.35143	3.4891e-08	-3.68066e-10	-1.30786
204989939	chr1:204989939:G:A	7.86417e-17	-3.68066e-10	0.0429591	1.41679e-07	-3.68066e-10	0.093476
204990147	chr1:204990147:C:T	3.82241e-18	-2.09769	-0.88337	1.00945e-08	-1.99834	-0.549751
204990182	chr1:204990182:G:A	9.40338e-18	-2.08087	-4.18584e-10	2.03216e-08	-1.8484	-4.18584e-10
204990314	chr1:204990314:G:T	1.99415e-17	-3.68066e-10	-1.32914	3.29984e-08	-3.68066e-10	-1.36363
204990360	chr1:204990360:A:G	1.80882e-17	-3.68066e-10	-1.42668	3.07943e-08	-3.68066e-10	-1.43276
204990430	chr1:204990430:C:T	3.94771e-18	-1.9844	-0.964404	7.59766e-09	-2.08309	-0.749152
204990441	chr1:204990441:A:G	1.88967e-17	-3.68066e-10	-1.38296	3.86014e-08	-3.68066e-10	-1.2068
204990735	chr1:204990735:G:C	1.79422e-17	-3.68066e-10	-1.43479	3.11081e-08	-3.68066e-10	-1.42262
204991043	chr1:204991043:G:A	8.77537e-18	-2.14999	-4.18584e-10	1.50355e-08	-2.14967	-4.18584e-10
204991277	chr1:204991277:C:T	1.80851e-17	-3.68066e-10	-1.42685	3.08019e-08	-3.68066e-10	-1.43251
204991317	chr1:204991317:A:G	8.77618e-18	-2.1499	-4.18584e-10	1.50367e-08	-2.1496	-4.18584e-10
204991645	chr1:204991645:C:T	1.16047e-17	-1.30761	-0.562925	1.91065e-08	-1.54476	-0.365299
204991802	chr1:204991802:G:A	2.01888e-16	1.24202	-0.256252	2.97978e-08	-1.2555	-0.210148
204992305	chr1:204992305:C:T	1.964e-17	-3.68066e-10	-1.34438	3.25843e-08	-3.68066e-10	-1.37626
204993053	chr1:204993053:G:A	2.14087e-17	-3.68066e-10	-1.25814	4.80898e-08	-3.68066e-10	-0.987017
204993116	chr1:204993116:G:A	1.91692e-17	-3.68066e-10	-1.36864	3.47917e-08	-3.68066e-10	-1.31071
204993154	chr1:204993154:G:A	4.08899e-17	-3.68066e-10	-0.61106	9.56497e-08	-3.68066e-10	-0.299395
204993222	chr1:204993222:C:T	1.2027e-15	4.09023	-1.31985	5.10299e-08	-0.0640937	-0.863583
204993243	chr1:204993243:T:C	3.00119e-18	-1.78713	-1.43581	3.7942e-09	-2.097	-1.42961
204993409	chr1:204993409:G:C	2.14863e-16	-3.68066e-10	1.04806	6.48741e-07	-3.68066e-10	1.61495
204993532	chr1:204993532:G:A	4.80084e-17	-0.434701	-0.0158675	1.30529e-07	-0.806289	0.817796
204993534	chr1:204993534:A:G	5.59286e-18	-1.32666	-1.2738	6.69994e-09	-1.70799	-1.25
204993741	chr1:204993741:G:A	1.80291e-17	-3.68066e-10	-1.42996	3.06862e-08	-3.68066e-10	-1.43627
204994186	chr1:204994186:C:T	2.12839e-17	-3.68066e-10	-1.26399	4.77171e-08	-3.68066e-10	-0.994798
204994474	chr1:204994474:T:C	2.65066e-17	0.265889	-1.31044	1.295e-08	-1.02802	-1.27097
204994949	chr1:204994949:C:T	2.20008e-18	-2.14995	-1.3835	4.81887e-09	-1.88453	-1.40302
204995171	chr1:204995171:G:T	1.79764e-17	-3.68066e-10	-1.43288	3.09922e-08	-3.68066e-10	-1.42635
204995185	chr1:204995185:C:T	1.07328e-16	-3.68066e-10	0.353948	2.26095e-07	-3.68066e-10	0.560868
204995546	chr1:204995546:G:A	1.79764e-17	-3.68066e-10	-1.43288	3.09922e-08	-3.68066e-10	-1.42635
204996288	chr1:204996288:A:G	1.78996e-17	-3.68066e-10	-1.43717	3.10806e-08	-3.68066e-10	-1.4235
204996292	chr1:204996292:G:A	1.79506e-17	-3.68066e-10	-1.43432	3.11902e-08	-3.68066e-10	-1.41998
204996396	chr1:204996396:T:C	3.04834e-18	-1.79232	-1.41503	3.92623e-09	-2.09712	-1.39529
204996626	chr1:204996626:T:C	1.11039e-17	-1.1553	-0.759342	1.15868e-08	-1.51597	-0.894251
204996910	chr1:204996910:T:C	1.1985e-17	-1.83829	-4.18584e-10	7.78899e-08	-0.504792	-4.18584e-10
204997042	chr1:204997042:T:C	6.05734e-16	3.44186	-1.35737	1.7362e-07	1.69013	-1.39335
204997274	chr1:204997274:A:G	3.10362e-17	-3.68066e-10	-0.886788	8.97861e-08	-3.68066e-10	-0.362657
204997454	chr1:204997454:C:G	8.95748e-18	-2.12945	-4.18584e-10	1.68095e-08	-2.03814	-4.18584e-10
204997490	chr1:204997490:G:A	1.83521e-17	-3.68066e-10	-1.4122	3.07978e-08	-3.68066e-10	-1.43265
204997514	chr1:204997514:T:G	2.27389e-17	-3.68066e-10	-1.19787	4.58457e-08	-3.68066e-10	-1.03481
204997562	chr1:204997562:G:A	2.11936e-16	0.763732	0.270608	7.01825e-07	0.869599	0.823998
204997621	chr1:204997621:A:G	2.57777e-18	-2.04443	-1.33059	4.12437e-09	-2.14847	-1.29471
204998032	chr1:204998032:CA:C	1.90508e-17	-1.84715	0.47232	7.06488e-08	-1.96083	1.35846
204998058	chr1:204998058:A:T	1.43852e-17	-1.83415	0.178407	2.62382e-08	-2.02994	0.437071
204998128	chr1:204998128:G:A	1.08096e-17	-1.8766	-0.0649152	3.96592e-08	-1.99035	0.810589
204998527	chr1:204998527:G:T	3.50854e-18	-1.79865	-1.2681	4.09071e-09	-2.14954	-1.30183
204998585	chr1:204998585:G:A	1.91728e-17	-3.68066e-10	-1.36845	3.29227e-08	-3.68066e-10	-1.36593
204998730	chr1:204998730:TAA:T	3.02922e-18	-1.77889	-1.43475	3.58245e-09	-2.14999	-1.43405
204999063	chr1:204999063:T:C	2.90744e-18	-1.84596	-1.40871	3.87448e-09	-2.07272	-1.43295
204999130	chr1:204999130:C:A	8.01422e-18	-0.927519	-1.31321	9.35067e-09	-1.27568	-1.34896
204999211	chr1:204999211:C:T	9.61596e-18	-0.744156	-1.31436	1.20142e-08	-1.02221	-1.35179
204999264	chr1:204999264:C:T	5.27323e-18	-1.38409	-1.27521	9.1386e-09	-1.33575	-1.31183
204999414	chr1:204999414:G:A	2.90954e-18	-1.89361	-1.36034	3.89361e-09	-2.0954	-1.40535
204999557	chr1:204999557:G:C	1.82211e-17	-3.68066e-10	-1.41936	3.87164e-08	-3.68066e-10	-1.20382
204999659	chr1:204999659:T:C	7.6205e-18	-1.07716	-1.21394	9.56461e-09	-1.33879	-1.26323
204999817	chr1:204999817:A:G	8.5441e-18	-0.886985	-1.28972	9.43741e-09	-1.28842	-1.32698
204999938	chr1:204999938:A:G	8.70151e-18	-0.9841	-1.17435	9.71119e-09	-1.37308	-1.21373
204999963	chr1:204999963:T:A	1.35664e-17	-1.91924	0.204892	3.39276e-08	-2.12597	0.790111
205000189	chr1:205000189:G:A	8.96032e-18	-0.887442	-1.2417	9.81045e-09	-1.29139	-1.28525
205000242	chr1:205000242:T:G	2.21517e-17	-3.68066e-10	-1.22403	4.59493e-08	-3.68066e-10	-1.03255
205000291	chr1:205000291:C:T	1.13196e-17	-0.622322	-1.27308	1.31684e-08	-0.967926	-1.31434
205000561	chr1:205000561:G:A	7.85589e-18	-1.50117	-0.759511	6.29015e-09	-2.02103	-1.00007
205000776	chr1:205000776:G:A	1.83751e-17	-3.68066e-10	-1.41095	3.10588e-08	-3.68066e-10	-1.4242
205001020	chr1:205001020:TC:T	1.15569e-17	-0.552203	-1.32246	1.34567e-08	-0.907737	-1.35287
205001115	chr1:205001115:A:G	1.01764e-17	-0.712376	-1.2895	1.08935e-08	-1.1493	-1.32262
205001174	chr1:205001174:T:C	4.51388e-18	-1.56217	-1.25261	6.0964e-09	-1.79418	-1.25821
205001367	chr1:205001367:C:A	1.06875e-17	-0.603677	-1.34919	1.13982e-08	-1.05237	-1.37426
205001580	chr1:205001580:G:A	1.24867e-17	-0.472783	-1.32449	1.43837e-08	-0.840553	-1.35344
205001649	chr1:205001649:T:A	8.75157e-18	-0.792861	-1.35985	9.71643e-09	-1.21367	-1.3726
205002214	chr1:205002214:A:G	7.57071e-18	-1.26335	-1.03431	4.93812e-09	-1.95367	-1.30944
205002266	chr1:205002266:G:A	4.02127e-18	-1.50781	-1.42253	4.61919e-09	-1.91162	-1.41825
205002285	chr1:205002285:A:G	1.07125e-17	-0.8035	-1.14704	1.21613e-08	-1.24961	-1.11222
205002324	chr1:205002324:A:G	1.08699e-17	-0.784398	-1.15155	1.22522e-08	-1.23867	-1.11571
205002327	chr1:205002327:T:C	1.80756e-17	-3.68066e-10	-1.42738	3.07611e-08	-3.68066e-10	-1.43384
205002377	chr1:205002377:G:A	1.88457e-17	-3.68066e-10	-1.38566	3.16278e-08	-3.68066e-10	-1.40605
205002425	chr1:205002425:A:G	9.46315e-18	-0.871598	-1.20294	1.04189e-08	-1.30852	-1.20795
205002576	chr1:205002576:T:C	1.7995e-17	-3.68066e-10	-1.43185	3.09208e-08	-3.68066e-10	-1.42866
205003160	chr1:205003160:G:T	3.37451e-18	-1.66988	-1.43581	6.10808e-09	-1.76899	-1.28149
205003289	chr1:205003289:A:G	1.29561e-16	-3.68066e-10	0.542211	4.12711e-07	-3.68066e-10	1.16266
205003456	chr1:205003456:G:A	2.35425e-17	-3.68066e-10	-1.16314	3.85717e-08	-3.68066e-10	-1.20757
205003528	chr1:205003528:A:T	1.07543e-17	-2.09086	0.144224	5.83292e-08	-2.13021	1.33622
205003718	chr1:205003718:C:T	2.76339e-17	-3.68066e-10	-1.0029	9.16973e-08	-3.68066e-10	-0.341595
205003775	chr1:205003775:G:A	3.85072e-17	-3.68066e-10	-0.671099	1.22092e-07	-3.68066e-10	-0.0553106
205003877	chr1:205003877:C:T	1.80423e-17	-3.68066e-10	-1.42923	3.07411e-08	-3.68066e-10	-1.43449
205004010	chr1:205004010:A:G	6.21358e-17	1.22988	-1.42251	2.35569e-08	-0.324306	-1.37636
205004046	chr1:205004046:T:C	3.24285e-18	-2.00246	-1.14303	5.18608e-09	-2.1491	-1.06501
205004481	chr1:205004481:G:A	2.38594e-18	-2.10356	-1.34879	4.01685e-09	-2.14879	-1.3208
205004699	chr1:205004699:G:A	2.27315e-17	-3.68066e-10	-1.19819	3.75659e-08	-3.68066e-10	-1.23399
205004702	chr1:205004702:T:G	3.54374e-17	-3.68066e-10	-0.754176	1.19187e-07	-3.68066e-10	-0.0793928
205004753	chr1:205004753:C:T	1.70462e-16	1.96082	-1.14425	6.37833e-08	0.261458	-0.966053
205004794	chr1:205004794:G:A	1.78527e-16	1.94519	-1.08239	6.67955e-08	0.237126	-0.895578
205004883	chr1:205004883:G:A	6.30855e-16	1.46608	0.659057	1.05711e-06	0.316592	1.78662
205005057	chr1:205005057:G:A	1.8308e-16	2.01233	-1.12435	6.81671e-08	0.304391	-0.942516
205005270	chr1:205005270:ATTC:A	4.4469e-18	-2.07259	-0.757142	7.22825e-09	-2.11948	-0.762614
205005389	chr1:205005389:G:A	1.80403e-17	-3.68066e-10	-1.42933	3.09316e-08	-3.68066e-10	-1.42831
205005643	chr1:205005643:C:T	1.84458e-17	-1.40711	-4.18584e-10	1.51995e-08	-2.13882	-4.18584e-10
205005671	chr1:205005671:C:G	1.79154e-17	-3.68066e-10	-1.43628	3.07646e-08	-3.68066e-10	-1.43372
205006240	chr1:205006240:T:G	3.10148e-18	-2.13956	-1.0505	7.99888e-09	-2.0774	-0.70339
205006607	chr1:205006607:G:A	1.11782e-15	1.95581	0.74138	1.77656e-06	0.735379	1.88697
205006810	chr1:205006810:T:G	3.56155e-18	-2.00617	-1.04558	5.50329e-09	-2.14613	-1.00861
205006841	chr1:205006841:A:G	3.49922e-17	-0.766818	-4.18584e-10	3.31885e-08	-1.35788	-4.18584e-10
205006852	chr1:205006852:A:G	3.39234e-18	-2.05852	-1.04191	8.5259e-09	-1.8517	-0.865279
205006924	chr1:205006924:A:T	6.01803e-17	-3.68066e-10	-0.224599	1.7258e-07	-3.68066e-10	0.290775
205007010	chr1:205007010:G:A	2.1085e-16	0.0600675	0.969135	2.95509e-07	-0.991238	1.81985
205007078	chr1:205007078:T:C	4.18857e-18	-2.04883	-0.840752	7.2166e-09	-2.14604	-0.737663
205007136	chr1:205007136:G:C	1.37786e-17	-0.696114	-1.00271	1.67977e-08	-1.31661	-0.722231
205007230	chr1:205007230:T:TA	3.7478e-18	-1.90785	-1.09293	5.24674e-09	-2.1472	-1.05528
205007235	chr1:205007235:T:A	2.68054e-17	-0.92448	-0.108861	3.2953e-08	-1.72245	0.357447
205007244	chr1:205007244:C:A	3.43649e-18	-2.00494	-1.08255	5.30559e-09	-2.14658	-1.04474
205007350	chr1:205007350:A:AAC	3.20613e-18	-1.79377	-1.36311	4.33517e-09	-2.09888	-1.29445
205007655	chr1:205007655:A:G	3.46562e-18	-1.68925	-1.3898	3.85667e-09	-2.07954	-1.43074
205007782	chr1:205007782:A:G	4.25934e-18	-1.43964	-1.43319	5.86866e-09	-1.65371	-1.43675
205008543	chr1:205008543:C:T	1.10904e-15	1.5669	1.1224	1.14355e-06	0.37585	1.80596
205008559	chr1:205008559:G:A	1.25058e-15	1.89873	0.910691	1.28301e-06	0.467693	1.82918
205008628	chr1:205008628:T:C	1.20471e-16	1.08204	-0.612567	1.13415e-07	0.352039	-0.481077
205008640	chr1:205008640:C:T	3.14625e-18	-1.7427	-1.43303	3.86454e-09	-2.09661	-1.41163
205008671	chr1:205008671:A:G	1.27096e-17	-1.33111	-0.448472	8.858e-09	-1.9567	-0.722063
205008814	chr1:205008814:G:T	2.65178e-17	-3.68066e-10	-1.04413	5.83808e-08	-3.68066e-10	-0.793101
205008954	chr1:205008954:A:C	8.77774e-18	-2.14972	-4.18584e-10	1.75201e-08	-1.99674	-4.18584e-10
205009079	chr1:205009079:C:T	9.61263e-18	-2.05887	-4.18584e-10	1.60688e-08	-2.08321	-4.18584e-10
205009314	chr1:205009314:T:TCTG	5.20378e-18	-1.9567	-0.715861	1.87427e-08	-1.76144	-0.167837
205009317	chr1:205009317:G:GCTT	5.03517e-18	-1.566	-1.13949	1.23488e-08	-1.36637	-0.980153
205009576	chr1:205009576:G:A	1.00532e-17	-1.21399	-0.800064	1.72297e-08	-1.6988	-0.314649
205009818	chr1:205009818:C:A	6.44658e-17	-0.155809	-4.18584e-10	6.08507e-08	-0.751663	-4.18584e-10
205009943	chr1:205009943:A:G	3.0802e-16	1.94599	-0.537773	2.37103e-07	0.58264	0.0257687
205010325	chr1:205010325:C:T	5.03819e-18	-1.66462	-1.04028	1.17266e-08	-1.53704	-0.861194
205010555	chr1:205010555:T:C	1.91215e-17	-3.68066e-10	-1.37113	3.39973e-08	-3.68066e-10	-1.33381
205010564	chr1:205010564:G:A	4.66312e-18	-1.73095	-1.05131	1.08926e-08	-1.59824	-0.873765
205010601	chr1:205010601:T:A	3.08402e-17	-3.68066e-10	-0.893123	4.43409e-08	-3.68066e-10	-1.06818
205010624	chr1:205010624:G:A	1.35351e-14	5.07531	0.115793	2.09662e-06	2.37138	0.416616
205010881	chr1:205010881:C:T	3.35272e-17	-3.68066e-10	-0.809585	4.9241e-08	-3.68066e-10	-0.963361
205011420	chr1:205011420:C:T	1.90692e-17	-3.68066e-10	-1.37387	3.14073e-08	-3.68066e-10	-1.41305
205011448	chr1:205011448:G:A	3.10712e-18	-1.75889	-1.42936	3.85178e-09	-2.10721	-1.40434
205011779	chr1:205011779:G:A	2.72967e-17	0.0100986	-1.02528	1.29023e-08	-1.28093	-1.02175
205011807	chr1:205011807:C:T	7.40436e-17	-1.58191	1.56462	2.56319e-07	-1.32497	2.0113
205012004	chr1:205012004:G:A	5.39828e-18	-1.52164	-1.11422	1.35116e-08	-1.28665	-0.969887
205012123	chr1:205012123:A:G	5.7824e-18	-1.82502	-0.742103	1.43489e-08	-1.68342	-0.512997
205012228	chr1:205012228:A:G	2.95921e-17	-3.68066e-10	-0.934436	4.31291e-08	-3.68066e-10	-1.09589
205012461	chr1:205012461:A:T	2.46588e-17	-3.68066e-10	-1.11681	4.16563e-08	-3.68066e-10	-1.13063
205012474	chr1:205012474:G:A	8.03503e-17	-3.68066e-10	0.064452	1.98028e-07	-3.68066e-10	0.428319
205012926	chr1:205012926:C:T	3.79511e-18	-1.65895	-1.32928	5.32495e-09	-1.84646	-1.34122
205013051	chr1:205013051:G:A	1.93431e-17	-3.68066e-10	-1.35961	3.34822e-08	-3.68066e-10	-1.34907
205013347	chr1:205013347:G:A	3.7633e-18	-1.66102	-1.33563	5.25911e-09	-1.85	-1.35012
205013585	chr1:205013585:A:G	1.34171e-17	-0.468459	-1.25696	1.08555e-08	-1.40727	-1.06815
205013712	chr1:205013712:G:C	2.49267e-17	-3.68066e-10	-1.106	3.90072e-08	-3.68066e-10	-1.19634
205014051	chr1:205014051:G:T	2.31233e-17	-3.68066e-10	-1.1811	5.45603e-08	-3.68066e-10	-0.86078
205014114	chr1:205014114:G:A	4.8454e-17	-3.68066e-10	-0.44133	1.06545e-07	-3.68066e-10	-0.191521
205014275	chr1:205014275:G:C	3.73727e-18	-1.63272	-1.37087	5.54664e-09	-1.81038	-1.33651
205014367	chr1:205014367:A:G	4.63293e-18	-1.9647	-0.824051	1.07802e-08	-1.92256	-0.559814
205014597	chr1:205014597:T:A	1.79395e-17	-3.68066e-10	-1.43494	3.09793e-08	-3.68066e-10	-1.42677
205014696	chr1:205014696:A:C	2.67096e-18	-2.03763	-1.30187	4.68955e-09	-2.13369	-1.18106
205014877	chr1:205014877:G:A	1.0395e-17	-1.65179	-0.328825	1.59408e-08	-2.05328	-0.0379236
205014912	chr1:205014912:C:T	1.93732e-17	-3.68066e-10	-1.35805	3.34194e-08	-3.68066e-10	-1.35095
205015364	chr1:205015364:C:T	2.06369e-17	-3.68066e-10	-1.29486	3.82643e-08	-3.68066e-10	-1.21557
205015444	chr1:205015444:G:A	3.87503e-17	-2.06274	1.39793	9.52068e-07	-1.14228	3.14083
205015490	chr1:205015490:A:G	2.85096e-17	-3.68066e-10	-0.971704	4.93209e-08	-3.68066e-10	-0.961739
205015744	chr1:205015744:A:G	2.73189e-17	-3.68066e-10	-1.01437	4.15523e-08	-3.68066e-10	-1.13314
205016022	chr1:205016022:C:G	1.66713e-17	-0.0872622	-1.42099	3.85847e-09	-2.11984	-1.38998
205016098	chr1:205016098:A:C	2.27784e-17	-2.14898	0.952844	7.94607e-07	-1.57951	3.39727
205016295	chr1:205016295:T:C	3.00009e-17	-3.68066e-10	-0.920717	4.20601e-08	-3.68066e-10	-1.12099
205016863	chr1:205016863:C:T	2.07088e-17	-3.68066e-10	-1.29138	3.27141e-08	-3.68066e-10	-1.37228
205017231	chr1:205017231:C:T	7.33361e-18	-1.90243	-0.427042	2.50276e-08	-2.14048	0.500375
205017322	chr1:205017322:A:G	3.22928e-17	-3.68066e-10	-0.847099	6.57271e-08	-3.68066e-10	-0.674576
205017458	chr1:205017458:T:C	3.06314e-18	-1.91323	-1.28927	4.90765e-09	-2.01627	-1.25302
205017516	chr1:205017516:A:G	6.52125e-17	-3.68066e-10	-0.144292	1.42883e-07	-3.68066e-10	0.101939
205017540	chr1:205017540:C:A	1.79548e-17	-3.68066e-10	-1.43408	3.19903e-08	-3.68066e-10	-1.39466
205017674	chr1:205017674:T:C	1.85883e-17	-3.68066e-10	-1.39941	3.31973e-08	-3.68066e-10	-1.35762
205017991	chr1:205017991:G:A	7.69262e-18	-1.88708	-0.394605	2.11493e-08	-2.14897	0.340487
205018501	chr1:205018501:T:G	8.00729e-18	-1.86813	-0.373457	2.28081e-08	-2.1493	0.416326
205019055	chr1:205019055:C:A	2.91863e-17	-0.638647	-0.309596	1.43489e-08	-2.14824	-0.0481811
205019115	chr1:205019115:AG:A	3.19478e-17	-0.857839	-4.18584e-10	3.33036e-08	-1.35442	-4.18584e-10
205019407	chr1:205019407:T:C	1.8e-17	-1.08294	-0.348633	3.17655e-08	-2.07762	0.675911
205019854	chr1:205019854:T:C	5.29428e-18	-1.88788	-0.767436	1.06052e-08	-2.10338	-0.395361
205019899	chr1:205019899:G:A	1.28339e-17	-1.76985	-4.18584e-10	2.02059e-08	-1.85411	-4.18584e-10
205020035	chr1:205020035:T:G	2.05336e-17	-1.04379	-0.256088	3.65284e-08	-2.06577	0.803774
205020482	chr1:205020482:C:T	8.59436e-17	-3.68066e-10	0.131747	1.50027e-07	-3.68066e-10	0.150728
205020488	chr1:205020488:AGAG:A	3.46885e-18	-2.02223	-1.05589	1.29727e-08	-1.55897	-0.738269
205020601	chr1:205020601:C:T	1.20384e-16	-3.68066e-10	0.468745	1.79875e-07	-3.68066e-10	0.332177
205020783	chr1:205020783:C:A	4.01952e-18	-1.86653	-1.06425	7.29378e-09	-2.11172	-0.761345
205020951	chr1:205020951:G:T	1.98152e-17	-3.68066e-10	-1.33549	3.21358e-08	-3.68066e-10	-1.39012
205021032	chr1:205021032:TAGAG:T	1.17016e-16	-3.68066e-10	0.44037	1.7542e-07	-3.68066e-10	0.307098
205021704	chr1:205021704:G:C	1.93628e-17	-3.68066e-10	-1.35859	3.57468e-08	-3.68066e-10	-1.28363
205021732	chr1:205021732:G:C	2.91797e-18	-2.00329	-1.24776	4.90637e-09	-2.05987	-1.20968
205021907	chr1:205021907:G:A	2.14785e-17	-3.68066e-10	-1.25489	3.55203e-08	-3.68066e-10	-1.28998
205022132	chr1:205022132:T:C	3.58312e-18	-2.12391	-0.921795	1.29785e-08	-1.93525	-0.361546
205022252	chr1:205022252:C:T	1.93639e-17	-3.68066e-10	-1.35853	3.80966e-08	-3.68066e-10	-1.21996
205022642	chr1:205022642:C:T	5.9966e-17	1.11937	-1.34753	5.5873e-09	-2.09152	-1.04807
205022984	chr1:205022984:G:GTCC	3.00469e-18	-2.00593	-1.21584	5.09444e-09	-2.05662	-1.17531
205022998	chr1:205022998:C:T	1.47617e-16	-3.68066e-10	0.672678	2.14057e-07	-3.68066e-10	0.506154
205023110	chr1:205023110:T:C	7.91777e-17	0.0497515	-4.18584e-10	2.73518e-08	-1.55131	-4.18584e-10
205023365	chr1:205023365:T:C	2.77461e-18	-1.90683	-1.3946	4.30566e-09	-2.10932	-1.29084
205023598	chr1:205023598:C:T	1.68455e-17	-1.49786	-4.18584e-10	1.51769e-08	-2.14031	-4.18584e-10
205024083	chr1:205024083:C:CA	1.82188e-17	-3.68066e-10	-1.41949	3.45567e-08	-3.68066e-10	-1.31749
205024428	chr1:205024428:C:T	2.33673e-17	-3.68066e-10	-1.17061	5.11353e-08	-3.68066e-10	-0.925612
205024807	chr1:205024807:A:G	8.61556e-17	-1.14613	1.28035	6.36805e-07	-2.08643	3.68281
205024982	chr1:205024982:C:A	2.04519e-17	-0.387514	-0.916354	1.41507e-08	-1.96	-0.250323
205025103	chr1:205025103:A:G	3.29949e-18	-2.12833	-0.999845	1.19057e-08	-1.91214	-0.470935
205025328	chr1:205025328:T:C	4.48882e-17	-3.68066e-10	-0.517769	6.09465e-08	-3.68066e-10	-0.750091
205025603	chr1:205025603:T:G	2.90143e-17	-3.68066e-10	-0.954156	4.08443e-08	-3.68066e-10	-1.15032
205025885	chr1:205025885:C:T	3.58073e-18	-2.13472	-0.911657	1.36268e-08	-1.89166	-0.356395
205026702	chr1:205026702:G:A	2.87359e-17	-3.68066e-10	-0.963796	4.16409e-08	-3.68066e-10	-1.131
205026905	chr1:205026905:G:A	1.74345e-17	-1.33618	-0.127316	3.03723e-08	-2.00246	0.555905
205027156	chr1:205027156:AG:A	1.24729e-17	-1.87864	0.0802601	3.91778e-08	-2.14847	0.956495
205027167	chr1:205027167:A:G	4.45401e-18	-1.97097	-0.857164	1.05559e-08	-2.06324	-0.440161
205027968	chr1:205027968:C:T	3.67769e-17	-1.06829	0.351212	9.904e-08	-2.11109	1.84653
205028510	chr1:205028510:T:C	4.49574e-18	-1.94063	-0.87818	1.20554e-08	-2.04816	-0.322413
205028800	chr1:205028800:A:G	5.37923e-18	-1.53864	-1.10076	5.87845e-09	-2.14652	-0.942275
205028935	chr1:205028935:T:C	1.96652e-17	-3.68066e-10	-1.34309	3.63443e-08	-3.68066e-10	-1.26705
205029069	chr1:205029069:A:G	2.11567e-17	-3.68066e-10	-1.26999	4.22373e-08	-3.68066e-10	-1.11678
205029213	chr1:205029213:C:T	2.27038e-17	-1.19941	-4.18584e-10	2.30633e-08	-1.72185	-4.18584e-10
205029283	chr1:205029283:C:T	9.88467e-18	-2.03096	-4.18584e-10	2.78681e-08	-1.5326	-4.18584e-10
205029401	chr1:205029401:G:C	2.97282e-17	-3.68066e-10	-0.929847	5.56482e-08	-3.68066e-10	-0.841037
205029514	chr1:205029514:C:T	2.14519e-16	1.04646	-4.18584e-10	1.36956e-07	0.0595718	-4.18584e-10
205029822	chr1:205029822:A:T	6.11212e-18	-1.11359	-1.39808	5.16166e-09	-1.80951	-1.40932
205029851	chr1:205029851:T:TG	5.41838e-18	-1.19686	-1.43528	4.79478e-09	-1.86057	-1.43199
205030157	chr1:205030157:T:C	2.52164e-17	-3.68066e-10	-1.09445	3.6015e-08	-3.68066e-10	-1.27615
205030164	chr1:205030164:C:T	6.94758e-18	-1.50972	-0.873833	1.88328e-08	-0.803793	-1.1207
205030215	chr1:205030215:C:T	3.25089e-17	-0.625171	-0.215258	3.63866e-08	-1.87384	0.607954
205031010	chr1:205031010:C:T	3.09676e-18	-1.86695	-1.32464	5.1041e-09	-2.10376	-1.12628
205031041	chr1:205031041:C:T	1.98127e-17	-3.68066e-10	-1.33562	3.35228e-08	-3.68066e-10	-1.34786
205031074	chr1:205031074:A:AG	2.86782e-18	-1.83453	-1.43386	3.84772e-09	-2.07593	-1.43668
205031187	chr1:205031187:C:T	4.77332e-18	-1.46615	-1.29275	4.49153e-09	-1.92418	-1.43371
205031203	chr1:205031203:C:T	1.71372e-17	-1.48069	-4.18584e-10	1.78107e-08	-1.98029	-4.18584e-10
205031237	chr1:205031237:C:T	2.54525e-17	-3.68066e-10	-1.08513	3.62486e-08	-3.68066e-10	-1.26969
205031348	chr1:205031348:G:A	2.37412e-17	-0.794316	-0.360414	2.49063e-08	-1.99053	0.345562
205031515	chr1:205031515:A:G	3.53179e-18	-1.89082	-1.16932	6.53496e-09	-2.08403	-0.898888
205031844	chr1:205031844:T:G	2.54525e-17	-3.68066e-10	-1.08513	3.62486e-08	-3.68066e-10	-1.26969
205031930	chr1:205031930:G:T	3.07131e-17	-3.68066e-10	-0.897256	5.44926e-08	-3.68066e-10	-0.862022
205031935	chr1:205031935:T:C	1.33368e-16	1.34151	-0.77034	1.29387e-07	0.386301	-0.383579
205032204	chr1:205032204:C:T	2.72742e-18	-2.09621	-1.22238	6.28982e-09	-1.96858	-1.05258
205032415	chr1:205032415:C:T	1.98136e-17	-3.68066e-10	-1.33557	3.28784e-08	-3.68066e-10	-1.36727
205033063	chr1:205033063:A:G	2.67676e-16	1.26783	-4.18584e-10	4.30807e-08	-1.09701	-4.18584e-10
205033228	chr1:205033228:G:A	4.91435e-14	7.58156	-1.101	2.98566e-08	-0.438959	-1.02472
205033750	chr1:205033750:G:T	4.53136e-17	-3.68066e-10	-0.508335	5.49929e-08	-3.68066e-10	-0.852884
205033939	chr1:205033939:A:C	4.65193e-17	-3.68066e-10	-0.482077	5.61336e-08	-3.68066e-10	-0.832353
205033946	chr1:205033946:A:G	1.90834e-17	-3.68066e-10	-1.37312	3.74087e-08	-3.68066e-10	-1.23818
205034104	chr1:205034104:A:G	1.96183e-17	-3.68066e-10	-1.34548	3.62668e-08	-3.68066e-10	-1.26919
205034382	chr1:205034382:C:T	4.85119e-17	-3.68066e-10	-0.440134	5.80443e-08	-3.68066e-10	-0.798881
205034489	chr1:205034489:ACT:A	4.25447e-18	-1.60324	-1.27074	4.97766e-09	-1.96723	-1.2879
205034526	chr1:205034526:T:C	5.96757e-18	-1.67743	-0.858178	4.53349e-09	-2.13545	-1.21314
205034813	chr1:205034813:G:T	4.84382e-17	-3.68066e-10	-0.441654	5.77506e-08	-3.68066e-10	-0.803954
205034830	chr1:205034830:T:C	4.18421e-17	-3.68066e-10	-0.588041	6.6125e-08	-3.68066e-10	-0.668541
205034876	chr1:205034876:G:A	1.93453e-17	-3.68066e-10	-1.35949	3.53046e-08	-3.68066e-10	-1.29608
205034929	chr1:205034929:C:T	3.43322e-17	-3.68066e-10	-0.785859	6.67002e-08	-3.68066e-10	-0.65988
205034946	chr1:205034946:C:T	5.13597e-17	-3.68066e-10	-0.38309	6.70942e-08	-3.68066e-10	-0.65399
205035144	chr1:205035144:C:A	3.52951e-18	-1.62664	-1.43414	4.06737e-09	-2.05349	-1.4036
205035194	chr1:205035194:C:T	4.84382e-17	-3.68066e-10	-0.441654	5.77506e-08	-3.68066e-10	-0.803954
205035535	chr1:205035535:A:G	4.88846e-17	-3.68066e-10	-0.432481	5.81749e-08	-3.68066e-10	-0.796633
205035746	chr1:205035746:T:A	2.20536e-17	-3.68066e-10	-1.22847	4.28712e-08	-3.68066e-10	-1.10189
205035806	chr1:205035806:G:A	4.94755e-17	-3.68066e-10	-0.420466	5.87344e-08	-3.68066e-10	-0.787061
205035830	chr1:205035830:G:A	4.84382e-17	-3.68066e-10	-0.441654	5.77506e-08	-3.68066e-10	-0.803954
205035845	chr1:205035845:A:G	2.53701e-17	-3.68066e-10	-1.08837	5.09343e-08	-3.68066e-10	-0.929551
205035871	chr1:205035871:G:A	1.9617e-14	6.73735	-1.17515	9.18296e-09	-1.26886	-1.37388
205035984	chr1:205035984:T:A	2.88633e-17	-3.68066e-10	-0.959373	3.96149e-08	-3.68066e-10	-1.18088
205036001	chr1:205036001:A:G	4.83663e-17	-3.68066e-10	-0.443141	5.76818e-08	-3.68066e-10	-0.805146
205036028	chr1:205036028:G:A	1.91876e-17	-3.68066e-10	-1.36768	3.49229e-08	-3.68066e-10	-1.30695
205036039	chr1:205036039:T:G	4.84382e-17	-3.68066e-10	-0.441654	5.77506e-08	-3.68066e-10	-0.803954
205036087	chr1:205036087:C:T	3.41414e-17	-3.68066e-10	-0.791432	8.43773e-08	-3.68066e-10	-0.424789
205036099	chr1:205036099:C:T	4.68207e-18	-1.54416	-1.23405	5.27349e-09	-1.94117	-1.25623
205036391	chr1:205036391:G:A	3.62486e-17	-3.68066e-10	-0.731542	7.0807e-08	-3.68066e-10	-0.60013
205036394	chr1:205036394:T:C	3.79893e-17	-3.68066e-10	-0.684639	5.02018e-08	-3.68066e-10	-0.944036
205036452	chr1:205036452:T:C	5.46536e-18	-1.66787	-0.955644	6.38859e-09	-1.99889	-1.00668
205036793	chr1:205036793:A:G	4.85883e-17	-3.68066e-10	-0.43856	5.78967e-08	-3.68066e-10	-0.801427
205036949	chr1:205036949:G:T	3.47042e-17	-3.68066e-10	-0.775082	6.75404e-08	-3.68066e-10	-0.647361
205037295	chr1:205037295:C:T	3.61732e-17	-3.68066e-10	-0.733626	7.06492e-08	-3.68066e-10	-0.60236
205037299	chr1:205037299:G:A	4.48088e-17	-3.68066e-10	-0.519538	5.43832e-08	-3.68066e-10	-0.864032
205037322	chr1:205037322:T:C	4.75069e-17	-3.68066e-10	-0.461068	5.68192e-08	-3.68066e-10	-0.820214
205037352	chr1:205037352:G:A	5.4977e-17	-3.68066e-10	-0.31503	7.85289e-08	-3.68066e-10	-0.49662
205037360	chr1:205037360:C:T	2.35782e-17	-3.68066e-10	-1.16162	6.70881e-08	-3.68066e-10	-0.65408
205037469	chr1:205037469:A:G	2.7707e-17	-3.68066e-10	-1.00026	3.84268e-08	-3.68066e-10	-1.21133
205037611	chr1:205037611:T:C	4.98089e-17	-3.68066e-10	-0.41375	1.01323e-07	-3.68066e-10	-0.24177
205037697	chr1:205037697:A:G	2.0912e-17	-3.68066e-10	-1.28162	3.93913e-08	-3.68066e-10	-1.18654
205037800	chr1:205037800:C:T	2.69458e-17	-3.68066e-10	-1.02812	3.76615e-08	-3.68066e-10	-1.23145
205037830	chr1:205037830:T:C	2.77774e-17	-3.68066e-10	-0.997723	3.84977e-08	-3.68066e-10	-1.20949
205038120	chr1:205038120:C:T	1.83524e-17	-3.68066e-10	-1.41218	3.36837e-08	-3.68066e-10	-1.34307
205038143	chr1:205038143:T:C	2.83391e-17	-3.68066e-10	-0.9777	3.9083e-08	-3.68066e-10	-1.1944
205038147	chr1:205038147:C:T	2.84665e-17	-3.68066e-10	-0.973215	3.9317e-08	-3.68066e-10	-1.18843
205038380	chr1:205038380:T:A	1.90277e-17	-3.68066e-10	-1.37605	3.2185e-08	-3.68066e-10	-1.38859
205038438	chr1:205038438:T:C	2.77923e-17	-3.68066e-10	-0.997184	3.85117e-08	-3.68066e-10	-1.20913
205038471	chr1:205038471:C:T	1.79846e-17	-3.68066e-10	-1.43243	3.07285e-08	-3.68066e-10	-1.4349
205038554	chr1:205038554:C:T	1.81675e-17	-3.68066e-10	-1.42231	3.08676e-08	-3.68066e-10	-1.43038
205038822	chr1:205038822:C:A	6.17743e-18	-1.19846	-1.30258	4.6641e-09	-1.9712	-1.34899
205038862	chr1:205038862:A:G	2.78179e-17	-3.68066e-10	-0.996266	3.85375e-08	-3.68066e-10	-1.20845
205038888	chr1:205038888:C:T	2.78179e-17	-3.68066e-10	-0.996266	3.85375e-08	-3.68066e-10	-1.20845
205039005	chr1:205039005:T:C	2.78564e-17	-3.68066e-10	-0.994883	3.85751e-08	-3.68066e-10	-1.20748
205039434	chr1:205039434:G:A	2.94394e-17	-3.68066e-10	-0.93961	4.01622e-08	-3.68066e-10	-1.16716
205040199	chr1:205040199:C:T	2.22338e-17	-3.68066e-10	-1.22033	3.08538e-08	-3.68066e-10	-1.43083
205040260	chr1:205040260:T:C	3.24658e-12	9.36251	1.30866	5.21909e-07	-0.425153	1.82256
205040346	chr1:205040346:G:T	1.22002e-16	0.48209	-4.18584e-10	7.34014e-08	-0.564144	-4.18584e-10
205040428	chr1:205040428:T:C	5.84747e-17	1.10525	-1.3586	1.10939e-08	-1.08233	-1.37136
205040617	chr1:205040617:T:A	2.55979e-17	-3.68066e-10	-1.07943	3.07332e-08	-3.68066e-10	-1.43475
205041251	chr1:205041251:TGA:T	1.32336e-17	-0.359262	-1.37992	8.35878e-09	-1.38622	-1.35055
205041505	chr1:205041505:G:A	2.01587e-17	-3.68066e-10	-1.31831	3.33526e-08	-3.68066e-10	-1.35295
205041795	chr1:205041795:A:G	6.57877e-12	12.5316	-1.15419	8.09523e-05	7.25261	-0.811085
205041797	chr1:205041797:G:C	3.9424e-18	-1.74674	-1.20341	9.16123e-09	-1.62734	-1.01777
205041895	chr1:205041895:T:C	8.46975e-18	-0.751606	-1.43384	7.89736e-09	-1.37119	-1.42237
205042074	chr1:205042074:G:A	1.02532e-17	-2.07267	0.0783148	1.03909e-08	-2.09825	-0.420911
205042531	chr1:205042531:T:C	4.982e-18	-1.75084	-0.965276	5.35667e-09	-2.13564	-1.0461
205042700	chr1:205042700:G:A	2.31454e-17	-3.68066e-10	-1.18015	3.52981e-08	-3.68066e-10	-1.29626
205043956	chr1:205043956:G:T	1.16717e-13	7.96528	-0.619716	7.70701e-08	-0.811811	0.296438
205044634	chr1:205044634:T:C	2.51077e-18	-2.13166	-1.2697	4.7745e-09	-2.03125	-1.26555
205044792	chr1:205044792:C:T	1.91668e-17	-3.68066e-10	-1.36877	3.0994e-08	-3.68066e-10	-1.42629
205045144	chr1:205045144:C:G	3.13557e-17	-3.68066e-10	-0.876546	3.94749e-08	-3.68066e-10	-1.18442
205045151	chr1:205045151:C:G	3.19101e-17	-3.68066e-10	-0.85902	3.99357e-08	-3.68066e-10	-1.17282
205045397	chr1:205045397:C:T	1.89521e-17	-3.68066e-10	-1.38003	3.07996e-08	-3.68066e-10	-1.43258
205045488	chr1:205045488:C:A	2.8551e-18	-1.87828	-1.39455	1.27923e-08	-0.874578	-1.43666
205045528	chr1:205045528:C:T	1.79749e-17	-3.68066e-10	-1.43297	3.07124e-08	-3.68066e-10	-1.43542
205045674	chr1:205045674:A:G	2.63047e-18	-2.14417	-1.21061	8.61029e-09	-1.80015	-0.906976
205045802	chr1:205045802:T:C	2.60866e-12	11.6274	-1.17498	7.38913e-06	5.26263	-1.21496
205045864	chr1:205045864:G:A	2.65833e-17	-3.68066e-10	-1.04166	4.17023e-08	-3.68066e-10	-1.12953
205046156	chr1:205046156:T:C	1.31909e-12	11.2041	-1.43359	2.2795e-08	-0.303931	-1.42961
205046300	chr1:205046300:T:C	4.27567e-17	-3.68066e-10	-0.566417	4.07185e-08	-3.68066e-10	-1.1534
205046589	chr1:205046589:C:T	9.31608e-11	15.4422	-1.41426	4.43771e-08	-0.81366	-0.253704
205046671	chr1:205046671:A:T	4.72004e-13	9.87003	-1.12723	1.40769e-08	-0.821413	-1.39414
205046696	chr1:205046696:G:A	1.19358e-17	-1.44671	-0.395692	1.81817e-08	-2.14821	0.188537
205046792	chr1:205046792:C:T	3.96716e-11	13.9513	-0.777052	2.58636e-08	-0.648051	-0.959201
205046890	chr1:205046890:G:T	5.37892e-18	-1.50645	-1.133	5.83093e-09	-1.68817	-1.40874
205046930	chr1:205046930:C:T	3.2561e-17	-3.68066e-10	-0.838829	4.15502e-08	-3.68066e-10	-1.13318
205047137	chr1:205047137:C:CA	1.8305e-17	-3.68066e-10	-1.41477	3.08213e-08	-3.68066e-10	-1.43188
205047298	chr1:205047298:A:G	4.95483e-18	-1.6407	-1.08088	5.21219e-09	-1.81717	-1.39192
205047312	chr1:205047312:C:T	1.79048e-17	-3.68066e-10	-1.43688	3.10636e-08	-3.68066e-10	-1.42405
205047431	chr1:205047431:G:A	5.42856e-18	-1.55352	-1.07675	5.71219e-09	-1.72736	-1.39012
205048046	chr1:205048046:A:G	1.89367e-17	-3.68066e-10	-1.38084	3.56794e-08	-3.68066e-10	-1.28552
205048075	chr1:205048075:A:G	5.60103e-18	-1.54189	-1.0571	5.71251e-09	-1.73419	-1.38324
205048300	chr1:205048300:C:T	5.99655e-18	-1.45059	-1.08017	6.22337e-09	-1.64025	-1.39153
205048411	chr1:205048411:A:G	2.32133e-16	2.18701	-1.06165	5.02442e-08	0.444239	-1.38743
205048726	chr1:205048726:T:C	4.73329e-11	14.772	-1.42127	2.59926e-08	-1.07328	-0.528997
205048834	chr1:205048834:G:A	1.81955e-16	1.81007	-0.928248	3.82312e-08	0.114094	-1.33053
205049133	chr1:205049133:G:A	7.15306e-18	-2.03124	-0.323163	1.26278e-08	-2.04575	-0.278429
205049186	chr1:205049186:A:G	3.19294e-17	-3.68066e-10	-0.858415	3.52472e-08	-3.68066e-10	-1.2977
205049446	chr1:205049446:A:AACAG	1.05774e-17	-2.03016	0.0669385	1.88852e-08	-2.04974	0.128036
205049492	chr1:205049492:G:A	3.25519e-17	-3.68066e-10	-0.839107	8.11501e-08	-3.68066e-10	-0.463787
205049570	chr1:205049570:T:C	1.03862e-17	-2.02674	0.0452739	1.84058e-08	-2.05332	0.105895
205049707	chr1:205049707:A:G	1.04806e-17	-2.00855	0.036138	1.79611e-08	-2.06817	0.0962896
205049926	chr1:205049926:G:A	4.55612e-17	-3.68066e-10	-0.502887	3.53413e-08	-3.68066e-10	-1.29504
205049969	chr1:205049969:A:T	1.79167e-17	-3.68066e-10	-1.43621	3.10018e-08	-3.68066e-10	-1.42604
205049971	chr1:205049971:C:T	1.04037e-17	-2.00869	0.0289105	1.78246e-08	-2.06826	0.0887523
205050022	chr1:205050022:CT:C	9.70823e-18	-2.05442	0.00545061	1.82719e-08	-2.02162	0.0668978
205050051	chr1:205050051:T:C	1.03236e-17	-2.02318	0.035664	1.81565e-08	-2.05651	0.0954538
205050098	chr1:205050098:C:A	1.16487e-17	-1.26739	-0.599361	1.34853e-08	-2.12969	-0.128804
205050252	chr1:205050252:G:T	1.15857e-17	-1.28375	-0.588415	1.36505e-08	-2.13257	-0.113745
205050360	chr1:205050360:A:C	1.01286e-17	-2.02389	0.0173061	1.78408e-08	-2.05571	0.077104
205050431	chr1:205050431:T:G	1.06887e-17	-2.01779	0.0650378	1.8628e-08	-2.06097	0.125547
205050443	chr1:205050443:G:A	8.80519e-18	-1.35398	-0.792626	1.1227e-08	-2.14126	-0.300508
205050777	chr1:205050777:C:T	1.79209e-17	-3.68066e-10	-1.43597	3.1476e-08	-3.68066e-10	-1.41086
205050782	chr1:205050782:C:A	3.05145e-17	-3.68066e-10	-0.903742	3.97145e-08	-3.68066e-10	-1.17837
205050855	chr1:205050855:G:A	8.7797e-18	-1.33659	-0.812916	1.0946e-08	-2.13942	-0.327693
205050915	chr1:205050915:G:A	6.09262e-18	-1.20498	-1.30988	4.647e-09	-1.91301	-1.41085
205050932	chr1:205050932:G:T	1.1334e-17	-1.98788	0.0937486	1.87808e-08	-2.08256	0.15531
205050968	chr1:205050968:A:T	1.18787e-17	-2.01673	0.169538	2.07994e-08	-2.05813	0.232967
205050997	chr1:205050997:T:C	1.04813e-17	-2.02528	0.0529276	1.85056e-08	-2.05423	0.112219
205051438	chr1:205051438:G:A	1.34915e-17	-1.98936	0.269474	2.24118e-08	-2.08164	0.331139
205051575	chr1:205051575:G:A	3.2493e-17	-3.68066e-10	-0.840919	3.55691e-08	-3.68066e-10	-1.28861
205051650	chr1:205051650:G:A	1.40278e-17	-1.99977	0.318868	2.3708e-08	-2.07485	0.380577
205051769	chr1:205051769:T:G	3.12506e-17	-1.34516	0.465256	4.38358e-09	-2.14936	-1.23286
205051774	chr1:205051774:TGTGGAGG:T	1.97043e-17	-1.34111	-4.18584e-10	2.169e-08	-1.78324	-4.18584e-10
205051808	chr1:205051808:C:T	1.96816e-17	-1.34226	-4.18584e-10	2.16727e-08	-1.78403	-4.18584e-10
205052151	chr1:205052151:G:A	1.25355e-17	-1.92818	0.1348	1.88038e-08	-2.11429	0.188258
205052326	chr1:205052326:C:T	1.19497e-17	-1.93351	0.092269	1.81925e-08	-2.11229	0.15321
205052353	chr1:205052353:A:G	1.27959e-17	-1.93316	0.160343	1.93615e-08	-2.11251	0.21571
205052541	chr1:205052541:A:G	3.71012e-17	-1.35483	0.646537	4.65631e-09	-2.1497	-1.17217
205052828	chr1:205052828:CT:C	8.0542e-15	4.67201	-4.18584e-10	2.42293e-08	-1.67252	-4.18584e-10
205052966	chr1:205052966:C:T	1.28517e-17	-1.85004	0.0815711	3.83885e-08	-2.13608	0.923747
205053063	chr1:205053063:C:G	6.67528e-18	-2.05419	-0.369345	3.04201e-08	-2.00117	0.556181
205053886	chr1:205053886:G:A	2.07123e-09	18.4578	-1.32836	3.86287e-07	2.20376	-1.10727
205053900	chr1:205053900:TCTC:T	3.25157e-18	-1.70645	-1.43636	1.8463e-08	-0.52095	-1.42337
205054068	chr1:205054068:TC:T	1.89491e-17	-3.68066e-10	-1.38019	3.10153e-08	-3.68066e-10	-1.42561
205054188	chr1:205054188:T:C	5.17628e-18	-1.4032	-1.27466	9.40723e-09	-1.18306	-1.43554
205054221	chr1:205054221:C:T	6.2625e-10	17.2945	-1.36118	6.11953e-08	-0.266414	-0.479602
205054330	chr1:205054330:C:G	1.35287e-16	-3.68066e-10	0.585456	3.16827e-07	-3.68066e-10	0.898269
205054590	chr1:205054590:G:C	8.31501e-17	-3.68066e-10	0.0987034	2.03335e-07	-3.68066e-10	0.454766
205054636	chr1:205054636:T:C	2.13592e-10	14.3375	0.520179	0.00286772	9.35368	0.655261
205054884	chr1:205054884:C:T	5.31857e-09	19.0894	-1.01688	0.00173024	10.4675	-0.963832
205055038	chr1:205055038:G:A	1.40214e-16	-3.68066e-10	0.621223	3.3e-07	-3.68066e-10	0.939005
205055045	chr1:205055045:A:G	2.16164e-16	-3.68066e-10	1.05409	5.13528e-07	-3.68066e-10	1.38122
205055729	chr1:205055729:C:T	9.10065e-10	16.7991	-0.491977	1.44274e-07	0.496234	-0.38461
205056146	chr1:205056146:G:C	6.22009e-18	-1.14297	-1.35119	5.72632e-09	-1.91598	-1.19904
205056325	chr1:205056325:G:A	1.79066e-17	-3.68066e-10	-1.43677	3.22288e-08	-3.68066e-10	-1.38723
205056367	chr1:205056367:GC:G	6.75626e-18	-1.85108	-0.560395	1.71955e-08	-2.14379	0.12835
205057326	chr1:205057326:T:C	4.99208e-17	-3.68066e-10	-0.411506	4.18224e-08	-3.68066e-10	-1.12666
205058028	chr1:205058028:G:A	1.79026e-17	-3.68066e-10	-1.437	3.17562e-08	-3.68066e-10	-1.402
205058262	chr1:205058262:C:T	3.40838e-17	-1.92413	1.131	1.57814e-07	-2.12899	2.33031
205058368	chr1:205058368:G:A	3.24872e-17	-3.68066e-10	-0.841097	8.04059e-08	-3.68066e-10	-0.473
205058433	chr1:205058433:G:T	4.77501e-17	-0.65605	0.200087	3.54048e-08	-1.9312	0.637961
205058609	chr1:205058609:G:A	6.80498e-17	-0.564611	0.462907	4.63332e-08	-1.89271	0.868485
205058662	chr1:205058662:A:C	5.83407e-18	-1.90592	-0.652312	1.54651e-08	-2.13227	0.0107633
205059024	chr1:205059024:A:AC	7.18374e-18	-0.914756	-1.43537	5.23256e-09	-1.80361	-1.40158
205059755	chr1:205059755:CAG:C	1.0444e-09	17.8491	-1.40429	9.16502e-08	-0.100222	-0.241886
205059787	chr1:205059787:C:T	3.29534e-09	19.0062	-1.41237	8.94172e-08	0.322983	-0.689757
205059846	chr1:205059846:C:A	6.69325e-17	-0.569537	0.451278	4.55824e-08	-1.89595	0.855383
205060943	chr1:205060943:G:A	4.11759e-17	-0.704001	0.0999103	3.06696e-08	-1.95175	0.514935
205060993	chr1:205060993:G:A	1.13193e-17	-0.79717	-1.09827	8.2983e-09	-1.98959	-0.754445
205061459	chr1:205061459:C:T	5.02602e-18	-2.04064	-0.666671	1.67069e-08	-2.05854	0.0142764
205061689	chr1:205061689:C:T	2.93359e-18	-2.1455	-1.10021	2.65212e-08	-0.280998	-1.30115
205061734	chr1:205061734:C:T	3.2962e-18	-1.81413	-1.31505	3.4e-08	0.0679413	-1.40167
205061988	chr1:205061988:C:T	8.98297e-17	0.629615	-0.453643	2.2609e-08	-1.63131	-0.110427
205062616	chr1:205062616:G:A	3.69428e-18	-1.75196	-1.26319	3.33356e-08	0.0141066	-1.36757
205062641	chr1:205062641:G:A	3.62507e-18	-1.74985	-1.28422	3.27172e-08	0.0084182	-1.3806
205063323	chr1:205063323:A:G	4.97652e-17	-3.68066e-10	-0.414627	1.30892e-07	-3.68066e-10	0.0142874
205063910	chr1:205063910:A:G	1.66295e-17	-1.51076	-4.18584e-10	5.94597e-08	-0.774789	-4.18584e-10
205063978	chr1:205063978:G:A	5.40401e-18	-2.11943	-0.515376	2.32491e-08	-1.93432	0.220502
205063983	chr1:205063983:G:A	1.03986e-16	0.888156	-0.565844	1.02895e-08	-1.20464	-1.32432
205064155	chr1:205064155:G:A	2.80664e-17	-0.748574	-0.238795	3.8202e-08	-1.10516	-0.112037
205064246	chr1:205064246:T:C	7.36224e-17	0.570625	-0.59362	2.09873e-08	-1.58477	-0.231401
205064522	chr1:205064522:A:G	2.77096e-17	-3.68066e-10	-1.00017	3.5404e-08	-3.68066e-10	-1.29326
205065306	chr1:205065306:G:T	7.51075e-18	-1.00563	-1.29998	6.49241e-09	-1.86566	-1.1238
205065360	chr1:205065360:A:G	1.28173e-17	-0.356106	-1.41504	6.36213e-09	-1.57563	-1.4341
205065421	chr1:205065421:T:C	6.7153e-18	-1.17234	-1.24521	4.95249e-09	-1.89072	-1.36948
205065505	chr1:205065505:C:T	5.66192e-17	-3.68066e-10	-0.285595	4.30462e-08	-3.68066e-10	-1.09781
205065595	chr1:205065595:C:T	2.76636e-17	0.332955	-1.33478	5.79484e-09	-1.74074	-1.36238
205066327	chr1:205066327:A:G	2.71991e-10	14.9764	0.122913	4.39877e-08	-0.0874184	-0.988759
205066827	chr1:205066827:T:A	2.03581e-17	-3.68066e-10	-1.30846	3.13808e-08	-3.68066e-10	-1.41389
205066912	chr1:205066912:T:TG	1.13798e-06	23.4576	-0.0192565	3.3339e-07	2.11155	-1.16232
205067284	chr1:205067284:C:G	1.8449e-17	-3.68066e-10	-1.40693	3.22087e-08	-3.68066e-10	-1.38785
205067333	chr1:205067333:A:G	2.27116e-17	-3.68066e-10	-1.19907	4.77145e-08	-3.68066e-10	-0.994853
205067555	chr1:205067555:T:C	7.19615e-16	2.28581	-0.0290345	1.85847e-08	-0.722367	-1.21538
205067698	chr1:205067698:A:G	1.66384e-06	22.8022	1.016	0.00403028	11.1075	-0.758277
205068065	chr1:205068065:G:C	2.85897e-18	-2.07432	-1.19716	4.31632e-09	-2.07053	-1.32715
205068548	chr1:205068548:T:G	6.16343e-06	25.2918	-0.164103	5.42521e-08	0.342109	-1.20855
205069090	chr1:205069090:G:A	1.91816e-17	-3.68066e-10	-1.36799	3.7459e-08	-3.68066e-10	-1.23684
205069236	chr1:205069236:T:C	1.84046e-17	-3.68066e-10	-1.40934	3.21258e-08	-3.68066e-10	-1.39043
205069391	chr1:205069391:G:A	2.80507e-17	-3.68066e-10	-0.98793	6.1103e-08	-3.68066e-10	-0.747527
205069681	chr1:205069681:C:G	2.07528e-17	-3.68066e-10	-1.28926	3.15982e-08	-3.68066e-10	-1.40699
205070160	chr1:205070160:T:C	1.4005e-07	21.0029	0.340382	1.63593e-06	-1.91004	4.44992
205070633	chr1:205070633:G:A	1.09876e-16	-3.68066e-10	0.377407	1.3855e-07	-3.68066e-10	0.071141
205071090	chr1:205071090:T:C	9.10674e-16	2.84974	-0.357498	2.02844e-08	-0.503259	-1.34698
205071100	chr1:205071100:A:G	6.37048e-09	18.7829	-0.52995	0.00510122	11.0364	-0.451513
205071598	chr1:205071598:A:G	7.35184e-08	20.1189	0.579982	0.00134247	10.2108	-0.960852
205071707	chr1:205071707:A:G	7.69884e-08	19.9108	0.834208	0.00124514	10.0311	-0.856463
205071806	chr1:205071806:T:C	4.82443e-17	-3.68066e-10	-0.445665	1.46478e-07	-3.68066e-10	0.126785
205071815	chr1:205071815:C:G	4.94025e-05	27.7386	-0.529533	1.46988e-08	-0.772709	-1.39961
205071887	chr1:205071887:G:A	3.03482e-08	21.2427	-1.42863	3.03496e-08	-1.94682	0.499519
205071985	chr1:205071985:G:A	2.46879e-17	-3.68066e-10	-1.11563	4.69174e-08	-3.68066e-10	-1.0117
205072030	chr1:205072030:C:T	4.19025e-18	-1.84359	-1.0456	4.35625e-08	-0.353532	-0.73236
205072337	chr1:205072337:T:C	1.90991e-07	22.4891	-0.83551	6.0815e-09	-1.75495	-1.29988
205072414	chr1:205072414:T:C	6.0142e-18	-1.90545	-0.622371	3.36188e-08	-0.145498	-1.1995
205072824	chr1:205072824:C:T	8.70198e-05	27.9253	-0.150116	7.82236e-09	-1.39107	-1.41203
205072914	chr1:205072914:C:A	2.22951e-18	-2.08279	-1.43737	5.55671e-09	-1.90799	-1.23709
205072987	chr1:205072987:C:T	5.35115e-18	-1.57259	-1.07205	6.43831e-09	-1.83461	-1.16321
205073145	chr1:205073145:T:G	2.11767e-17	-3.68066e-10	-1.26904	3.19227e-08	-3.68066e-10	-1.39677
205073455	chr1:205073455:C:T	1.26376e-17	-0.615133	-1.17013	1.30761e-08	-1.03039	-1.25891
205073712	chr1:205073712:G:A	3.1865e-18	-2.07676	-1.08626	1.06997e-08	-1.95683	-0.533036
205073800	chr1:205073800:G:A	1.92366e-17	-3.68066e-10	-1.36513	3.07592e-08	-3.68066e-10	-1.4339
205073811	chr1:205073811:C:T	4.00382e-18	-1.61194	-1.32276	8.99247e-09	-1.30399	-1.35971
205074135	chr1:205074135:G:A	3.86549e-16	1.63531	-4.18584e-10	5.41938e-08	-0.867521	-4.18584e-10
205074313	chr1:205074313:T:C	1.92652e-17	-3.68066e-10	-1.36364	3.06526e-08	-3.68066e-10	-1.43737
205074560	chr1:205074560:G:A	2.35988e-17	-3.68066e-10	-1.16075	5.07898e-08	-3.68066e-10	-0.932392
205075226	chr1:205075226:G:A	3.05699e-08	19.5891	0.232267	0.00146939	10.3383	-0.998064
205075288	chr1:205075288:C:A	1.92634e-09	17.7828	-0.725851	0.00196191	10.2776	-0.648256
205075374	chr1:205075374:A:G	2.18382e-18	-2.11404	-1.42683	7.15137e-09	-1.67457	-1.21821
205075476	chr1:205075476:C:T	2.0715e-17	-3.68066e-10	-1.29109	3.19149e-08	-3.68066e-10	-1.39701
205075798	chr1:205075798:G:A	5.80846e-17	-3.68066e-10	-0.260043	1.92114e-07	-3.68066e-10	0.398003
205075808	chr1:205075808:CCT:C	1.86829e-17	-3.68066e-10	-1.39433	3.06833e-08	-3.68066e-10	-1.43637
205075959	chr1:205075959:G:A	1.90234e-17	-0.26594	-1.11033	1.06677e-06	2.9097	-0.797399
205076212	chr1:205076212:G:A	2.21175e-18	-2.11555	-1.41261	7.1704e-09	-1.6551	-1.23503
205077562	chr1:205077562:TTC:T	1.86701e-17	-3.68066e-10	-1.39502	3.274e-08	-3.68066e-10	-1.37149
205077599	chr1:205077599:C:A	1.97415e-17	-3.68066e-10	-1.33922	3.10713e-08	-3.68066e-10	-1.4238
205077766	chr1:205077766:T:C	1.21675e-17	-0.565224	-1.25795	1.18399e-08	-1.05961	-1.329
205078014	chr1:205078014:G:A	1.97415e-17	-3.68066e-10	-1.33922	3.10713e-08	-3.68066e-10	-1.4238
205078792	chr1:205078792:G:A	5.15718e-17	-3.68066e-10	-0.378969	1.5898e-07	-3.68066e-10	0.20869
205079255	chr1:205079255:T:C	3.09784e-09	18.3175	-0.785484	0.000310027	9.2145	-1.43018
205079354	chr1:205079354:A:G	1.02258e-17	-0.739087	-1.25794	1.37446e-08	-0.910591	-1.32885
205079488	chr1:205079488:C:G	1.04575e-17	-0.728562	-1.24606	1.37366e-08	-0.920534	-1.31949
205080255	chr1:205080255:A:G	9.30745e-10	17.7366	-1.40709	4.36983e-09	-2.02707	-1.35829
205080272	chr1:205080272:T:C	2.19537e-18	-2.13061	-1.40498	7.54846e-09	-1.58485	-1.25389
205080580	chr1:205080580:C:T	2.09134e-18	-2.14683	-1.43731	9.36668e-09	-1.5232	-1.09973
205080819	chr1:205080819:C:T	1.87499e-17	-3.68066e-10	-1.39076	3.29154e-08	-3.68066e-10	-1.36615
205082213	chr1:205082213:G:A	1.8819e-17	-3.68066e-10	-1.38707	3.06578e-08	-3.68066e-10	-1.4372
205082583	chr1:205082583:G:C	3.83381e-09	19.0546	-1.30943	8.77336e-09	-2.14448	-0.543886
205082700	chr1:205082700:TC:T	9.90564e-18	-0.81597	-1.21287	1.1578e-08	-1.01112	-1.39986
205082743	chr1:205082743:C:T	1.09637e-09	17.9053	-1.41198	4.46221e-09	-2.0142	-1.35024
205082848	chr1:205082848:A:G	4.15189e-16	1.70679	-4.18584e-10	1.41167e-07	0.0898565	-4.18584e-10
205083049	chr1:205083049:G:A	1.95855e-17	-3.68066e-10	-1.34715	3.08615e-08	-3.68066e-10	-1.43058
205083595	chr1:205083595:C:T	2.21358e-18	-2.13651	-1.39082	7.57212e-09	-1.55233	-1.28328
205083811	chr1:205083811:G:A	3.28502e-09	18.3951	-0.80445	0.000166855	8.60196	-1.43717
205083895	chr1:205083895:G:C	2.907e-17	-3.68066e-10	-0.952238	6.43038e-08	-3.68066e-10	-0.696468
205084022	chr1:205084022:A:G	2.20381e-18	-2.12842	-1.40333	7.52298e-09	-1.58507	-1.25706
205084091	chr1:205084091:C:T	4.46712e-09	18.6233	-0.725248	0.000393159	9.44457	-1.42269
205084548	chr1:205084548:A:T	2.19989e-18	-2.09629	-1.43724	7.66733e-09	-1.72971	-1.0934
205084580	chr1:205084580:T:C	4.30834e-18	-2.09608	-0.765314	1.93169e-08	-1.87667	-0.0224316
205084954	chr1:205084954:A:G	4.79979e-18	-2.14146	-0.611911	2.6984e-08	-1.74744	0.182598
205084986	chr1:205084986:A:G	3.51094e-09	19.0586	-1.4014	1.24235e-08	-2.14459	-0.195911
205085278	chr1:205085278:C:T	1.51002e-09	18.2402	-1.42677	4.63774e-09	-1.98096	-1.3449
205085701	chr1:205085701:G:A	1.78968e-17	-3.68066e-10	-1.43732	3.17471e-08	-3.68066e-10	-1.40228
205085751	chr1:205085751:A:C	4.7371e-10	17.06	-1.40588	1.37362e-08	-2.13777	-0.102283
205086034	chr1:205086034:T:C	4.12933e-08	20.0326	0.0893822	0.00203665	10.716	-1.04927
205086386	chr1:205086386:G:A	8.5553e-16	2.75523	-0.325455	1.74979e-08	-0.657954	-1.34005
205086528	chr1:205086528:T:C	3.62827e-17	-3.68066e-10	-0.730602	1.06775e-07	-3.68066e-10	-0.189368
205086821	chr1:205086821:G:A	4.07942e-09	18.6283	-0.821012	0.000390582	9.44879	-1.43348
205087173	chr1:205087173:A:G	8.05299e-18	-0.817551	-1.41835	9.46657e-09	-1.1784	-1.43392
205087348	chr1:205087348:T:C	5.34307e-09	18.8516	-0.77452	0.000468296	9.62441	-1.42764
205087413	chr1:205087413:C:T	2.00435e-17	-3.68066e-10	-1.32404	3.12595e-08	-3.68066e-10	-1.41776
205088277	chr1:205088277:C:G	7.53536e-16	2.62153	-0.318702	1.63417e-08	-0.728664	-1.3377
205088354	chr1:205088354:A:T	2.10347e-18	-2.14828	-1.43008	9.95791e-09	-1.40549	-1.15623
205089690	chr1:205089690:T:G	2.09943e-18	-2.14346	-1.43681	1.00377e-08	-1.47972	-1.07401
205089938	chr1:205089938:G:A	1.31068e-09	18.1074	-1.43557	4.77087e-09	-1.98539	-1.31217
205090154	chr1:205090154:A:G	4.35348e-09	18.6698	-0.797472	0.000205524	8.81059	-1.43736
205090678	chr1:205090678:A:G	1.89933e-17	-3.68066e-10	-1.37786	3.10109e-08	-3.68066e-10	-1.42575
205091075	chr1:205091075:C:T	3.88579e-17	-3.68066e-10	-0.662032	3.77045e-08	-3.68066e-10	-1.23031
205091180	chr1:205091180:C:T	2.57e-17	-3.68066e-10	-1.07545	6.21824e-08	-3.68066e-10	-0.730016
205091742	chr1:205091742:T:C	8.6751e-17	-3.68066e-10	0.141098	2.2389e-07	-3.68066e-10	0.551069
205092064	chr1:205092064:C:T	2.48467e-09	18.7268	-1.41531	2.63687e-08	-2.14957	0.561658
205092406	chr1:205092406:C:A	9.91693e-18	-0.872325	-1.15537	1.27902e-08	-0.922385	-1.38903
205093009	chr1:205093009:C:T	1.90985e-17	-3.68066e-10	-1.37233	3.09427e-08	-3.68066e-10	-1.42795
205093297	chr1:205093297:T:TA	3.69225e-17	-3.68066e-10	-0.713122	5.3171e-08	-3.68066e-10	-0.886574
205093305	chr1:205093305:C:T	9.49034e-18	-0.861317	-1.21035	1.24261e-08	-0.930539	-1.40975
205093338	chr1:205093338:G:A	8.54385e-17	1.53035	-1.4045	4.34818e-09	-1.98978	-1.40055
205093733	chr1:205093733:A:G	5.22779e-10	17.1637	-1.41094	4.10848e-09	-2.07874	-1.36829
205094821	chr1:205094821:C:T	3.08698e-13	9.60007	-1.2819	9.88709e-09	-1.342	-1.22686
205095312	chr1:205095312:T:C	6.212e-09	19.0722	-0.844352	0.000552975	9.79713	-1.43415
205095548	chr1:205095548:G:A	3.1994e-09	18.9704	-1.40607	1.21596e-08	-2.14899	-0.21298
205096170	chr1:205096170:G:A	2.96053e-09	18.9008	-1.41415	1.28574e-08	-2.14944	-0.15673
205097105	chr1:205097105:T:C	1.89068e-17	-3.68066e-10	-1.38242	3.08815e-08	-3.68066e-10	-1.42993
205097318	chr1:205097318:C:T	1.93332e-17	-3.68066e-10	-1.36012	3.07522e-08	-3.68066e-10	-1.43413
205097483	chr1:205097483:C:A	2.51594e-17	-1.09671	-4.18584e-10	1.87096e-08	-1.93105	-4.18584e-10
205097665	chr1:205097665:A:C	1.96279e-17	-3.68066e-10	-1.34499	3.16223e-08	-3.68066e-10	-1.40622
205097906	chr1:205097906:C:T	2.13924e-18	-2.14306	-1.41844	8.81035e-09	-1.47396	-1.2102
205098399	chr1:205098399:G:A	1.8549e-17	-3.68066e-10	-1.40153	3.06699e-08	-3.68066e-10	-1.43681
205098881	chr1:205098881:G:A	3.00747e-17	-3.68066e-10	-0.918259	6.74397e-08	-3.68066e-10	-0.648854
205099381	chr1:205099381:T:C	6.267e-16	2.69831	-0.579787	1.56724e-08	-0.703676	-1.40451
205099458	chr1:205099458:A:G	2.07203e-17	-3.68066e-10	-1.29083	3.19297e-08	-3.68066e-10	-1.39655
205100122	chr1:205100122:T:C	1.80335e-17	-3.68066e-10	-1.42971	3.28384e-08	-3.68066e-10	-1.36849
205100671	chr1:205100671:G:GA	1.84596e-17	-3.68066e-10	-1.40636	3.09677e-08	-3.68066e-10	-1.42714
205100844	chr1:205100844:C:T	1.90034e-17	-3.68066e-10	-1.37733	3.17949e-08	-3.68066e-10	-1.40078
205100953	chr1:205100953:C:T	1.90384e-17	-3.68066e-10	-1.37548	3.18407e-08	-3.68066e-10	-1.39934
205101050	chr1:205101050:T:C	3.32787e-10	16.7331	-1.43206	4.18465e-09	-2.11767	-1.31099
205101765	chr1:205101765:G:A	7.41257e-17	-3.68066e-10	-0.0161813	7.65911e-08	-3.68066e-10	-0.521606
205101966	chr1:205101966:G:A	1.90464e-17	-3.68066e-10	-1.37506	3.18389e-08	-3.68066e-10	-1.3994
205102016	chr1:205102016:C:T	2.10829e-18	-2.14454	-1.43153	9.52999e-09	-1.4588	-1.14684
205102039	chr1:205102039:C:T	1.08339e-09	17.9026	-1.42117	1.38254e-08	-2.13722	-0.096357
205102773	chr1:205102773:C:T	2.73597e-17	-3.68066e-10	-1.01287	3.83609e-08	-3.68066e-10	-1.21305
205103167	chr1:205103167:G:A	3.06611e-16	-3.68066e-10	1.40364	1.36234e-07	-3.68066e-10	0.0542893
205103189	chr1:205103189:A:C	2.96973e-18	-2.07681	-1.15666	3.42567e-08	0.0935153	-1.41972
205103497	chr1:205103497:A:G	2.21679e-18	-2.10169	-1.42419	6.6545e-09	-1.84736	-1.11743
205103911	chr1:205103911:C:T	2.17338e-17	-3.68066e-10	-1.24307	4.09531e-08	-3.68066e-10	-1.14766
205104532	chr1:205104532:A:T	1.78969e-17	-3.68066e-10	-1.43731	3.1233e-08	-3.68066e-10	-1.41861
205104890	chr1:205104890:T:C	2.98267e-09	18.4941	-0.999999	0.000353745	9.35065	-1.4344
205104891	chr1:205104891:G:A	3.54832e-10	16.7687	-1.40346	5.04014e-09	-2.11269	-1.12997
205104898	chr1:205104898:T:C	2.11088e-18	-2.1429	-1.43194	9.40335e-09	-1.47554	-1.14348
205104992	chr1:205104992:A:C	2.10882e-18	-2.14374	-1.43207	9.49019e-09	-1.46707	-1.14276
205105296	chr1:205105296:C:T	1.32375e-09	18.0329	-1.35107	1.54115e-08	-2.13849	0.0135146
205105594	chr1:205105594:A:T	8.89085e-18	-2.13692	-4.18584e-10	8.50798e-08	-0.416498	-4.18584e-10
205105726	chr1:205105726:C:A	8.05268e-10	17.6018	-1.41704	1.34892e-08	-2.12743	-0.130769
205105752	chr1:205105752:G:A	1.89367e-17	-3.68066e-10	-1.38084	3.17168e-08	-3.68066e-10	-1.40324
205106141	chr1:205106141:C:T	2.34715e-17	-3.68066e-10	-1.16616	3.17519e-08	-3.68066e-10	-1.40213
205106231	chr1:205106231:G:C	2.58542e-09	18.5623	-1.21106	0.000416799	9.47	-1.38973
205106424	chr1:205106424:G:A	2.11754e-18	-2.14304	-1.42865	9.21391e-09	-1.47423	-1.16514
205106513	chr1:205106513:G:A	1.47077e-17	-0.758107	-0.875465	4.52615e-07	2.5385	-1.28354
205106579	chr1:205106579:CA:C	7.44898e-10	17.524	-1.41717	1.35295e-08	-2.12478	-0.130438
205106811	chr1:205106811:T:C	1.50021e-17	-1.61375	-4.18584e-10	1.60407e-08	-2.08496	-4.18584e-10
205107089	chr1:205107089:C:T	3.67465e-17	-0.7179	-4.18584e-10	6.11919e-08	-0.746072	-4.18584e-10
205107317	chr1:205107317:G:A	7.27454e-16	2.62985	-0.362242	1.56474e-08	-0.737968	-1.37182
205107623	chr1:205107623:A:G	5.64935e-18	-2.01222	-0.57818	2.58399e-08	-1.83671	0.228542
205107905	chr1:205107905:T:C	1.21742e-17	-0.710807	-1.11182	1.65734e-08	-0.812434	-1.23985
205108204	chr1:205108204:T:C	1.07263e-09	17.8963	-1.42491	1.43842e-08	-2.13786	-0.056105
205109039	chr1:205109039:G:A	6.42156e-18	-1.0779	-1.38438	1.25213e-08	-0.91646	-1.4162
205109119	chr1:205109119:T:C	5.78207e-09	19.0208	-0.864765	0.000708175	10.0459	-1.43559
205109532	chr1:205109532:T:C	1.90716e-10	16.181	-1.43668	4.25489e-09	-2.13631	-1.2757
205109597	chr1:205109597:T:C	6.34366e-10	17.3666	-1.42037	1.39878e-08	-2.11933	-0.102577
205110075	chr1:205110075:G:A	8.06467e-10	17.606	-1.41974	1.37858e-08	-2.12802	-0.108424
205110363	chr1:205110363:C:T	6.24246e-16	2.5947	-0.480099	1.50507e-08	-0.765448	-1.38322
205110404	chr1:205110404:T:C	2.67261e-17	-3.68066e-10	-1.0363	4.04937e-08	-3.68066e-10	-1.15894
205110623	chr1:205110623:T:C	2.91323e-17	-3.68066e-10	-0.950097	6.52036e-08	-3.68066e-10	-0.682573
205110787	chr1:205110787:A:G	2.48358e-10	16.4377	-1.42924	4.09016e-09	-2.12872	-1.32279
205111019	chr1:205111019:G:A	1.90016e-17	-3.68066e-10	-1.37742	3.18184e-08	-3.68066e-10	-1.40004
205111830	chr1:205111830:C:T	2.14518e-18	-2.12986	-1.42886	8.41164e-09	-1.5672	-1.16327
205111835	chr1:205111835:T:C	9.76968e-18	-0.833418	-1.20924	1.70992e-08	-0.710646	-1.31041
205112195	chr1:205112195:G:A	2.11139e-18	-2.14239	-1.4322	9.3633e-09	-1.48138	-1.14191
205112455	chr1:205112455:T:C	9.26402e-18	-0.877354	-1.21845	1.77751e-08	-0.664481	-1.31781
205112971	chr1:205112971:T:A	1.47513e-16	-3.68066e-10	0.671973	4.58175e-08	-3.68066e-10	-1.03542
205113059	chr1:205113059:C:T	2.14689e-18	-2.14319	-1.41474	8.74478e-09	-1.47082	-1.22081
205113197	chr1:205113197:C:T	2.6182e-09	18.412	-1.04818	0.000342338	9.31689	-1.43343
205113352	chr1:205113352:C:T	2.16504e-18	-2.11892	-1.43059	6.73775e-09	-1.79948	-1.15288
205113413	chr1:205113413:C:T	2.12948e-18	-2.14484	-1.42123	9.07949e-09	-1.45571	-1.19836
205114009	chr1:205114009:T:G	5.06314e-16	1.90521	-4.18584e-10	2.93182e-07	0.820707	-4.18584e-10
205114034	chr1:205114034:G:A	3.28114e-17	-3.68066e-10	-0.831167	7.64673e-08	-3.68066e-10	-0.523224
205114737	chr1:205114737:T:C	1.32257e-09	18.0221	-1.3412	1.48216e-08	-2.13818	-0.0258206
205114992	chr1:205114992:G:A	2.75338e-10	16.544	-1.43244	4.16156e-09	-2.12507	-1.30913
205115575	chr1:205115575:C:T	2.11063e-18	-2.14361	-1.43135	9.41782e-09	-1.46923	-1.14826
205115661	chr1:205115661:T:C	1.8586e-17	-3.68066e-10	-1.39954	3.23847e-08	-3.68066e-10	-1.3824
205116230	chr1:205116230:T:C	1.02528e-17	-0.798349	-1.19605	1.66629e-08	-0.745777	-1.30113
205116413	chr1:205116413:A:T	1.901e-17	-3.68066e-10	-1.37698	3.18031e-08	-3.68066e-10	-1.40052
205116557	chr1:205116557:G:A	2.11024e-18	-2.1441	-1.43105	9.44294e-09	-1.46423	-1.15059
205116656	chr1:205116656:A:G	2.11158e-18	-2.1422	-1.4323	9.35851e-09	-1.48315	-1.14065
205117345	chr1:205117345:C:T	1.01324e-09	17.8271	-1.41262	1.29067e-08	-2.13556	-0.166776
205119102	chr1:205119102:T:C	1.89125e-17	-3.68066e-10	-1.38212	3.659e-08	-3.68066e-10	-1.26031
205119473	chr1:205119473:T:G	1.55644e-16	-3.68066e-10	0.72563	1.91127e-07	-3.68066e-10	0.392848
205119686	chr1:205119686:T:C	1.88644e-17	-3.68066e-10	-1.38466	3.07364e-08	-3.68066e-10	-1.43464
205119985	chr1:205119985:C:T	2.1188e-18	-2.14313	-1.42796	9.18038e-09	-1.47411	-1.16891
205120300	chr1:205120300:T:A	2.20075e-16	-3.68066e-10	1.07202	5.49159e-08	-3.68066e-10	-0.854284
205120344	chr1:205120344:G:C	7.23382e-17	-3.68066e-10	-0.0405919	2.44528e-07	-3.68066e-10	0.639241
205120345	chr1:205120345:G:A	2.16841e-18	-2.1135	-1.43445	6.42949e-09	-1.81677	-1.18242
205120378	chr1:205120378:G:A	2.19149e-18	-2.11322	-1.42414	6.86311e-09	-1.81672	-1.11721
205120482	chr1:205120482:T:C	2.11089e-18	-2.14327	-1.43156	9.38416e-09	-1.47327	-1.1478
205120934	chr1:205120934:C:CA	1.9073e-17	-3.68066e-10	-1.37367	3.18785e-08	-3.68066e-10	-1.39815
205121029	chr1:205121029:T:C	2.12565e-18	-2.14298	-1.42489	9.03551e-09	-1.47509	-1.18383
205121305	chr1:205121305:G:A	1.2341e-17	-0.710975	-1.09804	1.76067e-08	-0.768391	-1.22342
205121757	chr1:205121757:C:G	1.29626e-09	17.9959	-1.33511	1.4504e-08	-2.13718	-0.048478
205122299	chr1:205122299:T:G	1.24629e-09	17.9603	-1.33876	1.47239e-08	-2.13669	-0.0339252
205122522	chr1:205122522:G:A	2.25275e-18	-2.10933	-1.40046	6.94538e-09	-1.65573	-1.26628
205123133	chr1:205123133:C:T	1.69329e-17	-1.49268	-4.18584e-10	1.85498e-08	-1.93963	-4.18584e-10
205123152	chr1:205123152:T:C	1.90301e-17	-3.68066e-10	-1.37592	3.18073e-08	-3.68066e-10	-1.40039
205123246	chr1:205123246:A:G	3.9393e-09	18.6701	-0.897773	0.00055861	9.80948	-1.43637
205123456	chr1:205123456:C:G	1.80461e-17	-3.68066e-10	-1.42901	3.10133e-08	-3.68066e-10	-1.42567
205123717	chr1:205123717:G:A	3.16456e-08	19.9144	-0.0585209	0.00239699	10.9419	-1.11228
205123870	chr1:205123870:T:G	8.07661e-17	-3.68066e-10	0.069614	8.20105e-08	-3.68066e-10	-0.45324
205123951	chr1:205123951:T:G	3.93901e-17	-3.68066e-10	-0.64843	5.60856e-08	-3.68066e-10	-0.833208
205124125	chr1:205124125:G:A	8.15032e-18	-0.94626	-1.27763	1.16931e-08	-1.07581	-1.32528
205124242	chr1:205124242:G:A	1.91193e-17	-3.68066e-10	-1.37125	3.19357e-08	-3.68066e-10	-1.39636
205124286	chr1:205124286:C:T	9.62173e-18	-2.05792	-4.18584e-10	1.51884e-08	-2.13956	-4.18584e-10
205124401	chr1:205124401:T:C	2.3175e-18	-2.09184	-1.38961	5.5731e-09	-1.8496	-1.29254
205125112	chr1:205125112:G:A	4.50624e-17	-3.68066e-10	-0.513896	1.05429e-07	-3.68066e-10	-0.202049
205125258	chr1:205125258:G:A	1.99271e-17	-3.68066e-10	-1.32986	3.30297e-08	-3.68066e-10	-1.36268
205125274	chr1:205125274:T:C	1.82668e-17	-3.68066e-10	-1.41686	3.16604e-08	-3.68066e-10	-1.40502
205125323	chr1:205125323:G:A	2.74796e-18	-2.08526	-1.22582	3.21166e-08	0.0402462	-1.43096
205126052	chr1:205126052:G:A	1.93932e-17	-3.68066e-10	-1.35702	3.22866e-08	-3.68066e-10	-1.38544
205126279	chr1:205126279:T:C	1.15169e-08	19.2959	-0.450807	0.000945907	10.2635	-1.36366
205126354	chr1:205126354:G:A	8.31775e-16	2.88368	-0.482059	1.7561e-08	-0.610127	-1.38428
205128127	chr1:205128127:A:C	5.49744e-17	-3.68066e-10	-0.315076	1.72514e-07	-3.68066e-10	0.290393
205128188	chr1:205128188:C:T	2.81821e-17	-3.68066e-10	-0.983258	3.92219e-08	-3.68066e-10	-1.19085
205128827	chr1:205128827:C:A	2.0945e-17	-3.68066e-10	-1.28004	3.25971e-08	-3.68066e-10	-1.37586
205129085	chr1:205129085:A:G	2.35618e-17	-3.68066e-10	-1.16231	3.58369e-08	-3.68066e-10	-1.28111
205129454	chr1:205129454:G:A	2.26705e-17	-3.68066e-10	-1.20088	4.25951e-08	-3.68066e-10	-1.10835
205129779	chr1:205129779:A:G	5.35344e-17	-3.68066e-10	-0.341619	1.31963e-07	-3.68066e-10	0.0224364
205129788	chr1:205129788:C:A	6.5334e-16	2.64575	-0.485591	1.54038e-08	-0.740386	-1.38509
205129972	chr1:205129972:A:T	1.79026e-17	-3.68066e-10	-1.437	3.06542e-08	-3.68066e-10	-1.43732
205130451	chr1:205130451:T:G	1.79032e-17	-3.68066e-10	-1.43697	3.07485e-08	-3.68066e-10	-1.43424
205130484	chr1:205130484:G:A	8.97013e-18	-2.12804	-4.18584e-10	2.79382e-08	-1.53009	-4.18584e-10
205130831	chr1:205130831:C:A	1.30233e-17	-0.728137	-1.02706	5.32475e-08	-0.282769	-0.602369
205130883	chr1:205130883:T:C	1.78959e-17	-3.68066e-10	-1.43737	3.06571e-08	-3.68066e-10	-1.43722
205130930	chr1:205130930:T:C	1.20997e-15	-3.68066e-10	2.77641	1.53791e-07	-3.68066e-10	0.175505
205131064	chr1:205131064:G:A	1.79038e-17	-3.68066e-10	-1.43693	3.06832e-08	-3.68066e-10	-1.43637
205131352	chr1:205131352:G:A	2.18466e-10	15.9082	-1.02797	2.43727e-08	-0.960597	-0.706025
205131389	chr1:205131389:C:T	1.78959e-17	-3.68066e-10	-1.43737	3.0657e-08	-3.68066e-10	-1.43723
205131547	chr1:205131547:T:C	6.00241e-18	-2.06122	-0.468566	2.41953e-08	-1.82705	0.153125
205131553	chr1:205131553:T:C	1.78985e-17	-3.68066e-10	-1.43723	3.06527e-08	-3.68066e-10	-1.43737
205131837	chr1:205131837:T:C	1.78963e-17	-3.68066e-10	-1.43735	3.06546e-08	-3.68066e-10	-1.43731
205131990	chr1:205131990:C:T	1.78959e-17	-3.68066e-10	-1.43737	3.06571e-08	-3.68066e-10	-1.43722
205132750	chr1:205132750:G:A	1.78959e-17	-3.68066e-10	-1.43737	3.06572e-08	-3.68066e-10	-1.43722
205132985	chr1:205132985:T:C	5.23477e-17	-3.68066e-10	-0.364035	1.28337e-07	-3.68066e-10	-0.00542897
205133785	chr1:205133785:AT:A	6.25919e-11	14.7171	-1.08694	1.73448e-08	-1.24844	-0.758348
205133895	chr1:205133895:T:C	5.87216e-18	-1.17671	-1.37501	1.40897e-08	-0.80395	-1.41069
205134281	chr1:205134281:T:C	5.70291e-09	18.635	-0.492713	0.000572047	9.77158	-1.37469
205134334	chr1:205134334:A:G	7.37004e-08	19.9865	0.7148	0.00384201	11.009	-0.707544
205134425	chr1:205134425:A:G	1.79362e-17	-3.68066e-10	-1.43512	3.06877e-08	-3.68066e-10	-1.43623
205134676	chr1:205134676:C:T	7.00216e-17	-3.68066e-10	-0.0731397	1.73466e-07	-3.68066e-10	0.295892
205135043	chr1:205135043:T:C	4.32405e-17	-3.68066e-10	-0.555166	3.32253e-08	-3.68066e-10	-1.35678
205135201	chr1:205135201:G:A	2.16129e-17	-3.68066e-10	-1.24865	3.32612e-08	-3.68066e-10	-1.3557
205135283	chr1:205135283:G:A	1.79303e-17	-3.68066e-10	-1.43545	3.26816e-08	-3.68066e-10	-1.37328
205135933	chr1:205135933:C:T	5.84872e-16	2.54522	-0.495768	1.4629e-08	-0.789586	-1.38749
205136420	chr1:205136420:A:C	7.72961e-17	-3.68066e-10	0.0257	2.61144e-07	-3.68066e-10	0.704984
205136666	chr1:205136666:G:A	2.14479e-18	-2.13519	-1.42371	4.37638e-09	-1.94838	-1.43548
205136853	chr1:205136853:A:G	8.34814e-10	17.5526	-1.33179	1.45392e-08	-2.12473	-0.058507
205136902	chr1:205136902:C:A	5.25522e-09	18.7219	-0.661366	0.000437652	9.54341	-1.41432
205137154	chr1:205137154:A:G	6.46763e-09	19.0917	-0.823579	0.000742212	10.09	-1.43272
205137240	chr1:205137240:G:A	1.82281e-17	-3.68066e-10	-1.41898	3.12633e-08	-3.68066e-10	-1.41764
205138048	chr1:205138048:C:T	1.82585e-17	-3.68066e-10	-1.41731	3.19812e-08	-3.68066e-10	-1.39494
205138350	chr1:205138350:C:T	8.8057e-11	15.2911	-1.3195	3.59673e-08	-1.11732	-0.160152
205138369	chr1:205138369:A:G	1.37772e-10	15.6833	-1.26417	3.39403e-08	-1.02022	-0.31526
205138601	chr1:205138601:G:A	1.8105e-17	-3.68066e-10	-1.42575	3.36754e-08	-3.68066e-10	-1.34332
205138612	chr1:205138612:T:C	2.02436e-17	-3.68066e-10	-1.3141	3.82469e-08	-3.68066e-10	-1.21603
205138665	chr1:205138665:G:A	9.34885e-18	-0.778046	-1.30864	5.86416e-08	-0.0381036	-0.75054
205138955	chr1:205138955:C:T	9.45421e-10	16.7642	-0.419032	5.14637e-07	-2.08705	3.47042
205139041	chr1:205139041:G:A	7.67925e-18	-1.30984	-0.973582	5.99557e-09	-1.9881	-1.08097
205139265	chr1:205139265:T:G	1.26325e-09	17.9675	-1.3325	1.44304e-08	-2.13644	-0.0543056
205139398	chr1:205139398:G:A	5.50323e-17	-3.68066e-10	-0.314024	6.05363e-08	-3.68066e-10	-0.756844
205139423	chr1:205139423:A:G	1.29584e-07	20.4218	0.843883	0.00563522	11.3208	-0.636344
205139719	chr1:205139719:G:C	2.54984e-17	-3.68066e-10	-1.08333	3.5543e-08	-3.68066e-10	-1.28934
205139726	chr1:205139726:T:A	3.80545e-18	-2.11757	-0.867944	1.80527e-08	-1.83707	-0.129721
205139891	chr1:205139891:T:A	8.73408e-18	-0.890515	-1.2642	7.53006e-08	0.105285	-0.643885
205139954	chr1:205139954:G:A	2.7179e-18	-2.11302	-1.20907	3.87251e-08	0.22432	-1.42792
205140861	chr1:205140861:A:C	1.7898e-17	-3.68066e-10	-1.43726	3.06528e-08	-3.68066e-10	-1.43736
205140986	chr1:205140986:G:A	6.56009e-16	2.70841	-0.544184	1.57078e-08	-0.707483	-1.39845
205141199	chr1:205141199:C:T	1.78983e-17	-3.68066e-10	-1.43724	3.06527e-08	-3.68066e-10	-1.43737
205141282	chr1:205141282:C:T	1.78971e-17	-3.68066e-10	-1.43731	3.21161e-08	-3.68066e-10	-1.39073
205141324	chr1:205141324:T:C	1.41846e-10	15.5179	-1.06958	2.04951e-08	-1.06165	-0.778254
205141789	chr1:205141789:C:A	9.78284e-09	19.1625	-0.480575	0.000843065	10.1582	-1.37344
205141801	chr1:205141801:T:C	1.07697e-07	20.3324	0.748221	0.00503159	11.264	-0.692796
205141818	chr1:205141818:T:C	2.03762e-10	15.8368	-1.02628	2.39309e-08	-0.980037	-0.704882
205142147	chr1:205142147:T:C	9.62327e-18	-0.918857	-1.1389	1.1262e-07	0.242314	-0.378385
205142633	chr1:205142633:A:C	1.44361e-09	18.0912	-1.32269	1.38686e-08	-2.1405	-0.0899638
205142722	chr1:205142722:G:A	1.82956e-17	-3.68066e-10	-1.41528	3.47047e-08	-3.68066e-10	-1.31321
205143238	chr1:205143238:C:T	1.80881e-17	-1.42669	-4.18584e-10	1.92811e-08	-1.90096	-4.18584e-10
205143299	chr1:205143299:A:C	1.78976e-17	-3.68066e-10	-1.43727	3.0653e-08	-3.68066e-10	-1.43736
205143783	chr1:205143783:T:C	9.93099e-18	-0.855752	-1.17053	9.4855e-08	0.152856	-0.460594
205144047	chr1:205144047:G:A	2.40987e-16	-3.68066e-10	1.1628	5.73934e-08	-3.68066e-10	-0.810158
205144467	chr1:205144467:A:C	2.72481e-18	-2.11781	-1.20174	4.03425e-08	0.263506	-1.42619
205144468	chr1:205144468:G:A	2.73707e-18	-2.1172	-1.19786	4.01774e-08	0.258533	-1.42531
205144705	chr1:205144705:A:G	1.00633e-17	-0.815696	-1.19736	8.53135e-08	0.0925913	-0.506346
205145282	chr1:205145282:T:C	2.3533e-17	-3.68066e-10	-1.16354	3.41419e-08	-3.68066e-10	-1.32956
205145284	chr1:205145284:A:G	1.7903e-17	-3.68066e-10	-1.43698	3.06542e-08	-3.68066e-10	-1.43732
205145365	chr1:205145365:TATC:T	2.7751e-18	-2.11141	-1.18984	3.84633e-08	0.213269	-1.42365
205145620	chr1:205145620:C:T	2.8374e-17	-3.68066e-10	-0.976469	3.94816e-08	-3.68066e-10	-1.18425
205145705	chr1:205145705:CATCTT:C	1.79384e-17	-3.68066e-10	-1.435	3.07387e-08	-3.68066e-10	-1.43457
205145971	chr1:205145971:G:A	1.01589e-09	17.7502	-1.33314	1.43684e-08	-2.13025	-0.0648039
205146022	chr1:205146022:C:A	9.77341e-18	-0.828002	-1.21428	7.65831e-08	0.0243202	-0.546032
205146094	chr1:205146094:G:T	1.79204e-17	-3.68066e-10	-1.43601	3.06713e-08	-3.68066e-10	-1.43676
205146300	chr1:205146300:C:T	2.66419e-18	-2.11096	-1.23109	3.79894e-08	0.209297	-1.43208
205146611	chr1:205146611:G:A	9.93205e-18	-0.814423	-1.21175	7.37035e-08	-0.00374973	-0.556287
205147924	chr1:205147924:AAAG:A	1.79192e-17	-3.68066e-10	-1.43607	3.06533e-08	-3.68066e-10	-1.43735
205149059	chr1:205149059:C:T	1.75901e-10	15.8418	-1.17832	2.72055e-08	-0.973883	-0.582785
205149179	chr1:205149179:A:G	1.78963e-17	-3.68066e-10	-1.43735	3.06547e-08	-3.68066e-10	-1.4373
205149208	chr1:205149208:T:G	7.94043e-10	17.5025	-1.33178	1.45608e-08	-2.12276	-0.0589969
205149432	chr1:205149432:G:A	2.30551e-17	-3.68066e-10	-1.18406	4.16524e-08	-3.68066e-10	-1.13073
205149620	chr1:205149620:C:T	4.63249e-17	-3.68066e-10	-0.486264	3.39253e-08	-3.68066e-10	-1.33593
205149748	chr1:205149748:T:C	1.78964e-17	-3.68066e-10	-1.43734	3.06545e-08	-3.68066e-10	-1.43731
205149753	chr1:205149753:CACA:C	1.78966e-17	-3.68066e-10	-1.43733	3.06541e-08	-3.68066e-10	-1.43732
205149809	chr1:205149809:A:G	2.30578e-16	-3.68066e-10	1.11865	5.65283e-08	-3.68066e-10	-0.825346
205149985	chr1:205149985:T:C	1.49788e-17	-0.847989	-0.767316	2.49999e-08	-0.630119	-1.0111
205150434	chr1:205150434:GC:G	2.67137e-18	-2.1131	-1.22625	3.86669e-08	0.226173	-1.43128
205150642	chr1:205150642:C:T	2.14592e-17	-3.68066e-10	-1.25579	3.31683e-08	-3.68066e-10	-1.35849
205150853	chr1:205150853:C:T	7.85186e-18	-0.969441	-1.29175	1.19272e-08	-1.04444	-1.33682
205151512	chr1:205151512:C:T	7.57799e-18	-1.02057	-1.27612	8.80578e-08	0.289512	-0.671606
205152270	chr1:205152270:C:T	1.79142e-17	-3.68066e-10	-1.43635	3.0714e-08	-3.68066e-10	-1.43537
205152420	chr1:205152420:A:G	9.78796e-09	19.15	-0.46749	0.000833519	10.1451	-1.3718
205152456	chr1:205152456:C:T	1.80072e-17	-3.68066e-10	-1.43117	3.08912e-08	-3.68066e-10	-1.42962
205152466	chr1:205152466:T:C	1.79082e-17	-3.68066e-10	-1.43669	3.0658e-08	-3.68066e-10	-1.43719
205152535	chr1:205152535:A:G	1.25715e-17	-1.79051	-4.18584e-10	8.85246e-08	-0.376808	-4.18584e-10
205152622	chr1:205152622:T:C	2.10568e-16	-3.68066e-10	1.02786	2.51607e-07	-3.68066e-10	0.667781
205153108	chr1:205153108:C:T	2.15032e-18	-2.12199	-1.43433	6.93643e-09	-1.76973	-1.15357
205153401	chr1:205153401:A:G	7.98922e-11	14.9625	-1.08822	1.83043e-08	-1.20048	-0.752469
205153767	chr1:205153767:G:A	9.81233e-10	17.71	-1.32764	1.43675e-08	-2.12575	-0.0693737
205153834	chr1:205153834:G:T	1.59115e-17	-1.5549	-4.18584e-10	1.51038e-08	-2.14514	-4.18584e-10
205153893	chr1:205153893:C:T	5.43891e-09	18.6528	-0.557904	0.000578642	9.80069	-1.39233
205154202	chr1:205154202:G:C	1.56314e-17	-1.57266	-4.18584e-10	1.61785e-08	-2.0764	-4.18584e-10
205154406	chr1:205154406:T:C	9.5051e-11	15.1319	-1.08392	1.8999e-08	-1.15657	-0.759129
205154426	chr1:205154426:G:A	8.06796e-16	2.37113	-4.18584e-10	8.12492e-08	-0.462566	-4.18584e-10
205154646	chr1:205154646:A:G	1.79137e-17	-3.68066e-10	-1.43638	3.07058e-08	-3.68066e-10	-1.43563
205155046	chr1:205155046:G:A	1.04224e-17	-0.75427	-1.22372	7.41146e-08	0.00811096	-0.562586
205155233	chr1:205155233:C:T	5.17599e-17	-3.68066e-10	-0.375327	3.68638e-08	-3.68066e-10	-1.25286
205155416	chr1:205155416:T:C	1.243e-09	18.05	-1.43114	0.000707452	9.89572	-1.28638
205155614	chr1:205155614:C:T	8.01665e-17	-3.68066e-10	0.0621615	8.13566e-08	-3.68066e-10	-0.461246
205155667	chr1:205155667:T:A	1.79092e-17	-3.68066e-10	-1.43663	3.06603e-08	-3.68066e-10	-1.43712
205155685	chr1:205155685:A:G	1.79159e-17	-3.68066e-10	-1.43625	3.07109e-08	-3.68066e-10	-1.43547
205156534	chr1:205156534:T:C	1.42116e-17	-0.832935	-0.83495	8.62656e-08	-0.0731261	-0.32953
205156731	chr1:205156731:G:A	2.65855e-18	-2.10725	-1.23692	3.71506e-08	0.187803	-1.43291
205157126	chr1:205157126:G:A	9.61631e-17	-3.68066e-10	0.244103	9.42113e-08	-3.68066e-10	-0.314548
205157845	chr1:205157845:G:A	4.52042e-17	-3.68066e-10	-0.510755	1.05776e-07	-3.68066e-10	-0.198761
205157920	chr1:205157920:G:T	2.62954e-18	-2.11323	-1.2419	3.88426e-08	0.232764	-1.43334
205158849	chr1:205158849:A:G	1.80172e-16	-3.68066e-10	0.871971	2.21095e-07	-3.68066e-10	0.538505
205158931	chr1:205158931:C:T	8.84065e-11	15.0574	-1.0819	1.85195e-08	-1.17951	-0.761753
205158976	chr1:205158976:C:T	1.78966e-17	-3.68066e-10	-1.43733	3.06541e-08	-3.68066e-10	-1.43732
205159712	chr1:205159712:G:A	1.78966e-17	-3.68066e-10	-1.43733	3.06541e-08	-3.68066e-10	-1.43732
205160191	chr1:205160191:G:A	1.13703e-17	-0.777886	-1.11305	9.61075e-08	0.0461718	-0.340792
205160427	chr1:205160427:CT:C	2.12982e-17	-3.68066e-10	-1.26332	3.29507e-08	-3.68066e-10	-1.36508
205160522	chr1:205160522:GACGGGGTTTTGCC:G	2.20724e-17	-3.68066e-10	-1.22762	3.29996e-08	-3.68066e-10	-1.36359
205160586	chr1:205160586:G:A	2.21506e-16	-3.68066e-10	1.07851	5.50182e-08	-3.68066e-10	-0.852423
205161285	chr1:205161285:A:G	1.46019e-11	12.8094	-0.634642	0.000146076	7.57774	-0.545948
205163297	chr1:205163297:G:A	2.12856e-17	-1.26391	-4.18584e-10	1.73977e-08	-2.00375	-4.18584e-10
205163369	chr1:205163369:A:G	1.3248e-10	15.4056	-1.02562	1.90561e-08	-1.08502	-0.827681
205163503	chr1:205163503:G:A	1.87237e-17	-3.68066e-10	-1.39215	3.07801e-08	-3.68066e-10	-1.43322
205163714	chr1:205163714:T:G	1.78963e-17	-3.68066e-10	-1.43735	3.06548e-08	-3.68066e-10	-1.4373
205164190	chr1:205164190:C:T	1.79169e-17	-3.68066e-10	-1.4362	3.07175e-08	-3.68066e-10	-1.43525
205164221	chr1:205164221:G:A	1.78964e-17	-3.68066e-10	-1.43734	3.06544e-08	-3.68066e-10	-1.43731
205164501	chr1:205164501:G:A	1.78993e-17	-3.68066e-10	-1.43718	3.06526e-08	-3.68066e-10	-1.43737
205164618	chr1:205164618:C:T	2.42698e-17	-3.68066e-10	-1.13271	5.16798e-08	-3.68066e-10	-0.915021
205164962	chr1:205164962:T:C	1.01126e-17	-0.758867	-1.24929	7.20398e-08	0.0261087	-0.608978
205165307	chr1:205165307:T:G	1.97591e-17	-3.68066e-10	-1.33833	3.1218e-08	-3.68066e-10	-1.41909
205165513	chr1:205165513:C:A	1.78959e-17	-3.68066e-10	-1.43737	3.06569e-08	-3.68066e-10	-1.43723
205165701	chr1:205165701:T:C	9.46456e-18	-0.801573	-1.27282	7.26455e-08	0.0809226	-0.655418
205165773	chr1:205165773:G:A	1.78978e-17	-3.68066e-10	-1.43727	3.0669e-08	-3.68066e-10	-1.43683
205165859	chr1:205165859:T:C	1.88852e-17	-0.55757	-0.825993	7.49211e-08	-0.232894	-0.310759
205166240	chr1:205166240:ACT:A	6.65921e-17	-3.68066e-10	-0.123358	8.88346e-08	-3.68066e-10	-0.373311
205166306	chr1:205166306:A:G	6.70629e-18	-1.17414	-1.24475	3.14048e-08	0.00852336	-1.42165
205166479	chr1:205166479:A:G	1.89577e-17	-3.68066e-10	-1.37973	3.08404e-08	-3.68066e-10	-1.43126
205166890	chr1:205166890:C:T	1.82671e-17	-3.68066e-10	-1.41684	3.0798e-08	-3.68066e-10	-1.43264
205167245	chr1:205167245:C:G	1.0701e-16	-3.68066e-10	0.350979	1.60478e-07	-3.68066e-10	0.21807
205167553	chr1:205167553:G:A	1.90791e-17	-3.68066e-10	-1.37335	3.24642e-08	-3.68066e-10	-1.37995
205167707	chr1:205167707:T:G	5.42028e-17	-3.68066e-10	-0.329211	4.94116e-08	-3.68066e-10	-0.959902
205167800	chr1:205167800:T:C	7.30787e-10	17.383	-1.29532	0.000227768	8.91038	-1.43439
205167937	chr1:205167937:A:G	1.95028e-17	-3.68066e-10	-1.35139	3.06552e-08	-3.68066e-10	-1.43729
205168450	chr1:205168450:G:A	7.7645e-11	15.2826	-1.43684	3.78357e-08	-1.1703	-0.0565331
205168548	chr1:205168548:T:C	1.31572e-16	-3.68066e-10	0.557614	1.64242e-07	-3.68066e-10	0.241252
205169193	chr1:205169193:G:C	8.80483e-18	-2.14664	-4.18584e-10	3.22429e-08	-1.38679	-4.18584e-10
205169278	chr1:205169278:T:C	1.82672e-17	-3.68066e-10	-1.41684	3.12994e-08	-3.68066e-10	-1.41649
205169862	chr1:205169862:G:A	5.292e-16	2.5942	-0.644777	1.47523e-08	-0.782578	-1.38611
205170026	chr1:205170026:A:G	1.83104e-17	-3.68066e-10	-1.41447	3.067e-08	-3.68066e-10	-1.4368
205170635	chr1:205170635:A:T	1.37023e-16	-3.68066e-10	0.598204	4.27921e-07	-3.68066e-10	1.19885
205170676	chr1:205170676:A:G	7.31176e-10	17.356	-1.26782	0.000222567	8.88987	-1.43697
205171177	chr1:205171177:C:T	1.3672e-10	15.8424	-1.43086	6.07297e-08	-1.03467	0.281017
205171308	chr1:205171308:G:A	8.15452e-10	17.2042	-1.00692	1.32925e-07	-2.08842	2.11812
205172104	chr1:205172104:G:A	1.22239e-12	10.5566	-0.862204	1.1318e-07	-1.66039	1.52928
205172245	chr1:205172245:C:T	5.35907e-16	2.53965	-0.57763	1.4628e-08	-0.80885	-1.3683
205172464	chr1:205172464:TA:T	1.30927e-12	10.6161	-0.85302	1.16144e-07	-1.64963	1.54437
205172562	chr1:205172562:G:A	3.16993e-17	-3.68066e-10	-0.865648	8.25077e-08	-3.68066e-10	-0.447195
205174341	chr1:205174341:T:C	1.32198e-10	15.8071	-1.42923	6.23181e-08	-1.04724	0.319401
205174435	chr1:205174435:C:T	1.83622e-17	-3.68066e-10	-1.41165	3.14732e-08	-3.68066e-10	-1.41095
205174832	chr1:205174832:G:A	2.23232e-17	-3.68066e-10	-1.21632	3.10335e-08	-3.68066e-10	-1.42502
205175235	chr1:205175235:G:T	3.3755e-10	16.4479	-1.13261	1.00601e-07	-2.02064	1.77171
205175877	chr1:205175877:C:T	1.41393e-12	10.7053	-0.865367	1.15234e-07	-1.63166	1.51854
205176080	chr1:205176080:T:C	1.86972e-17	-3.68066e-10	-1.39357	3.18816e-08	-3.68066e-10	-1.39806
205176199	chr1:205176199:T:C	1.86869e-17	-3.68066e-10	-1.39412	3.18653e-08	-3.68066e-10	-1.39857
205176253	chr1:205176253:A:G	1.85647e-17	-3.68066e-10	-1.40068	3.16685e-08	-3.68066e-10	-1.40477
205176954	chr1:205176954:T:C	1.88298e-17	-3.68066e-10	-1.3865	3.21268e-08	-3.68066e-10	-1.3904
205177332	chr1:205177332:A:G	1.4151e-12	10.7074	-0.866652	1.14721e-07	-1.63266	1.51507
205177598	chr1:205177598:G:A	1.14854e-12	10.5481	-0.916087	9.93699e-08	-1.66133	1.4001
205177671	chr1:205177671:A:G	5.06187e-18	-1.50956	-1.19065	5.57085e-09	-1.87484	-1.2677
205177900	chr1:205177900:T:C	1.86539e-17	-3.68066e-10	-1.39589	3.18132e-08	-3.68066e-10	-1.4002
205178159	chr1:205178159:A:C	1.86972e-17	-3.68066e-10	-1.39357	3.18816e-08	-3.68066e-10	-1.39806
205178212	chr1:205178212:G:T	9.90517e-18	-2.02889	-4.18584e-10	1.83597e-08	-1.94993	-4.18584e-10
205178394	chr1:205178394:T:C	1.87522e-17	-3.68066e-10	-1.39063	3.19706e-08	-3.68066e-10	-1.39527
205178426	chr1:205178426:C:A	1.86905e-17	-3.68066e-10	-1.39393	3.18716e-08	-3.68066e-10	-1.39837
205178456	chr1:205178456:C:G	9.90183e-09	18.6967	-0.00268558	0.0111639	11.2558	0.112282
205178499	chr1:205178499:A:T	1.87194e-17	-3.68066e-10	-1.39239	3.1918e-08	-3.68066e-10	-1.39692
205178597	chr1:205178597:C:T	1.81889e-16	-3.68066e-10	0.881452	5.52228e-08	-3.68066e-10	-0.848711
205179257	chr1:205179257:T:C	1.90119e-17	-3.68066e-10	-1.37688	3.0781e-08	-3.68066e-10	-1.43319
205180197	chr1:205180197:CA:C	5.16997e-18	-1.41668	-1.2624	2.07935e-08	-0.499414	-1.32603
205180380	chr1:205180380:C:T	6.83266e-11	15.1547	-1.43685	3.30502e-08	-1.20312	-0.158942
205180382	chr1:205180382:T:A	4.73524e-17	-3.68066e-10	-0.464327	1.43488e-07	-3.68066e-10	0.106164
205180385	chr1:205180385:T:C	1.79792e-17	-3.68066e-10	-1.43273	3.09095e-08	-3.68066e-10	-1.42902
205180462	chr1:205180462:C:T	5.50297e-18	-1.36386	-1.2528	1.94166e-08	-0.574909	-1.31905
205180529	chr1:205180529:G:T	1.32785e-10	15.8117	-1.42944	6.72563e-08	-1.04293	0.39135
205180734	chr1:205180734:G:A	1.78998e-17	-3.68066e-10	-1.43715	3.18339e-08	-3.68066e-10	-1.39955
205180744	chr1:205180744:C:T	1.86716e-17	-3.68066e-10	-1.39494	3.18381e-08	-3.68066e-10	-1.39942
205181298	chr1:205181298:GA:G	1.4e-12	10.6553	-0.825303	1.24542e-07	-1.64324	1.6078
205182165	chr1:205182165:C:T	1.51383e-12	10.7637	-0.855524	1.19044e-07	-1.62103	1.54043
205182237	chr1:205182237:T:C	1.85658e-17	-3.68066e-10	-1.40062	3.16676e-08	-3.68066e-10	-1.40479
205182661	chr1:205182661:C:T	1.8729e-17	-3.68066e-10	-1.39187	3.19282e-08	-3.68066e-10	-1.3966
205182685	chr1:205182685:GA:G	5.17769e-16	2.45326	-0.525676	1.33703e-08	-0.870394	-1.39665
205182749	chr1:205182749:C:T	7.20609e-11	15.2072	-1.43611	3.25938e-08	-1.18953	-0.18643
205182764	chr1:205182764:T:C	1.59827e-14	5.35732	-4.18584e-10	1.63412e-06	2.53877	-4.18584e-10
205183287	chr1:205183287:C:A	1.91078e-17	-3.68066e-10	-1.37184	3.25567e-08	-3.68066e-10	-1.3771
205183468	chr1:205183468:C:T	2.3962e-17	-0.469041	-0.676432	1.95453e-08	-0.943383	-0.94397
205183804	chr1:205183804:T:C	9.71303e-11	15.5055	-1.43586	3.46181e-08	-1.12	-0.195709
205184184	chr1:205184184:G:A	1.07288e-10	15.6063	-1.43717	4.60608e-08	-1.09028	0.0601598
205184326	chr1:205184326:A:G	2.02785e-17	-0.504389	-0.807992	1.81093e-08	-0.914023	-1.04964
205184389	chr1:205184389:C:T	1.12557e-08	18.8679	-0.0457411	0.0122826	11.395	0.0685782
205184565	chr1:205184565:C:G	4.27758e-18	-2.07939	-0.789169	1.97258e-08	-1.89233	0.0141759
205184859	chr1:205184859:A:G	1.89134e-17	-3.68066e-10	-1.38207	3.22372e-08	-3.68066e-10	-1.38697
205184977	chr1:205184977:G:A	2.1991e-17	-3.68066e-10	-1.23131	3.36388e-08	-3.68066e-10	-1.34441
205185597	chr1:205185597:C:T	4.7053e-16	2.32255	-0.490639	1.25318e-08	-0.943625	-1.38819
205186051	chr1:205186051:T:A	1.79277e-17	-3.68066e-10	-1.4356	3.09239e-08	-3.68066e-10	-1.42856
205186336	chr1:205186336:C:T	1.85445e-17	-3.68066e-10	-1.40177	3.16358e-08	-3.68066e-10	-1.4058
205186606	chr1:205186606:T:C	1.9762e-17	-3.68066e-10	-1.33818	3.09192e-08	-3.68066e-10	-1.42871
205186618	chr1:205186618:T:C	1.86972e-17	-3.68066e-10	-1.39357	3.18816e-08	-3.68066e-10	-1.39806
205186625	chr1:205186625:C:T	1.36568e-10	15.8418	-1.43145	6.04156e-08	-1.03465	0.275811
205186637	chr1:205186637:C:G	2.08791e-17	-3.68066e-10	-1.28319	3.10485e-08	-3.68066e-10	-1.42454
205186952	chr1:205186952:A:T	1.55198e-10	15.9701	-1.43183	6.20523e-08	-1.00079	0.268684
205187972	chr1:205187972:T:C	1.47737e-12	10.7379	-0.854056	1.19129e-07	-1.62509	1.54521
205188489	chr1:205188489:C:T	1.8913e-17	-3.68066e-10	-1.38209	3.22344e-08	-3.68066e-10	-1.38705
205188775	chr1:205188775:G:A	5.83113e-09	18.7511	-0.586589	0.00329099	11.0436	-0.896992
205189055	chr1:205189055:C:T	1.52638e-10	15.956	-1.43435	5.90759e-08	-1.00184	0.220573
205189433	chr1:205189433:G:T	1.17083e-09	17.6607	-1.10163	9.62467e-08	-2.1162	1.82302
205189527	chr1:205189527:G:T	1.84147e-17	-3.68066e-10	-1.4088	3.14272e-08	-3.68066e-10	-1.41241
205189833	chr1:205189833:T:C	1.87129e-17	-3.68066e-10	-1.39273	3.19072e-08	-3.68066e-10	-1.39726
205189931	chr1:205189931:A:G	1.92271e-17	-3.68066e-10	-1.36562	3.10662e-08	-3.68066e-10	-1.42397
205190446	chr1:205190446:G:A	9.2772e-18	-2.09438	-4.18584e-10	1.78902e-08	-1.97584	-4.18584e-10
205190946	chr1:205190946:G:A	1.38678e-10	15.8548	-1.42907	6.31126e-08	-1.02806	0.312893
205191893	chr1:205191893:C:T	5.017e-17	-3.68066e-10	-0.406526	6.92641e-08	-3.68066e-10	-0.62216
205192490	chr1:205192490:C:T	2.34666e-17	-3.68066e-10	-1.16636	3.57232e-08	-3.68066e-10	-1.28429
205192601	chr1:205192601:C:T	1.92466e-17	-3.68066e-10	-1.36461	3.25019e-08	-3.68066e-10	-1.37879
205192821	chr1:205192821:C:T	1.41437e-17	-0.362089	-1.31058	4.51361e-08	-0.320029	-0.730375
205192843	chr1:205192843:CAA:C	1.87584e-17	-3.68066e-10	-1.3903	3.19874e-08	-3.68066e-10	-1.39474
205192874	chr1:205192874:A:G	1.83746e-17	-3.68066e-10	-1.41097	3.08083e-08	-3.68066e-10	-1.4323
205193301	chr1:205193301:A:G	1.8588e-17	-3.68066e-10	-1.39943	3.17058e-08	-3.68066e-10	-1.40359
205193306	chr1:205193306:C:G	1.62548e-09	17.6685	-0.781407	0.000634907	9.54647	-1.04533
205193338	chr1:205193338:T:G	1.86972e-17	-3.68066e-10	-1.39357	3.18816e-08	-3.68066e-10	-1.39806
205193537	chr1:205193537:C:T	5.47374e-16	2.51437	-0.531178	1.37861e-08	-0.838684	-1.39774
205193593	chr1:205193593:G:A	1.88344e-17	-3.68066e-10	-1.38626	3.20752e-08	-3.68066e-10	-1.392
205193929	chr1:205193929:A:G	1.63001e-12	10.8179	-0.835744	1.25948e-07	-1.61011	1.58589
205194670	chr1:205194670:G:A	5.37337e-11	13.1032	0.374387	0.000693384	8.09345	0.4958
205194767	chr1:205194767:G:A	2.06541e-17	-3.68066e-10	-1.29403	3.21183e-08	-3.68066e-10	-1.39066
205194818	chr1:205194818:CCCAAGTA:C	8.39471e-11	15.3598	-1.43606	3.34939e-08	-1.15981	-0.188915
205194872	chr1:205194872:G:A	3.90007e-17	-3.68066e-10	-0.658365	1.07278e-07	-3.68066e-10	-0.184666
205195002	chr1:205195002:T:G	1.95856e-17	-3.68066e-10	-1.34715	3.10759e-08	-3.68066e-10	-1.42365
205195005	chr1:205195005:T:G	1.88163e-17	-3.68066e-10	-1.38722	3.07031e-08	-3.68066e-10	-1.43572
205195164	chr1:205195164:T:C	5.76131e-17	-3.68066e-10	-0.268194	3.58097e-08	-3.68066e-10	-1.28187
205195213	chr1:205195213:AT:A	2.41643e-17	-3.68066e-10	-1.13707	5.15272e-08	-3.68066e-10	-0.917977
205195452	chr1:205195452:C:T	1.5228e-12	10.7821	-0.867943	1.16064e-07	-1.61943	1.51348
205195522	chr1:205195522:A:G	8.37901e-11	15.3582	-1.43636	3.38516e-08	-1.15956	-0.178541
205196007	chr1:205196007:C:T	1.99603e-17	-3.68066e-10	-1.3282	3.44581e-08	-3.68066e-10	-1.32034
205196026	chr1:205196026:A:C	2.39383e-18	-2.01252	-1.43653	5.68488e-09	-1.95328	-1.169
205196036	chr1:205196036:A:G	1.87151e-17	-3.68066e-10	-1.39261	3.191e-08	-3.68066e-10	-1.39717
205196194	chr1:205196194:A:C	1.34577e-17	-0.430748	-1.29164	5.0804e-08	-0.246058	-0.686053
205196222	chr1:205196222:T:C	5.66523e-16	2.54033	-0.52276	1.40114e-08	-0.824262	-1.39595
205196513	chr1:205196513:T:C	1.86028e-17	-3.68066e-10	-1.39863	3.17252e-08	-3.68066e-10	-1.40298
205196536	chr1:205196536:T:C	4.92163e-17	-3.68066e-10	-0.425719	1.50415e-07	-3.68066e-10	0.15331
205197742	chr1:205197742:G:A	1.85197e-17	-3.68066e-10	-1.40311	3.15911e-08	-3.68066e-10	-1.40721
205198049	chr1:205198049:T:G	1.79355e-17	-3.68066e-10	-1.43516	3.16133e-08	-3.68066e-10	-1.40651
205198205	chr1:205198205:AAAG:A	1.81768e-17	-3.68066e-10	-1.4218	3.11375e-08	-3.68066e-10	-1.42167
205198257	chr1:205198257:G:A	2.03593e-17	-3.68066e-10	-1.3084	3.20508e-08	-3.68066e-10	-1.39277
205198671	chr1:205198671:C:G	1.35631e-17	-0.409483	-1.30511	4.81464e-08	-0.268609	-0.717232
205199153	chr1:205199153:C:T	1.84024e-17	-3.68066e-10	-1.40946	3.06817e-08	-3.68066e-10	-1.43642
205199441	chr1:205199441:A:G	1.48498e-10	15.9313	-1.43713	5.48276e-08	-1.01824	0.162348
205199486	chr1:205199486:C:T	9.08848e-11	15.4336	-1.4304	3.18552e-08	-1.13959	-0.259299
205199636	chr1:205199636:G:A	1.8535e-17	-3.68066e-10	-1.40228	3.16155e-08	-3.68066e-10	-1.40644
205199700	chr1:205199700:C:T	2.26086e-17	-3.68066e-10	-1.20361	3.13434e-08	-3.68066e-10	-1.41508
205199867	chr1:205199867:G:A	2.81805e-17	-3.68066e-10	-0.983314	5.43541e-08	-3.68066e-10	-0.864567
205200201	chr1:205200201:T:G	7.44194e-16	2.48593	-0.195575	1.55779e-08	-0.8437	-1.27054
205200424	chr1:205200424:T:G	6.29493e-18	-2.15001	-0.332192	8.54261e-08	-1.03014	0.617706
205200485	chr1:205200485:C:T	9.21052e-11	15.4461	-1.42958	3.15522e-08	-1.13969	-0.268749
205200525	chr1:205200525:C:T	1.15479e-17	-1.87544	-4.18584e-10	1.50329e-08	-2.14985	-4.18584e-10
205200590	chr1:205200590:T:C	2.03626e-17	-3.68066e-10	-1.30824	3.20535e-08	-3.68066e-10	-1.39268
205201155	chr1:205201155:T:C	1.65211e-10	16.0381	-1.4373	5.30995e-08	-0.990424	0.102504
205201297	chr1:205201297:T:C	4.02252e-17	-3.68066e-10	-0.62745	9.50211e-08	-3.68066e-10	-0.305989
205201490	chr1:205201490:G:C	2.07334e-17	-3.68066e-10	-1.2902	3.07426e-08	-3.68066e-10	-1.43444
205201499	chr1:205201499:ATG:A	3.24391e-17	-0.0420843	-0.800494	9.965e-09	-1.50804	-1.05296
205201635	chr1:205201635:T:G	6.26329e-18	-1.38286	-1.10437	2.26306e-08	-0.54597	-1.19481
205201753	chr1:205201753:C:T	1.33706e-16	-3.68066e-10	0.573703	4.1968e-07	-3.68066e-10	1.17941
205202518	chr1:205202518:T:A	6.86099e-16	2.20908	-4.18584e-10	2.19987e-08	-1.7691	-4.18584e-10
205203047	chr1:205203047:C:T	1.074e-10	15.6002	-1.4301	3.28527e-08	-1.10458	-0.263476
205203319	chr1:205203319:C:T	2.2135e-17	-3.68066e-10	-1.22479	3.37869e-08	-3.68066e-10	-1.34002
205203973	chr1:205203973:A:G	1.24917e-10	15.7507	-1.42948	3.38328e-08	-1.06785	-0.270803
205204006	chr1:205204006:A:G	1.5443e-10	15.9707	-1.43736	5.27552e-08	-1.00865	0.114229
205204391	chr1:205204391:T:G	1.44753e-10	15.9052	-1.43657	5.66189e-08	-1.02661	0.202864
205204738	chr1:205204738:C:G	3.2899e-17	-0.358416	-0.470086	1.9379e-08	-1.03506	-0.860837
205205109	chr1:205205109:T:C	1.48816e-17	-1.62182	-4.18584e-10	1.68205e-08	-2.03749	-4.18584e-10
205205762	chr1:205205762:A:G	1.09366e-17	-1.92983	-4.18584e-10	7.5993e-08	-0.529446	-4.18584e-10
205206365	chr1:205206365:C:T	1.87718e-17	-3.68066e-10	-1.38959	3.12691e-08	-3.68066e-10	-1.41746
205206399	chr1:205206399:C:A	1.08771e-10	15.6027	-1.41985	6.33393e-08	-1.10894	0.397361
205206743	chr1:205206743:G:A	4.01498e-17	-3.68066e-10	-0.629325	4.48802e-08	-3.68066e-10	-1.05609
205207170	chr1:205207170:C:T	3.08538e-17	-3.68066e-10	-0.892684	8.44504e-08	-3.68066e-10	-0.423923
205208489	chr1:205208489:G:A	9.13607e-11	15.4457	-1.43728	3.91077e-08	-1.14294	-0.0508309
205208880	chr1:205208880:G:A	1.79143e-17	-3.68066e-10	-1.43635	3.06738e-08	-3.68066e-10	-1.43668
205209182	chr1:205209182:ATCTC:A	2.97587e-17	-3.68066e-10	-0.928822	4.32766e-08	-3.68066e-10	-1.09247
205209482	chr1:205209482:T:C	1.68493e-11	13.5824	-1.26457	7.38132e-08	-1.60794	1.04939
205209813	chr1:205209813:C:T	8.39456e-16	2.59933	-0.188517	1.63946e-08	-0.792976	-1.27016
205209853	chr1:205209853:G:A	1.81161e-17	-3.68066e-10	-1.42514	3.24814e-08	-3.68066e-10	-1.37942
205210002	chr1:205210002:G:A	1.23432e-12	10.6105	-0.906369	1.03022e-07	-1.65505	1.4299
205210329	chr1:205210329:A:G	1.41219e-10	15.8726	-1.42876	6.12427e-08	-1.03404	0.288796
205210869	chr1:205210869:A:G	1.05275e-09	17.6613	-1.20853	6.86918e-08	-2.11434	1.48388
205211346	chr1:205211346:G:A	4.14812e-16	2.28175	-0.575867	1.13373e-08	-1.02515	-1.40684
205211934	chr1:205211934:T:C	2.37159e-11	13.2267	-0.567022	0.000214503	7.89178	-0.475789
205212248	chr1:205212248:T:C	1.82349e-17	-3.68066e-10	-1.41861	3.41093e-08	-3.68066e-10	-1.33052
205212398	chr1:205212398:T:C	5.35972e-09	19.4893	-1.4091	1.12863e-07	-0.794053	0.660139
205212480	chr1:205212480:A:C	1.91203e-17	-3.68066e-10	-1.37119	3.06725e-08	-3.68066e-10	-1.43672
205212903	chr1:205212903:A:G	3.43294e-11	13.9769	-0.947349	1.36531e-07	-1.42865	1.48512
205213435	chr1:205213435:T:C	3.31617e-09	19.0354	-1.43529	4.90455e-08	-0.906964	-0.060374
205213737	chr1:205213737:G:C	2.3058e-07	23.0195	-1.17759	1.01155e-07	-2.14142	1.89798
205213744	chr1:205213744:A:C	2.86215e-09	18.8898	-1.43694	5.54582e-08	-0.944697	0.100239
205213985	chr1:205213985:AGGGTT:A	9.25862e-18	-2.09639	-4.18584e-10	3.46076e-08	-1.31601	-4.18584e-10
205213991	chr1:205213991:T:A	9.26089e-18	-2.09614	-4.18584e-10	3.46467e-08	-1.31489	-4.18584e-10
205214160	chr1:205214160:A:G	2.56093e-09	17.3272	0.0144616	0.000273316	8.81856	-1.16026
205214177	chr1:205214177:G:A	1.85934e-17	-3.68066e-10	-1.39914	3.1084e-08	-3.68066e-10	-1.42339
205214803	chr1:205214803:G:A	1.78985e-17	-3.68066e-10	-1.43722	3.24638e-08	-3.68066e-10	-1.37996
205215334	chr1:205215334:A:G	8.85537e-17	-2.07281	2.23448	1.77981e-07	-1.92924	2.25083
205215603	chr1:205215603:A:G	5.92536e-18	-1.31184	-1.23086	1.97221e-08	-0.58319	-1.29516
205215976	chr1:205215976:C:T	2.6047e-07	23.1728	-1.20899	8.89916e-08	-2.14401	1.77246
205216055	chr1:205216055:A:C	2.00826e-16	0.980495	-4.18584e-10	3.38285e-08	-1.33878	-4.18584e-10
205216256	chr1:205216256:A:G	1.78971e-17	-3.68066e-10	-1.43731	3.17778e-08	-3.68066e-10	-1.40132
205216455	chr1:205216455:C:T	5.90972e-17	1.07024	-1.313	2.84678e-08	-0.814229	-0.697085
205216489	chr1:205216489:C:T	1.86697e-17	-3.68066e-10	-1.39504	3.11661e-08	-3.68066e-10	-1.42076
205217466	chr1:205217466:T:C	4.64677e-16	2.40803	-0.588634	1.20305e-08	-0.962802	-1.40984
205217745	chr1:205217745:G:A	6.22417e-18	-1.27864	-1.21486	1.92513e-08	-0.620831	-1.28168
205217844	chr1:205217844:G:A	1.04482e-17	-1.97552	-4.18584e-10	1.8969e-08	-1.91728	-4.18584e-10
205218082	chr1:205218082:C:G	4.26251e-17	-3.68066e-10	-0.5695	1.25051e-07	-3.68066e-10	-0.0313657
205218090	chr1:205218090:C:A	2.33741e-18	-2.11681	-1.35609	3.94075e-08	0.236425	-1.42256
205218143	chr1:205218143:G:A	5.17006e-17	0.998766	-1.37524	6.85516e-09	-1.51393	-1.42116
205218526	chr1:205218526:T:G	2.77564e-17	-3.68066e-10	-0.998478	4.06943e-08	-3.68066e-10	-1.154
205218853	chr1:205218853:G:A	2.19374e-07	23.0034	-1.21131	8.85609e-08	-2.14105	1.76465
205219007	chr1:205219007:G:A	3.75468e-16	1.60623	-4.18584e-10	4.53063e-08	-1.04664	-4.18584e-10
205219556	chr1:205219556:T:C	2.84554e-09	18.8842	-1.43717	5.46578e-08	-0.946446	0.0874495
205220108	chr1:205220108:G:A	1.83995e-17	-3.68066e-10	-1.40962	3.08989e-08	-3.68066e-10	-1.42937
205220249	chr1:205220249:T:C	2.96446e-09	18.9253	-1.43727	5.44237e-08	-0.938848	0.0755601
205220289	chr1:205220289:C:T	3.59535e-17	-3.68066e-10	-0.739718	8.82956e-08	-3.68066e-10	-0.379398
205220944	chr1:205220944:T:TA	1.88047e-17	-3.68066e-10	-1.38784	3.37576e-08	-3.68066e-10	-1.34088
205220996	chr1:205220996:C:T	1.80506e-17	-3.68066e-10	-1.42876	3.08277e-08	-3.68066e-10	-1.43168
205221262	chr1:205221262:G:A	2.31761e-07	23.0129	-1.16585	1.03782e-07	-2.14131	1.92351
205221988	chr1:205221988:C:T	7.18259e-17	-3.68066e-10	-0.0476988	7.3848e-08	-3.68066e-10	-0.558079
205222074	chr1:205222074:T:G	2.06325e-07	22.8957	-1.16491	1.06896e-07	-2.13899	1.95076
205222283	chr1:205222283:T:G	4.43037e-17	-3.68066e-10	-0.530875	5.90952e-08	-3.68066e-10	-0.780938
205222673	chr1:205222673:A:G	2.1422e-07	22.9253	-1.15696	1.10212e-07	-2.13956	1.98188
205223381	chr1:205223381:C:T	1.84186e-17	-3.68066e-10	-1.40858	3.09024e-08	-3.68066e-10	-1.42925
205223873	chr1:205223873:C:T	4.83988e-18	-1.50505	-1.24	2.79816e-08	-0.225402	-1.30314
205223929	chr1:205223929:C:T	2.72381e-16	2.02262	-0.737365	9.52403e-09	-1.17395	-1.43232
205224637	chr1:205224637:T:C	4.34883e-16	2.44642	-0.693287	1.20718e-08	-0.943096	-1.42612
205224909	chr1:205224909:A:C	2.13508e-17	-3.68066e-10	-1.26085	3.86617e-08	-3.68066e-10	-1.20524
205225419	chr1:205225419:T:C	1.79125e-17	-3.68066e-10	-1.43645	3.24088e-08	-3.68066e-10	-1.38166
205225868	chr1:205225868:G:A	1.18601e-17	-1.84877	-4.18584e-10	8.50295e-08	-0.417089	-4.18584e-10
205226103	chr1:205226103:C:T	2.17303e-18	-2.13537	-1.41045	5.03651e-08	0.421781	-1.36257
205226703	chr1:205226703:C:T	5.79745e-18	-1.33898	-1.22555	2.05022e-08	-0.549202	-1.29035
205227270	chr1:205227270:A:G	1.33624e-17	-1.7295	-4.18584e-10	4.4846e-08	-1.05685	-4.18584e-10
205228143	chr1:205228143:G:C	2.04993e-17	-3.68066e-10	-1.30155	3.20143e-08	-3.68066e-10	-1.3939
205228229	chr1:205228229:G:T	3.52404e-16	2.28198	-0.739143	1.10385e-08	-1.02684	-1.43186
205228474	chr1:205228474:C:T	1.04201e-16	0.32438	-4.18584e-10	1.56752e-08	-2.10801	-4.18584e-10
205229217	chr1:205229217:C:A	1.79068e-17	-3.68066e-10	-1.43677	3.06528e-08	-3.68066e-10	-1.43736
205230014	chr1:205230014:A:G	2.63844e-07	23.1614	-1.18469	1.00818e-07	-2.14375	1.89697
205230072	chr1:205230072:A:G	1.75818e-08	19.1191	0.149091	0.0178335	11.5691	0.267429
205230312	chr1:205230312:C:T	2.0909e-07	22.9264	-1.1823	1.01946e-07	-2.13993	1.90429
205230463	chr1:205230463:G:A	3.44119e-16	2.29163	-0.772586	1.11021e-08	-1.01853	-1.43442
205230646	chr1:205230646:A:G	2.1611e-17	-3.68066e-10	-1.24874	3.3186e-08	-3.68066e-10	-1.35796
205230716	chr1:205230716:T:C	1.7323e-17	-0.480109	-0.989798	1.34517e-08	-1.17669	-1.0843
205230891	chr1:205230891:T:A	1.50874e-17	-0.493336	-1.11475	1.2051e-08	-1.15941	-1.21153
205231333	chr1:205231333:G:T	1.83083e-17	-3.68066e-10	-1.41459	3.0931e-08	-3.68066e-10	-1.42833
205231592	chr1:205231592:C:T	2.51909e-07	23.1121	-1.18172	1.00841e-07	-2.1437	1.89716
205231762	chr1:205231762:A:AC	1.51889e-17	-0.336262	-1.26511	1.01427e-08	-1.27007	-1.27326
205232346	chr1:205232346:A:T	1.96356e-17	-3.68066e-10	-1.3446	3.06621e-08	-3.68066e-10	-1.43706
205232762	chr1:205232762:C:G	1.96301e-17	-3.68066e-10	-1.34488	3.06615e-08	-3.68066e-10	-1.43708
205233406	chr1:205233406:G:C	2.61044e-17	-3.68066e-10	-1.05984	5.69672e-08	-3.68066e-10	-0.817611
205233585	chr1:205233585:C:T	1.80466e-17	-3.68066e-10	-1.42899	3.18566e-08	-3.68066e-10	-1.39884
205234225	chr1:205234225:C:T	2.82631e-07	23.2133	-1.16784	1.05719e-07	-2.14517	1.94587
205234424	chr1:205234424:C:T	2.68181e-17	-3.68066e-10	-1.03287	5.07968e-08	-3.68066e-10	-0.932255
205234753	chr1:205234753:G:A	2.0153e-17	-3.68066e-10	-1.31859	3.07519e-08	-3.68066e-10	-1.43414
205234762	chr1:205234762:C:T	3.68496e-17	-3.68066e-10	-0.715098	9.06623e-08	-3.68066e-10	-0.352946
205235386	chr1:205235386:T:G	2.29037e-16	1.94574	-0.833796	9.28623e-09	-1.19435	-1.43721
205235464	chr1:205235464:G:A	3.17691e-17	-3.68066e-10	-0.863449	4.38303e-08	-3.68066e-10	-1.07976
205235671	chr1:205235671:G:T	2.41789e-16	1.99992	-0.833796	9.52841e-09	-1.1686	-1.43721
205235896	chr1:205235896:C:T	4.81278e-17	-3.68066e-10	-0.448083	3.41834e-08	-3.68066e-10	-1.32835
205235953	chr1:205235953:T:C	1.78075e-10	15.972	-1.29624	8.49804e-05	7.92746	-1.43737
205236205	chr1:205236205:C:T	4.92618e-17	-3.68066e-10	-0.424794	5.7683e-08	-3.68066e-10	-0.805126
205236523	chr1:205236523:G:T	2.70156e-10	14.2876	0.80498	0.00270395	9.01464	0.935499
205236656	chr1:205236656:A:G	1.12479e-10	15.5694	-1.35307	6.8467e-08	-1.416	0.782263
205236783	chr1:205236783:A:G	1.68966e-17	-0.544702	-0.950127	2.36081e-08	-0.554198	-1.1443
205237079	chr1:205237079:A:G	1.70721e-17	-0.36982	-1.11467	1.10464e-08	-1.24656	-1.21142
205237367	chr1:205237367:C:T	2.6875e-07	23.1602	-1.1651	1.07022e-07	-2.14385	1.95679
205237646	chr1:205237646:A:T	2.52301e-17	-3.68066e-10	-1.09391	5.45019e-08	-3.68066e-10	-0.861852
205237680	chr1:205237680:C:T	2.06657e-17	-3.68066e-10	-1.29347	3.16343e-08	-3.68066e-10	-1.40585
205237832	chr1:205237832:G:T	1.75885e-17	-0.505857	-0.948839	2.27639e-08	-0.591243	-1.14367
205237887	chr1:205237887:G:A	1.21657e-10	15.6434	-1.34867	7.13064e-08	-1.39657	0.803469
205237960	chr1:205237960:C:T	5.1263e-16	-3.68066e-10	1.91761	8.42517e-08	-3.68066e-10	-0.426279
205238384	chr1:205238384:T:C	1.986e-07	22.8636	-1.17103	1.05284e-07	-2.13842	1.935
205238438	chr1:205238438:C:T	1.10981e-17	-1.91517	-4.18584e-10	1.53394e-08	-2.12966	-4.18584e-10
205238439	chr1:205238439:C:T	5.86519e-17	-3.68066e-10	-0.250324	1.40121e-07	-3.68066e-10	0.0824215
205238579	chr1:205238579:G:T	1.79441e-17	-3.68066e-10	-1.43468	3.1312e-08	-3.68066e-10	-1.41609
205239049	chr1:205239049:G:A	2.48047e-16	2.0388	-0.847125	9.73437e-09	-1.14707	-1.43735
205239283	chr1:205239283:T:C	6.60753e-17	-3.68066e-10	-0.131149	8.82627e-08	-3.68066e-10	-0.37977
205239462	chr1:205239462:G:A	1.10302e-17	-1.3763	-0.545006	6.10086e-08	-1.39876	0.649688
205239665	chr1:205239665:G:A	1.98771e-17	-3.68066e-10	-1.33237	3.08151e-08	-3.68066e-10	-1.43208
205239820	chr1:205239820:G:A	1.80079e-07	22.7557	-1.16102	1.10604e-07	-2.13572	1.98159
205240033	chr1:205240033:C:A	2.38821e-16	2.02034	-0.866576	9.62985e-09	-1.15794	-1.43728
205240073	chr1:205240073:T:A	5.20891e-17	-3.68066e-10	-0.368987	5.6354e-08	-3.68066e-10	-0.828434
205240402	chr1:205240402:A:G	1.04106e-10	15.4907	-1.35175	6.78961e-08	-1.43273	0.790625
205240617	chr1:205240617:A:G	1.17761e-08	18.7183	0.149091	0.0127813	11.236	0.267429
205240925	chr1:205240925:G:A	9.12942e-18	-1.69945	-0.410995	3.28048e-08	-2.13285	0.763339
205241176	chr1:205241176:A:G	1.42253e-17	-0.506901	-1.16002	1.17374e-08	-1.149	-1.2483
205241925	chr1:205241925:A:G	2.76323e-17	-3.68066e-10	-1.00296	6.14745e-08	-3.68066e-10	-0.741465
205242054	chr1:205242054:G:A	3.86632e-17	-3.68066e-10	-0.667056	1.08884e-07	-3.68066e-10	-0.169807
205242112	chr1:205242112:C:T	2.15555e-17	-3.68066e-10	-1.25131	3.13966e-08	-3.68066e-10	-1.41339
205242893	chr1:205242893:C:A	6.36056e-17	-3.68066e-10	-0.169242	8.53698e-08	-3.68066e-10	-0.413095
205243140	chr1:205243140:C:T	1.45704e-10	15.7722	-1.29706	7.30295e-05	7.7759	-1.43737
205243896	chr1:205243896:G:A	2.35894e-10	16.3416	-1.38465	1.57132e-08	-1.2233	-0.88229
205243998	chr1:205243998:G:A	3.6758e-17	-3.68066e-10	-0.717587	8.35506e-08	-3.68066e-10	-0.434636
205244452	chr1:205244452:A:C	1.7173e-17	-0.559662	-0.918944	2.48831e-08	-0.53458	-1.11132
205244834	chr1:205244834:G:A	2.40907e-07	23.062	-1.1763	1.02932e-07	-2.14183	1.9158
205244961	chr1:205244961:C:T	2.10407e-17	-3.68066e-10	-1.27548	3.11382e-08	-3.68066e-10	-1.42165
205245364	chr1:205245364:G:A	4.77202e-16	-3.68066e-10	1.846	8.04401e-08	-3.68066e-10	-0.472575
205245519	chr1:205245519:T:C	1.7947e-17	-3.68066e-10	-1.43452	3.21719e-08	-3.68066e-10	-1.38899
205245664	chr1:205245664:C:T	1.39502e-07	22.4955	-1.15606	1.1263e-07	-2.12632	1.99034
205246097	chr1:205246097:G:T	8.94009e-18	-1.72606	-0.405334	3.32103e-08	-2.12691	0.769681
205246195	chr1:205246195:A:C	2.45836e-17	-3.68066e-10	-1.11986	5.50226e-08	-3.68066e-10	-0.852344
205246982	chr1:205246982:A:G	1.33543e-16	0.205173	0.367309	1.83404e-07	-0.677011	1.02862
205247257	chr1:205247257:C:T	6.11755e-17	-0.208196	-4.18584e-10	3.72173e-08	-1.24331	-4.18584e-10
205247445	chr1:205247445:G:A	7.28696e-08	21.9546	-1.26462	7.34377e-08	-2.12081	1.55716
205247489	chr1:205247489:C:T	3.30485e-16	2.33584	-0.857222	1.13353e-08	-0.995509	-1.43665
205247608	chr1:205247608:G:A	1.29603e-16	1.5711	-1.02857	8.42314e-09	-1.32256	-1.40655
205247975	chr1:205247975:G:A	2.57199e-16	2.02993	-0.802025	9.67911e-09	-1.15352	-1.43659
205248116	chr1:205248116:A:G	1.419e-17	-0.514171	-1.15523	1.20947e-08	-1.12181	-1.24551
205248358	chr1:205248358:G:A	1.8364e-17	-3.68066e-10	-1.41155	3.3662e-08	-3.68066e-10	-1.34372
205248828	chr1:205248828:G:T	3.87011e-17	-3.68066e-10	-0.666076	1.10756e-07	-3.68066e-10	-0.152759
205249297	chr1:205249297:C:A	1.82959e-07	22.7753	-1.16466	1.09062e-07	-2.13303	1.96486
205249398	chr1:205249398:G:C	1.04671e-17	-0.597859	-1.37585	1.12616e-08	-1.06371	-1.37498
205249553	chr1:205249553:A:G	4.32939e-17	-3.68066e-10	-0.553932	1.27567e-07	-3.68066e-10	-0.0114433
205249620	chr1:205249620:T:C	2.30609e-17	-3.68066e-10	-1.18381	3.46801e-08	-3.68066e-10	-1.31392
205249636	chr1:205249636:C:T	2.29905e-16	1.98063	-0.864909	9.46196e-09	-1.17555	-1.43726
205249876	chr1:205249876:G:C	6.5706e-17	-0.136753	-4.18584e-10	2.06335e-08	-1.83317	-4.18584e-10
205250335	chr1:205250335:G:A	2.32615e-17	-3.68066e-10	-1.17514	5.16184e-08	-3.68066e-10	-0.916208
205251113	chr1:205251113:T:C	1.36113e-09	17.4186	-0.708941	0.00041829	9.17002	-1.08618
205251511	chr1:205251511:T:G	2.43589e-10	16.3659	-1.37688	1.53698e-08	-1.22296	-0.904727
205251533	chr1:205251533:T:C	2.36596e-10	16.3373	-1.37742	1.52969e-08	-1.22914	-0.903299
205251590	chr1:205251590:T:A	2.04344e-07	23.1563	-1.43519	6.21883e-09	-2.14556	-0.886943
205252033	chr1:205252033:A:C	2.26466e-16	1.77	-0.669351	8.56325e-09	-1.2845	-1.42811
205252403	chr1:205252403:C:T	2.65894e-16	2.04979	-0.788642	9.77555e-09	-1.14415	-1.43606
205252531	chr1:205252531:T:G	2.64271e-10	16.4316	-1.3611	1.49488e-08	-1.2094	-0.946058
205252733	chr1:205252733:A:G	2.38175e-10	16.3403	-1.37373	1.51515e-08	-1.22986	-0.912132
205252970	chr1:205252970:AT:A	2.70634e-17	-0.118676	-0.905083	1.12999e-08	-1.34855	-1.08675
205252971	chr1:205252971:T:A	3.88978e-17	-3.68066e-10	-0.661005	4.68171e-08	-3.68066e-10	-1.01384
205252978	chr1:205252978:A:C	6.29518e-16	-3.68066e-10	2.12301	9.1108e-08	-3.68066e-10	-0.348042
205253531	chr1:205253531:A:G	1.49714e-17	-0.47306	-1.14274	1.18499e-08	-1.15269	-1.23508
205253815	chr1:205253815:T:C	1.88292e-17	-3.68066e-10	-1.38653	3.12874e-08	-3.68066e-10	-1.41687
205253817	chr1:205253817:C:T	1.51985e-17	-0.457941	-1.1428	1.16999e-08	-1.16529	-1.23521
205254055	chr1:205254055:G:A	2.11158e-17	-3.68066e-10	-1.27192	3.09685e-08	-3.68066e-10	-1.42712
205254532	chr1:205254532:G:A	1.80144e-17	-3.68066e-10	-1.43077	3.29004e-08	-3.68066e-10	-1.3666
205255158	chr1:205255158:G:A	2.53377e-17	-3.68066e-10	-1.08965	5.61507e-08	-3.68066e-10	-0.832049
205255426	chr1:205255426:A:C	2.3277e-17	-3.68066e-10	-1.17448	5.15903e-08	-3.68066e-10	-0.916754
205255630	chr1:205255630:A:G	1.33947e-10	15.8282	-1.43723	1.55225e-08	-1.21848	-0.89931
205256157	chr1:205256157:G:A	1.2003e-17	-0.453297	-1.38349	1.00185e-08	-1.17206	-1.38359
205256162	chr1:205256162:G:A	1.97507e-17	-3.68066e-10	-1.33875	3.11031e-08	-3.68066e-10	-1.42278
205256329	chr1:205256329:G:A	3.54683e-07	23.6927	-1.42012	5.57281e-09	-2.14983	-0.992361
205256352	chr1:205256352:G:C	1.29267e-17	-1.76265	-4.18584e-10	1.50309e-08	-2.14998	-4.18584e-10
205256765	chr1:205256765:C:T	1.30701e-17	-0.442906	-1.30871	4.65294e-09	-1.95516	-1.36743
205257160	chr1:205257160:T:C	0.000178361	29.7515	-1.25858	5.8142e-09	-2.07762	-1.02216
205258769	chr1:205258769:A:G	3.17638e-18	-1.76264	-1.40356	1.92479e-08	-0.763804	-1.13888
205259475	chr1:205259475:A:C	1.95211e-17	-3.68066e-10	-1.35045	3.073e-08	-3.68066e-10	-1.43485
205260290	chr1:205260290:C:G	6.07555e-17	-0.215086	-4.18584e-10	3.55993e-08	-1.28776	-4.18584e-10
205261688	chr1:205261688:A:G	5.31051e-16	-3.68066e-10	1.95291	8.22594e-08	-3.68066e-10	-0.450209
205262290	chr1:205262290:G:A	2.50014e-14	-3.68066e-10	5.80475	2.68899e-07	-3.68066e-10	0.73425
205263124	chr1:205263124:T:C	1.80269e-17	-3.68066e-10	-1.43008	3.16033e-08	-3.68066e-10	-1.40683
205263360	chr1:205263360:C:T	2.02124e-17	-3.68066e-10	-1.31565	3.14264e-08	-3.68066e-10	-1.41244
205263541	chr1:205263541:A:G	4.56019e-16	-3.68066e-10	1.80059	7.58098e-08	-3.68066e-10	-0.53186
205263568	chr1:205263568:T:C	0.000250678	26.8563	1.97691	3.73631e-09	-2.11357	-1.42842
205263686	chr1:205263686:G:A	2.36494e-10	15.9113	-0.951788	9.98034e-05	8.0016	-1.35073
205263852	chr1:205263852:G:A	0.000289917	26.9011	2.07754	3.71453e-09	-2.11509	-1.43275
205264999	chr1:205264999:C:T	3.15287e-17	-3.68066e-10	-0.871044	8.4855e-08	-3.68066e-10	-0.419144
205265006	chr1:205265006:G:C	1.83101e-17	-3.68066e-10	-1.41449	3.06751e-08	-3.68066e-10	-1.43664
205265265	chr1:205265265:C:T	1.02325e-17	-1.48766	-0.508717	1.22308e-06	1.05459	1.19445
205265300	chr1:205265300:C:T	1.7073e-10	15.6841	-1.05042	1.34302e-08	-0.835151	-1.42743
205265717	chr1:205265717:C:T	2.30851e-14	-3.68066e-10	5.725	2.55123e-07	-3.68066e-10	0.681658
205265721	chr1:205265721:C:T	2.48741e-17	-3.68066e-10	-1.10812	3.50039e-08	-3.68066e-10	-1.30463
205266110	chr1:205266110:A:G	0.000113771	26.1413	1.90198	3.87118e-09	-2.08301	-1.42352
205266116	chr1:205266116:CTG:C	2.07416e-17	-3.68066e-10	-1.2898	4.21817e-08	-3.68066e-10	-1.1181
205266427	chr1:205266427:C:A	8.89635e-16	2.39785	0.0710217	1.27605e-08	-1.0266	-1.28714
205266653	chr1:205266653:A:G	4.15677e-09	17.1724	0.653614	0.00553776	9.88236	0.784651
205266664	chr1:205266664:G:A	5.88779e-17	-3.68066e-10	-0.246478	6.24471e-08	-3.68066e-10	-0.725767
205266791	chr1:205266791:C:T	3.78214e-17	-3.68066e-10	-0.689068	8.45489e-08	-3.68066e-10	-0.422757
205266862	chr1:205266862:G:A	0.000195181	26.9305	1.65249	3.7855e-09	-2.11719	-1.41171
205266909	chr1:205266909:G:A	2.21557e-16	1.07874	-4.18584e-10	8.69498e-08	-0.394756	-4.18584e-10
205266941	chr1:205266941:G:A	3.29295e-06	25.8651	-1.36424	6.22457e-08	-2.08075	1.35176
205267304	chr1:205267304:C:T	3.87783e-06	25.9574	-1.29304	8.77924e-08	-2.08459	1.69948
205267409	chr1:205267409:C:T	2.33843e-16	1.13271	-4.18584e-10	3.95696e-08	-1.18203	-4.18584e-10
205267451	chr1:205267451:A:G	2.5322e-14	-3.68066e-10	5.81749	2.67887e-07	-3.68066e-10	0.730478
205267961	chr1:205267961:G:A	3.10751e-17	-3.68066e-10	-0.885538	9.48145e-08	-3.68066e-10	-0.308165
205268004	chr1:205268004:G:A	2.91434e-17	-3.68066e-10	-0.949715	4.20718e-08	-3.68066e-10	-1.12071
205268416	chr1:205268416:C:A	6.44676e-18	-1.21184	-1.24653	3.58617e-09	-2.14967	-1.43334
205269117	chr1:205269117:T:A	1.99097e-17	-3.68066e-10	-1.33074	3.96637e-08	-3.68066e-10	-1.17965
205269147	chr1:205269147:A:G	0.000309533	26.9989	2.04527	3.71015e-09	-2.1178	-1.43122
205269588	chr1:205269588:C:T	2.48027e-14	-3.68066e-10	5.79676	2.65022e-07	-3.68066e-10	0.719726
205269903	chr1:205269903:C:G	3.47142e-06	25.8951	-1.3415	7.05535e-08	-2.08108	1.47736
205270057	chr1:205270057:A:AT	3.26458e-06	25.7958	-1.30356	8.42455e-08	-2.07616	1.6498
205270287	chr1:205270287:A:G	1.01593e-16	-3.68066e-10	0.299036	4.77932e-08	-3.68066e-10	-0.993204
205270600	chr1:205270600:G:A	8.18084e-16	2.29989	0.0851287	1.22901e-08	-1.06873	-1.28256
205270724	chr1:205270724:G:C	2.28001e-14	-3.68066e-10	5.71258	2.52724e-07	-3.68066e-10	0.67221
205271017	chr1:205271017:A:G	0.976035	33.2652	3.83513	3.67094e-09	-2.1341	-1.42554
205271031	chr1:205271031:T:C	4.05556e-14	-3.68066e-10	6.28849	3.38722e-07	-3.68066e-10	0.965091
205271070	chr1:205271070:G:A	2.28001e-14	-3.68066e-10	5.71258	2.52724e-07	-3.68066e-10	0.67221
205271123	chr1:205271123:C:T	0.000190185	27.6446	0.912505	3.674e-09	-2.14102	-1.41779
205271450	chr1:205271450:C:T	2.17588e-17	-3.68066e-10	-1.24192	3.34055e-08	-3.68066e-10	-1.35137
205271464	chr1:205271464:A:G	3.81927e-17	-3.68066e-10	-0.679299	5.25336e-08	-3.68066e-10	-0.898635
205271531	chr1:205271531:T:A	0.000294704	26.9573	2.03779	3.71705e-09	-2.11625	-1.43091
205271695	chr1:205271695:C:T	1.7898e-17	-3.68066e-10	-1.43725	3.20508e-08	-3.68066e-10	-1.39276
205272514	chr1:205272514:G:A	9.94967e-18	-2.0244	-4.18584e-10	1.71023e-08	-2.02087	-4.18584e-10
205272531	chr1:205272531:T:C	1.74348e-11	12.4196	-0.0675204	0.000165555	7.12427	0.0327023
205273266	chr1:205273266:C:T	6.97158e-17	-3.68066e-10	-0.0775173	2.03549e-07	-3.68066e-10	0.455819
205273270	chr1:205273270:G:T	1.9251e-17	-3.68066e-10	-1.36438	3.08393e-08	-3.68066e-10	-1.4313
205273457	chr1:205273457:C:G	3.68933e-14	-3.68066e-10	6.19384	3.31556e-07	-3.68066e-10	0.94371
205273641	chr1:205273641:A:T	8.77536e-18	-2.15	-4.18584e-10	3.11424e-08	-1.42152	-4.18584e-10
205273741	chr1:205273741:G:A	3.99464e-17	-3.68066e-10	-0.634404	9.02647e-08	-3.68066e-10	-0.357341
205273773	chr1:205273773:A:G	1.58383e-10	15.4472	-0.888575	1.32456e-08	-0.890883	-1.38554
205273965	chr1:205273965:G:A	2.85519e-14	-3.68066e-10	5.93754	2.88432e-07	-3.68066e-10	0.804371
205274068	chr1:205274068:G:A	1.98321e-14	-3.68066e-10	5.57312	2.36978e-07	-3.68066e-10	0.60788
205274261	chr1:205274261:C:T	2.26618e-14	-3.68066e-10	5.70649	2.54678e-07	-3.68066e-10	0.679911
205274293	chr1:205274293:C:T	8.34989e-16	2.68663	-0.281159	1.52396e-08	-0.801542	-1.33465
205274397	chr1:205274397:C:T	9.16121e-18	-2.10697	-4.18584e-10	1.83175e-08	-1.95223	-4.18584e-10
205274633	chr1:205274633:T:C	3.07726e-14	-3.68066e-10	6.01243	3.01044e-07	-3.68066e-10	0.847168
205275024	chr1:205275024:AT:A	3.87403e-17	-3.68066e-10	-0.665063	1.01611e-07	-3.68066e-10	-0.238934
205275030	chr1:205275030:AAAC:A	3.33547e-06	25.8002	-1.2865	9.11288e-08	-2.07323	1.72542
205275778	chr1:205275778:C:G	8.60635e-17	-3.68066e-10	0.133142	2.97459e-07	-3.68066e-10	0.83519
205275825	chr1:205275825:G:A	0.00193844	31.581	-0.702253	3.83551e-09	-2.14813	-1.36766
205275844	chr1:205275844:T:A	0.00183384	31.5272	-0.704005	3.83451e-09	-2.14852	-1.36752
205276105	chr1:205276105:A:G	2.28632e-12	9.77952	0.540994	5.67501e-05	5.43452	0.651804
205276140	chr1:205276140:G:A	4.58809e-05	26.8847	0.250475	7.22576e-09	-1.99236	-0.890078
205276683	chr1:205276683:C:T	3.47635e-16	-3.68066e-10	1.52921	6.6456e-08	-3.68066e-10	-0.663548
205276891	chr1:205276891:G:A	2.19173e-06	25.2489	-1.1551	1.54651e-07	-2.051	2.23208
205276933	chr1:205276933:G:T	0.0167772	32.4718	0.565101	6.05199e-09	-2.05279	-1.00691
205276948	chr1:205276948:G:A	1.79e-17	-3.68066e-10	-1.43714	3.18349e-08	-3.68066e-10	-1.39952
205277163	chr1:205277163:C:G	6.2267e-16	2.47843	-0.366358	1.60381e-08	-0.88531	-1.19981
205277234	chr1:205277234:G:A	2.08561e-14	-3.68066e-10	5.62346	2.44639e-07	-3.68066e-10	0.639696
205277552	chr1:205277552:A:T	2.14447e-17	-3.68066e-10	-1.25647	3.28139e-08	-3.68066e-10	-1.36923
205278027	chr1:205278027:G:A	2.87396e-17	-0.398525	-0.565142	1.93499e-08	-0.661662	-1.23574
205278180	chr1:205278180:G:A	2.3276e-17	-3.68066e-10	-1.17452	3.71303e-08	-3.68066e-10	-1.24565
205278197	chr1:205278197:CT:C	2.22403e-06	25.2806	-1.17224	1.44754e-07	-2.0533	2.16825
205278584	chr1:205278584:G:A	1.79079e-17	-3.68066e-10	-1.4367	3.10826e-08	-3.68066e-10	-1.42344
205278904	chr1:205278904:A:G	8.70152e-12	11.9589	-0.301865	9.633e-05	6.82347	-0.208023
205278960	chr1:205278960:C:T	2.57551e-17	0.26389	-1.3372	3.16996e-08	-0.162767	-1.24101
205279230	chr1:205279230:A:G	1.7946e-17	-3.68066e-10	-1.43458	3.13588e-08	-3.68066e-10	-1.41459
205279309	chr1:205279309:C:T	2.89973e-17	-0.322055	-0.632684	1.70514e-08	-0.640697	-1.38316
205279574	chr1:205279574:T:A	1.19693e-15	-3.68066e-10	2.76557	1.32326e-07	-3.68066e-10	0.0251842
205279671	chr1:205279671:T:C	1.36824e-06	24.7136	-1.09103	1.97441e-07	-2.02835	2.4537
205279789	chr1:205279789:A:G	0.000606595	29.8766	-0.15968	4.68776e-09	-1.9523	-1.36283
205279829	chr1:205279829:G:A	2.54233e-17	-0.125229	-0.961047	2.26598e-08	-0.404708	-1.33479
205280251	chr1:205280251:T:C	5.94386e-17	-3.68066e-10	-0.237	6.62146e-08	-3.68066e-10	-0.667186
205280322	chr1:205280322:A:G	0.000745482	30.1417	-0.218631	4.70335e-09	-1.93453	-1.37729
205280686	chr1:205280686:G:A	1.4156e-06	24.761	-1.10435	1.87578e-07	-2.03185	2.40596
205280929	chr1:205280929:A:C	1.81314e-17	-3.68066e-10	-1.4243	3.07309e-08	-3.68066e-10	-1.43482
205281347	chr1:205281347:T:C	1.03547e-07	21.9776	-0.936242	4.40295e-09	-1.95888	-1.41893
205281747	chr1:205281747:G:A	1.85169e-17	-0.817347	-0.585913	1.18302e-08	-0.991547	-1.39788
205282098	chr1:205282098:C:T	1.85741e-17	-3.68066e-10	-1.40018	3.40241e-08	-3.68066e-10	-1.33302
205282104	chr1:205282104:A:G	1.7901e-17	-3.68066e-10	-1.43709	3.10201e-08	-3.68066e-10	-1.42545
205282752	chr1:205282752:T:C	1.83994e-06	25.0124	-1.09363	3.62626e-09	-2.13466	-1.43722
205282863	chr1:205282863:C:G	3.50187e-06	25.6859	-1.12349	1.48496e-07	-2.08927	2.22974
205284047	chr1:205284047:A:G	1.85754e-17	-3.68066e-10	-1.40011	3.40417e-08	-3.68066e-10	-1.3325
205284113	chr1:205284113:C:T	1.79029e-17	-3.68066e-10	-1.43698	3.10375e-08	-3.68066e-10	-1.42489
205284591	chr1:205284591:C:T	1.79029e-17	-3.68066e-10	-1.43698	3.10375e-08	-3.68066e-10	-1.42489
205285110	chr1:205285110:G:A	3.91197e-06	25.7268	-1.05368	2.05625e-07	-2.09352	2.55949
205285843	chr1:205285843:C:T	1.95465e-16	2.38092	-1.42748	1.2433e-07	1.24846	-1.28561
205286054	chr1:205286054:G:A	1.86818e-17	-3.68066e-10	-1.39439	3.09631e-08	-3.68066e-10	-1.42729
205286310	chr1:205286310:T:C	6.77058e-07	23.3723	-0.453175	4.07246e-09	-2.0779	-1.37794
205286319	chr1:205286319:G:A	8.98968e-18	-2.12587	-4.18584e-10	3.90649e-08	-1.19486	-4.18584e-10
205286446	chr1:205286446:G:A	1.80419e-17	-3.68066e-10	-1.42925	3.06534e-08	-3.68066e-10	-1.43734
205287884	chr1:205287884:A:G	1.41619e-16	-3.68066e-10	0.631194	8.38882e-08	-3.68066e-10	-0.430603
205288028	chr1:205288028:C:G	3.3854e-11	13.0801	-0.0644934	9.05183e-05	6.7311	-0.177876
205288210	chr1:205288210:T:C	5.34649e-18	-1.2094	-1.43611	9.39804e-09	-1.23357	-1.38601
205288319	chr1:205288319:A:G	6.47664e-17	-2.10563	1.95448	1.08166e-07	-1.71126	1.53484
205289191	chr1:205289191:G:A	1.97303e-17	-3.68066e-10	-1.33979	3.14906e-08	-3.68066e-10	-1.4104
205289314	chr1:205289314:A:T	5.35559e-07	22.0976	0.586992	6.2619e-09	-2.00423	-1.02137
205289436	chr1:205289436:C:T	1.8179e-17	-3.68066e-10	-1.42168	3.06539e-08	-3.68066e-10	-1.43733
205289604	chr1:205289604:G:A	1.27908e-07	22.3344	-1.08175	1.51946e-07	-1.90258	2.06602
205290274	chr1:205290274:G:A	3.91267e-07	21.9446	0.426159	5.80614e-09	-1.99503	-1.10614
205290395	chr1:205290395:C:T	1.86308e-17	-3.68066e-10	-1.39713	3.34218e-08	-3.68066e-10	-1.35088
205291007	chr1:205291007:G:A	2.04267e-17	-3.68066e-10	-1.3051	3.70829e-08	-3.68066e-10	-1.24693
205291037	chr1:205291037:A:G	3.19768e-08	19.4782	0.388096	7.38756e-09	-1.74228	-1.11801
205291186	chr1:205291186:C:G	1.31633e-17	-0.464795	-1.27972	1.74464e-08	-0.563658	-1.43729
205291255	chr1:205291255:C:A	1.84713e-17	-3.68066e-10	-1.40572	3.29998e-08	-3.68066e-10	-1.36359
205291888	chr1:205291888:G:A	3.03588e-07	23.0362	-0.919251	2.33189e-07	-1.97195	2.56371
205292029	chr1:205292029:C:T	5.80049e-18	-1.16285	-1.40115	1.05771e-08	-1.29693	-1.20447
205292046	chr1:205292046:T:C	2.50792e-11	13.0771	-0.361508	6.63716e-05	6.7203	-0.477364
205292248	chr1:205292248:G:A	1.89441e-17	-3.68066e-10	-1.38045	3.41984e-08	-3.68066e-10	-1.32791
205292328	chr1:205292328:G:A	2.28493e-17	-1.19302	-4.18584e-10	7.19649e-08	-0.583908	-4.18584e-10
205292551	chr1:205292551:C:T	2.31125e-17	-3.68066e-10	-1.18157	4.53385e-08	-3.68066e-10	-1.04593
205292835	chr1:205292835:T:C	1.29605e-15	3.15	-0.304865	4.30402e-07	2.55148	-1.34685
205292889	chr1:205292889:A:G	2.07256e-17	-0.171046	-1.11953	3.8528e-08	0.202343	-1.41105
205292993	chr1:205292993:G:A	3.84854e-18	-2.12623	-0.848017	2.23703e-08	-1.45688	-0.295473
205293209	chr1:205293209:G:A	5.09525e-07	23.4429	-0.808112	2.92673e-07	-2.0061	2.82507
205293375	chr1:205293375:C:T	5.767e-18	-1.17069	-1.39911	1.06706e-08	-1.29324	-1.19935
205293646	chr1:205293646:G:A	2.24658e-17	-3.68066e-10	-1.20995	4.31592e-08	-3.68066e-10	-1.09519
205293828	chr1:205293828:T:C	2.52386e-17	-3.68066e-10	-1.09357	3.81077e-08	-3.68066e-10	-1.21967
205294879	chr1:205294879:G:A	1.62188e-16	-3.68066e-10	0.766815	1.45048e-07	-3.68066e-10	0.116976
205295408	chr1:205295408:A:T	2.53914e-06	23.8714	0.369495	5.23663e-09	-2.11485	-1.08956
205295755	chr1:205295755:A:G	1.35147e-16	-3.68066e-10	0.584421	1.81537e-07	-3.68066e-10	0.341371
205296322	chr1:205296322:G:A	8.77539e-07	24.4531	-1.27464	2.38352e-08	-2.07918	0.390251
205296462	chr1:205296462:C:T	7.91571e-18	-2.12523	-0.127862	1.50108e-08	-1.74468	-0.406637
205296534	chr1:205296534:A:C	1.81621e-17	-3.68066e-10	-1.42261	3.92409e-08	-3.68066e-10	-1.19037
205296594	chr1:205296594:C:T	1.82266e-17	-3.68066e-10	-1.41906	3.07029e-08	-3.68066e-10	-1.43573
205296859	chr1:205296859:A:G	1.98023e-17	-3.68066e-10	-1.33615	4.00622e-08	-3.68066e-10	-1.16965
205296875	chr1:205296875:C:T	1.90177e-17	-3.68066e-10	-1.37658	3.70039e-08	-3.68066e-10	-1.24906
205297254	chr1:205297254:A:G	8.16832e-07	24.0744	-0.967654	1.72043e-07	-2.05526	2.34292
205297287	chr1:205297287:C:T	2.78022e-16	1.30576	-4.18584e-10	1.98654e-08	-1.87111	-4.18584e-10
205298064	chr1:205298064:C:T	1.7112e-16	-3.68066e-10	0.820423	1.52594e-07	-3.68066e-10	0.167693
205298886	chr1:205298886:C:A	1.19493e-06	24.4513	-0.964134	1.68999e-07	-2.08017	2.34998
205298969	chr1:205298969:C:T	8.99021e-07	24.1433	-0.940676	1.85866e-07	-2.06371	2.42865
205299452	chr1:205299452:A:C	5.65189e-18	-1.35968	-1.23027	1.35665e-08	-0.96564	-1.28684
205299675	chr1:205299675:G:A	1.51246e-06	24.6256	-0.902753	2.00411e-07	-2.08942	2.52971
205300024	chr1:205300024:A:G	1.90252e-17	-3.68066e-10	-1.37618	3.0663e-08	-3.68066e-10	-1.43703
205300373	chr1:205300373:G:A	1.65802e-10	14.3019	0.302469	6.44518e-09	-1.66023	-1.33653
205300964	chr1:205300964:T:TG	7.59047e-16	-3.68066e-10	2.31012	1.34429e-07	-3.68066e-10	0.0409477
205301197	chr1:205301197:C:T	2.26782e-17	-2.13243	0.931893	9.37173e-09	-2.10289	-0.519504
205301392	chr1:205301392:G:A	1.79172e-17	-3.68066e-10	-1.43618	3.12641e-08	-3.68066e-10	-1.41762
205301848	chr1:205301848:G:A	1.92227e-17	-3.68066e-10	-1.36585	3.22099e-08	-3.68066e-10	-1.38781
205301879	chr1:205301879:C:T	6.66453e-17	-0.0541229	-0.0684363	7.15454e-09	-1.99387	-0.898474
205302003	chr1:205302003:A:C	3.19387e-17	-3.68066e-10	-0.858125	7.01147e-08	-3.68066e-10	-0.609955
205302611	chr1:205302611:G:A	1.68092e-17	-1.50001	-4.18584e-10	2.84885e-08	-1.51059	-4.18584e-10
205302757	chr1:205302757:G:A	2.25706e-18	-2.07356	-1.43433	3.66559e-09	-2.14996	-1.41114
205302780	chr1:205302780:A:G	1.8477e-17	-3.68066e-10	-1.40542	3.42574e-08	-3.68066e-10	-1.32619
205302879	chr1:205302879:G:A	1.8895e-17	-3.68066e-10	-1.38305	3.56302e-08	-3.68066e-10	-1.28689
205303202	chr1:205303202:C:T	1.67225e-17	-1.50519	-4.18584e-10	2.83711e-08	-1.51472	-4.18584e-10
205303219	chr1:205303219:C:T	1.64107e-11	13.5889	-1.29739	2.42075e-08	-0.278993	-1.39443
205303392	chr1:205303392:C:T	2.43544e-17	-3.68066e-10	-1.12923	5.2368e-08	-3.68066e-10	-0.901793
205303594	chr1:205303594:C:T	2.08445e-16	1.01773	-4.18584e-10	1.93953e-08	-1.89506	-4.18584e-10
205303790	chr1:205303790:G:A	2.25858e-18	-2.12055	-1.38666	3.77814e-09	-2.1088	-1.42206
205303855	chr1:205303855:C:G	5.74901e-18	-1.14486	-1.42806	3.7812e-09	-2.09382	-1.43623
205304984	chr1:205304984:A:G	2.33165e-17	-3.68066e-10	-1.17278	4.27818e-08	-3.68066e-10	-1.10398
205305002	chr1:205305002:C:T	5.19418e-17	-3.68066e-10	-0.37182	1.09598e-07	-3.68066e-10	-0.163273
205305046	chr1:205305046:A:G	2.43379e-18	-2.02677	-1.40572	4.01993e-09	-2.09798	-1.37085
205305478	chr1:205305478:G:A	2.35855e-18	-2.08085	-1.38304	3.66798e-09	-2.13703	-1.42342
205305547	chr1:205305547:C:T	4.19973e-18	-1.45226	-1.43466	4.10759e-09	-2.02533	-1.42193
205306078	chr1:205306078:A:T	3.21076e-17	-3.68066e-10	-0.85285	4.19988e-08	-3.68066e-10	-1.12245
205306079	chr1:205306079:G:T	3.18876e-17	-3.68066e-10	-0.859726	4.17876e-08	-3.68066e-10	-1.12749
205306293	chr1:205306293:A:G	2.47674e-17	-3.68066e-10	-1.11241	3.72125e-08	-3.68066e-10	-1.24344
205306660	chr1:205306660:A:G	1.79538e-17	-3.68066e-10	-1.43414	3.16243e-08	-3.68066e-10	-1.40616
205306844	chr1:205306844:A:G	3.39955e-18	-1.66281	-1.43549	3.98613e-09	-2.04325	-1.43402
205306897	chr1:205306897:G:A	3.18648e-18	-1.8522	-1.31083	4.36004e-09	-2.0843	-1.3033
205307108	chr1:205307108:G:A	1.86927e-17	-3.68066e-10	-1.39381	3.09952e-08	-3.68066e-10	-1.42625
205307119	chr1:205307119:T:G	1.21053e-17	-1.70909	-0.119217	1.4459e-08	-2.12843	-0.0603401
205307673	chr1:205307673:C:A	4.53417e-18	-1.40534	-1.40496	4.03578e-09	-2.02848	-1.43641
205307810	chr1:205307810:C:T	2.12512e-18	-2.13251	-1.4356	4.42966e-09	-1.94392	-1.42784
205308543	chr1:205308543:A:G	3.32231e-17	-0.818697	-4.18584e-10	1.74557e-08	-2.00042	-4.18584e-10
205308653	chr1:205308653:C:T	2.17717e-18	-2.11825	-1.42567	4.57175e-09	-1.90813	-1.43206
205309268	chr1:205309268:G:A	2.21164e-18	-2.12272	-1.40549	4.58853e-09	-1.91989	-1.41664
205310007	chr1:205310007:C:T	2.20707e-18	-2.11159	-1.41869	4.68698e-09	-1.88882	-1.42648
205310271	chr1:205310271:CTCA:C	7.02845e-17	-3.68066e-10	-0.0693916	7.11991e-08	-3.68066e-10	-0.594607
205310484	chr1:205310484:C:T	3.49392e-16	2.96935	-1.4351	7.01419e-09	-1.48714	-1.42501
205310602	chr1:205310602:T:C	1.30607e-17	-1.75233	-4.18584e-10	1.55819e-08	-2.11398	-4.18584e-10
205310848	chr1:205310848:TCTTAAGGCTCTACC:T	1.05375e-11	13.2422	-1.39373	3.63384e-08	0.0761463	-1.34336
205312473	chr1:205312473:A:G	1.03264e-15	3.52776	-0.909825	2.16201e-08	-1.33191	-0.454555
205312519	chr1:205312519:G:A	1.19247e-17	-1.84333	-4.18584e-10	7.87982e-08	-0.493197	-4.18584e-10
205313237	chr1:205313237:A:G	1.12156e-16	-3.68066e-10	0.397944	2.85513e-07	-3.68066e-10	0.794199
205313547	chr1:205313547:A:G	1.93057e-17	-3.68066e-10	-1.36154	3.6993e-08	-3.68066e-10	-1.24936
205313803	chr1:205313803:GT:G	2.09661e-18	-2.14431	-1.43732	4.26067e-09	-1.97494	-1.43572
205313820	chr1:205313820:C:T	2.88772e-17	-0.95889	-4.18584e-10	4.16046e-08	-1.13188	-4.18584e-10
205314405	chr1:205314405:C:A	1.85992e-17	-3.68066e-10	-1.39882	3.0829e-08	-3.68066e-10	-1.43163
205314413	chr1:205314413:C:T	3.47137e-18	-1.92019	-1.15721	7.10099e-09	-2.03879	-0.861068
205314715	chr1:205314715:G:A	8.0767e-14	8.22527	-1.24789	1.72997e-08	-1.02511	-0.984289
205314954	chr1:205314954:C:T	5.4634e-16	2.71671	-0.735409	2.10399e-08	-1.59673	-0.216939
205314960	chr1:205314960:C:T	3.36573e-17	-3.68066e-10	-0.805715	4.84534e-08	-3.68066e-10	-0.979485
205315121	chr1:205315121:G:A	3.33416e-17	-3.68066e-10	-0.815139	4.71576e-08	-3.68066e-10	-1.00659
205315266	chr1:205315266:A:C	3.72555e-18	-1.87861	-1.12812	7.20908e-09	-2.04636	-0.838386
205315367	chr1:205315367:A:G	2.50408e-18	-2.13733	-1.26669	5.19973e-09	-1.94171	-1.26977
205315554	chr1:205315554:C:T	2.43749e-18	-2.10991	-1.32106	5.24669e-09	-1.88087	-1.32162
205315688	chr1:205315688:C:T	2.6248e-17	-3.68066e-10	-1.05435	5.55237e-08	-3.68066e-10	-0.843278
205315743	chr1:205315743:C:T	6.89128e-17	-3.68066e-10	-0.0891012	7.02297e-08	-3.68066e-10	-0.608316
205315812	chr1:205315812:G:T	1.68369e-17	-1.49837	-4.18584e-10	1.58638e-08	-2.09605	-4.18584e-10
205316291	chr1:205316291:C:T	2.65915e-18	-2.08075	-1.26319	5.62807e-09	-1.86437	-1.26795
205316626	chr1:205316626:A:G	1.79147e-17	-3.68066e-10	-1.43632	3.27942e-08	-3.68066e-10	-1.36984
205316698	chr1:205316698:A:T	1.93628e-17	-3.68066e-10	-1.35859	3.5939e-08	-3.68066e-10	-1.27827
205317954	chr1:205317954:C:T	5.45455e-17	-0.322908	-4.18584e-10	6.59638e-08	-0.670981	-4.18584e-10
205318196	chr1:205318196:T:C	2.32671e-12	11.7062	-1.3682	3.85919e-08	-0.306209	-0.900837
205318307	chr1:205318307:A:G	2.80712e-14	7.34802	-1.42747	1.92371e-08	-0.494478	-1.40877
205319443	chr1:205319443:A:T	2.10721e-18	-2.13993	-1.43665	4.8285e-09	-1.85201	-1.43354
205319544	chr1:205319544:C:G	1.8613e-17	-3.68066e-10	-1.39808	3.08479e-08	-3.68066e-10	-1.43102
205319892	chr1:205319892:G:A	1.97738e-17	-3.68066e-10	-1.33759	3.07573e-08	-3.68066e-10	-1.43396
205320153	chr1:205320153:G:A	1.86543e-17	-3.68066e-10	-1.39586	3.36788e-08	-3.68066e-10	-1.34322
205320411	chr1:205320411:T:C	6.80879e-16	2.15746	0.0439789	1.08324e-08	-2.14149	-0.336057
205320446	chr1:205320446:A:G	7.31248e-17	-3.68066e-10	-0.0297756	1.01146e-07	-3.68066e-10	-0.243525
205320644	chr1:205320644:G:A	2.11697e-16	-3.68066e-10	1.03321	5.73352e-07	-3.68066e-10	1.49141
205320737	chr1:205320737:G:A	2.04175e-16	2.03852	-1.04149	4.21258e-09	-2.14799	-1.27402
205320987	chr1:205320987:A:G	1.84328e-17	-3.68066e-10	-1.40781	3.07394e-08	-3.68066e-10	-1.43454
205321666	chr1:205321666:G:A	4.52921e-16	2.33487	-0.541099	9.12487e-09	-2.00662	-0.642463
205321732	chr1:205321732:G:C	7.53373e-17	3.21699e-05	-4.18584e-10	7.79029e-08	-0.504624	-4.18584e-10
205322468	chr1:205322468:T:C	4.16114e-16	1.74299	-0.0339729	8.45393e-09	-2.14605	-0.579404
205322540	chr1:205322540:T:C	7.80644e-16	2.79421	-0.456033	8.76133e-09	-2.08848	-0.601256
205322625	chr1:205322625:T:G	2.02882e-17	-3.68066e-10	-1.31191	3.06584e-08	-3.68066e-10	-1.43718
205323221	chr1:205323221:C:G	1.98537e-17	-3.68066e-10	-1.33355	3.74679e-08	-3.68066e-10	-1.2366
205323292	chr1:205323292:T:C	4.34539e-16	1.81912	-0.0667813	8.32685e-09	-2.1499	-0.590705
205323299	chr1:205323299:G:T	2.29909e-17	-3.68066e-10	-1.18685	4.3586e-08	-3.68066e-10	-1.08535
205323562	chr1:205323562:G:A	2.69199e-15	3.55977	0.0163242	7.60438e-09	-2.08262	-0.748746
205323585	chr1:205323585:C:T	2.94869e-15	3.62323	0.0439448	7.80698e-09	-2.07563	-0.729437
205323647	chr1:205323647:A:G	2.81261e-15	3.57846	0.0414668	7.75466e-09	-2.08059	-0.731202
205323836	chr1:205323836:A:G	3.66591e-16	2.27144	-0.68914	8.34139e-09	-1.97381	-0.765044
205324049	chr1:205324049:TAAAC:T	3.09178e-17	-0.890613	-4.18584e-10	3.71729e-08	-1.24451	-4.18584e-10
205324772	chr1:205324772:GA:G	5.34652e-16	1.76953	0.19014	8.2032e-09	-2.14942	-0.606145
205324880	chr1:205324880:A:C	1.80672e-17	-3.68066e-10	-1.42785	3.06526e-08	-3.68066e-10	-1.43737
205324924	chr1:205324924:C:T	1.89963e-17	-3.68066e-10	-1.3777	3.60322e-08	-3.68066e-10	-1.27568
205324944	chr1:205324944:G:A	2.5519e-16	1.62181	-0.401743	5.99613e-09	-2.14305	-0.925928
205325325	chr1:205325325:G:A	6.03935e-17	-3.68066e-10	-0.221063	6.32499e-08	-3.68066e-10	-0.712994
205325347	chr1:205325347:A:G	2.30414e-17	-3.68066e-10	-1.18465	3.54242e-08	-3.68066e-10	-1.29269
205325900	chr1:205325900:ATT:A	1.22976e-16	-3.68066e-10	0.490047	3.92889e-07	-3.68066e-10	1.11344
205326033	chr1:205326033:C:T	6.60176e-16	1.55245	0.618115	1.28626e-08	-2.14421	-0.161552
205326037	chr1:205326037:G:C	6.19477e-16	1.51555	0.591386	1.26202e-08	-2.14269	-0.1821
205326080	chr1:205326080:A:G	3.2438e-17	-0.842614	-4.18584e-10	3.3623e-08	-1.34488	-4.18584e-10
205326095	chr1:205326095:G:A	6.45783e-16	1.47272	0.675803	1.35433e-08	-2.14076	-0.11343
205326098	chr1:205326098:A:G	6.11691e-16	1.43889	0.655398	1.33163e-08	-2.13902	-0.132077
205326114	chr1:205326114:T:C	1.8357e-17	-3.68066e-10	-1.41193	3.07423e-08	-3.68066e-10	-1.43445
205326341	chr1:205326341:T:C	5.2719e-16	1.64032	0.3053	1.66341e-08	-2.09326	0.0446331
205326448	chr1:205326448:G:A	1.95596e-17	-3.68066e-10	-1.34848	3.6447e-08	-3.68066e-10	-1.26423
205326524	chr1:205326524:A:C	1.35443e-16	0.586605	-4.18584e-10	2.64145e-08	-1.58617	-4.18584e-10
205326616	chr1:205326616:G:A	1.88766e-17	-3.68066e-10	-1.38402	3.10385e-08	-3.68066e-10	-1.42486
205326779	chr1:205326779:C:T	3.16689e-18	-1.89007	-1.27912	4.81091e-09	-1.98883	-1.30037
205326871	chr1:205326871:A:G	4.4921e-16	1.59304	0.192506	1.50756e-08	-2.09902	-0.0479921
205326909	chr1:205326909:A:G	1.86261e-17	-3.68066e-10	-1.39738	3.08498e-08	-3.68066e-10	-1.43096
205327061	chr1:205327061:C:G	4.56181e-16	-3.68066e-10	1.80095	1.33384e-06	-3.68066e-10	2.33573
205327238	chr1:205327238:C:T	4.80215e-17	-0.450294	-4.18584e-10	5.52826e-08	-0.847629	-4.18584e-10
205327427	chr1:205327427:C:T	3.40244e-15	3.38819	0.422109	2.49659e-08	-1.8126	0.170029
205327435	chr1:205327435:C:T	6.94812e-15	3.34792	1.17636	1.21936e-08	-2.10789	-0.251288
205327543	chr1:205327543:G:A	1.39854e-17	-1.68393	-4.18584e-10	1.59769e-08	-2.08894	-4.18584e-10
205327914	chr1:205327914:C:T	2.04543e-17	-3.68066e-10	-1.30375	3.23704e-08	-3.68066e-10	-1.38284
205328103	chr1:205328103:A:T	4.68576e-15	2.78143	1.34891	1.6393e-08	-2.13937	0.0761323
205328214	chr1:205328214:G:A	8.78198e-18	-2.14924	-4.18584e-10	1.9613e-08	-1.8839	-4.18584e-10
205328279	chr1:205328279:A:C	2.4561e-17	-3.68066e-10	-1.12078	3.55596e-08	-3.68066e-10	-1.28888
205328643	chr1:205328643:A:G	3.09952e-16	2.12963	-0.715161	5.10947e-09	-2.14585	-1.08315
205328752	chr1:205328752:G:A	6.96334e-16	2.74942	-0.525534	1.35695e-07	0.506995	-0.456671
205329179	chr1:205329179:G:A	2.94134e-17	-3.68066e-10	-0.940494	5.61095e-08	-3.68066e-10	-0.832782
205329327	chr1:205329327:G:A	2.12643e-17	-3.68066e-10	-1.26491	3.62082e-08	-3.68066e-10	-1.2708
205329388	chr1:205329388:C:T	2.22004e-15	3.98951	-0.606178	6.38148e-09	-2.00216	-1.00453
205329446	chr1:205329446:C:G	3.8172e-16	-0.805496	2.42824	7.54745e-07	-1.26305	3.02935
205329669	chr1:205329669:C:G	2.51688e-15	4.27621	-0.767378	6.00733e-09	-1.95168	-1.11542
205329731	chr1:205329731:G:C	2.09943e-15	4.00435	-0.67687	6.13624e-09	-1.99234	-1.05354
205329878	chr1:205329878:A:G	3.46475e-15	4.53334	-0.704883	6.59139e-09	-1.90053	-1.07379
205330305	chr1:205330305:A:G	3.62138e-15	4.56408	-0.691409	6.63738e-09	-1.90184	-1.06553
205330402	chr1:205330402:C:T	2.33081e-18	-2.04652	-1.42921	1.14097e-08	-0.988588	-1.43704
205330509	chr1:205330509:G:A	5.61796e-16	1.71251	0.296682	1.44998e-08	-2.09159	-0.0943576
205330513	chr1:205330513:A:AT	1.11915e-17	-1.90679	-4.18584e-10	1.78336e-08	-1.979	-4.18584e-10
205330726	chr1:205330726:G:A	6.72806e-17	-3.68066e-10	-0.113072	6.7763e-08	-3.68066e-10	-0.64407
205331284	chr1:205331284:G:A	3.69505e-15	4.33595	-0.443148	7.51742e-09	-1.94523	-0.897637
205331384	chr1:205331384:G:A	3.14575e-15	4.4517	-0.719837	6.38029e-09	-1.92172	-1.08515
205331780	chr1:205331780:T:C	4.055e-15	4.66694	-0.681172	6.70549e-09	-1.89922	-1.05794
205332099	chr1:205332099:A:G	3.27053e-15	4.5091	-0.73834	6.38474e-09	-1.91491	-1.09127
205332102	chr1:205332102:A:G	3.34757e-15	4.53621	-0.742161	6.39919e-09	-1.91002	-1.09389
205332339	chr1:205332339:T:C	3.50079e-15	4.52866	-0.689861	6.62218e-09	-1.91284	-1.05682
205332583	chr1:205332583:CATGG:C	3.43194e-15	4.5229	-0.703959	6.54051e-09	-1.91482	-1.06725
205332619	chr1:205332619:G:C	3.69365e-15	4.56868	-0.676254	6.72919e-09	-1.90614	-1.0475
205332894	chr1:205332894:A:G	7.63144e-16	1.75594	0.559568	1.92833e-08	-2.07688	0.176028
205333215	chr1:205333215:T:G	1.80281e-17	-3.68066e-10	-1.43001	3.15644e-08	-3.68066e-10	-1.40806
205333353	chr1:205333353:C:T	6.67896e-17	-3.68066e-10	-0.120396	6.81011e-08	-3.68066e-10	-0.639093
205333442	chr1:205333442:T:A	3.17761e-15	4.47336	-0.731413	6.40967e-09	-1.91687	-1.0854
205333546	chr1:205333546:A:G	3.20785e-15	4.46984	-0.718429	6.46335e-09	-1.91742	-1.07652
205333561	chr1:205333561:T:G	2.4958e-17	-3.68066e-10	-1.10475	3.76836e-08	-3.68066e-10	-1.23086
205333593	chr1:205333593:C:T	1.85244e-17	-3.68066e-10	-1.40285	3.10833e-08	-3.68066e-10	-1.42342
205333668	chr1:205333668:G:T	1.89921e-17	-3.68066e-10	-1.37792	3.48659e-08	-3.68066e-10	-1.30858
205333845	chr1:205333845:C:T	6.55155e-17	-3.68066e-10	-0.139656	6.71227e-08	-3.68066e-10	-0.653565
205333952	chr1:205333952:CTCTT:C	4.68708e-17	0.897027	-1.37158	7.8374e-09	-2.12726	-0.673918
205334108	chr1:205334108:C:T	4.81858e-16	-3.68066e-10	1.85571	1.40265e-06	-3.68066e-10	2.38603
205334134	chr1:205334134:A:G	3.26961e-16	-3.68066e-10	1.4679	9.2052e-07	-3.68066e-10	1.96485
205334224	chr1:205334224:C:T	1.70437e-14	3.76297	1.65863	2.0703e-08	-2.06368	0.233872
205334544	chr1:205334544:T:C	2.2635e-18	-2.10914	-1.39589	3.91012e-09	-2.07355	-1.42297
205334570	chr1:205334570:T:G	2.60303e-17	-3.68066e-10	-1.06268	3.8914e-08	-3.68066e-10	-1.19873
205334638	chr1:205334638:C:T	3.10142e-15	4.44566	-0.727993	6.38724e-09	-1.92231	-1.08347
205334703	chr1:205334703:C:G	6.30686e-17	-3.68066e-10	-0.177721	6.51806e-08	-3.68066e-10	-0.682926
205334723	chr1:205334723:G:A	2.34916e-17	-1.1653	-4.18584e-10	3.07102e-08	-1.43549	-4.18584e-10
205334824	chr1:205334824:T:C	5.67847e-16	-3.68066e-10	2.01991	1.67747e-06	-3.68066e-10	2.56496
205334982	chr1:205334982:T:A	6.45238e-17	-3.68066e-10	-0.154909	6.63311e-08	-3.68066e-10	-0.665429
205335020	chr1:205335020:T:C	3.02391e-15	4.40668	-0.714318	6.40423e-09	-1.92938	-1.07375
205335195	chr1:205335195:G:T	3.02977e-15	4.42071	-0.726412	6.36383e-09	-1.92694	-1.08252
205335202	chr1:205335202:A:G	3.01057e-15	4.40682	-0.718882	6.38095e-09	-1.92958	-1.07719
205335246	chr1:205335246:T:C	1.79079e-17	-3.68066e-10	-1.4367	3.12332e-08	-3.68066e-10	-1.41861
205335441	chr1:205335441:C:T	3.29072e-15	4.49032	-0.713405	6.52553e-09	-1.91182	-1.07254
205335571	chr1:205335571:T:C	3.30381e-15	4.49122	-0.710328	6.51823e-09	-1.91394	-1.07155
205335678	chr1:205335678:A:G	3.43766e-18	-1.80132	-1.28583	1.22657e-08	-1.71344	-0.639838
205335920	chr1:205335920:A:C	1.3491e-14	3.81075	1.37709	1.83206e-08	-2.05639	0.104329
205336135	chr1:205336135:G:C	1.86621e-17	-3.68066e-10	-1.39545	3.29996e-08	-3.68066e-10	-1.36359
205336321	chr1:205336321:C:T	4.17514e-15	4.61696	-0.602006	7.18258e-09	-1.88984	-0.998594
205336556	chr1:205336556:A:G	1.09652e-17	-1.54509	-0.382132	1.2822e-08	-2.03859	-0.270329
205336797	chr1:205336797:G:A	1.74707e-14	3.85803	1.58831	2.13403e-08	-2.05069	0.251198
205336974	chr1:205336974:C:T	1.82174e-14	3.8948	1.59339	2.15129e-08	-2.04544	0.254006
205337317	chr1:205337317:C:T	1.62336e-14	3.91025	1.46265	2.05592e-08	-2.02293	0.186153
205337465	chr1:205337465:G:A	2.41332e-17	-3.68066e-10	-1.13835	3.67088e-08	-3.68066e-10	-1.25707
205337567	chr1:205337567:C:T	4.95995e-16	-3.68066e-10	1.88462	1.44072e-06	-3.68066e-10	2.41281
205338207	chr1:205338207:G:A	2.57897e-17	-3.68066e-10	-1.07197	3.86619e-08	-3.68066e-10	-1.20523
205338242	chr1:205338242:C:T	2.11176e-17	-1.27184	-4.18584e-10	1.9512e-08	-1.88906	-4.18584e-10
205338607	chr1:205338607:T:C	2.44703e-17	-3.68066e-10	-1.12448	3.18861e-08	-3.68066e-10	-1.39792
205338661	chr1:205338661:G:A	1.25272e-14	3.74228	1.37144	1.9014e-08	-2.03843	0.123525
205338949	chr1:205338949:G:A	1.25078e-14	3.7318	1.38036	1.91243e-08	-2.03889	0.129767
205339207	chr1:205339207:G:A	6.57021e-15	3.51043	0.957928	1.78323e-08	-1.9037	-0.0753823
205339240	chr1:205339240:C:T	6.34994e-15	3.52261	0.911644	1.73051e-08	-1.90589	-0.103194
205339463	chr1:205339463:C:T	3.97546e-15	2.9734	0.992548	1.64729e-08	-1.99319	-0.0651829
205339464	chr1:205339464:G:A	1.07196e-17	-2.0493	0.0994264	2.87559e-08	-2.14846	0.647214
205339786	chr1:205339786:G:A	2.01285e-17	-3.68066e-10	-1.31981	3.06617e-08	-3.68066e-10	-1.43707
205340083	chr1:205340083:T:C	5.2869e-15	3.00573	1.24531	2.3061e-08	-1.98653	0.264586
205340254	chr1:205340254:A:G	4.5026e-15	3.22282	0.867644	1.7242e-08	-1.9487	-0.0640425
205340266	chr1:205340266:C:T	4.74195e-15	3.18578	0.956475	1.83123e-08	-1.9576	0.00508202
205341078	chr1:205341078:T:C	5.37571e-18	-2.00621	-0.633848	1.24374e-08	-2.10564	-0.233743
205341395	chr1:205341395:A:T	2.66244e-17	-3.68066e-10	-1.04012	5.433e-08	-3.68066e-10	-0.86501
205341736	chr1:205341736:T:C	7.27556e-18	-1.71169	-0.625728	1.67512e-08	-1.31197	-0.729645
205341807	chr1:205341807:T:C	6.38576e-18	-1.62115	-0.846718	7.2893e-09	-2.11003	-0.763648
205341851	chr1:205341851:A:G	6.19174e-18	-1.59854	-0.900186	6.54946e-09	-2.08366	-0.897043
205341938	chr1:205341938:C:T	4.82689e-18	-2.09906	-0.64868	3.16065e-08	-1.39844	-0.00828249
205341993	chr1:205341993:T:G	8.42838e-18	-1.39272	-0.797618	7.9181e-09	-1.99716	-0.793776
205342133	chr1:205342133:T:G	1.82054e-17	-3.68066e-10	-1.42023	3.09768e-08	-3.68066e-10	-1.42685
205342340	chr1:205342340:G:A	1.86794e-17	-3.68066e-10	-1.39452	3.06526e-08	-3.68066e-10	-1.43737
205342502	chr1:205342502:G:A	4.75098e-18	-1.35667	-1.40692	1.20349e-08	-0.992393	-1.37988
205342823	chr1:205342823:AGGACTTAGTGAAACGC:A	1.03098e-17	-1.07738	-0.91147	1.16633e-08	-1.5013	-0.902339
205343118	chr1:205343118:T:C	2.71323e-17	-3.68066e-10	-1.02122	5.11633e-08	-3.68066e-10	-0.925066
205343476	chr1:205343476:G:A	1.97978e-17	-3.68066e-10	-1.33637	3.0689e-08	-3.68066e-10	-1.43618
205343639	chr1:205343639:G:T	2.50345e-17	-1.52377	0.42208	4.03259e-08	-1.64797	0.484874
205343978	chr1:205343978:A:G	1.86259e-17	-3.68066e-10	-1.39739	3.06538e-08	-3.68066e-10	-1.43733
205344292	chr1:205344292:C:T	1.14061e-16	-3.68066e-10	0.414793	2.79907e-07	-3.68066e-10	0.774371
205344508	chr1:205344508:C:T	3.00618e-17	-3.68066e-10	-0.918689	3.50626e-08	-3.68066e-10	-1.30295
205344714	chr1:205344714:G:A	1.89209e-17	-3.68066e-10	-1.38168	3.06549e-08	-3.68066e-10	-1.4373
205344793	chr1:205344793:T:C	9.77149e-18	-1.36615	-0.676329	9.23122e-09	-1.977	-0.660495
205344835	chr1:205344835:A:T	2.91829e-17	-3.68066e-10	-0.948361	4.38103e-08	-3.68066e-10	-1.08022
205344870	chr1:205344870:T:C	3.63192e-17	-3.68066e-10	-0.729597	7.28183e-08	-3.68066e-10	-0.57212
205344880	chr1:205344880:C:T	2.52262e-17	-3.68066e-10	-1.09406	3.75796e-08	-3.68066e-10	-1.23362
205344898	chr1:205344898:A:G	2.751e-17	-3.68066e-10	-1.00739	3.43954e-08	-3.68066e-10	-1.32216
205344927	chr1:205344927:C:T	2.46699e-15	-3.68066e-10	3.48881	6.68693e-06	-3.68066e-10	3.94782
205345358	chr1:205345358:C:A	2.74133e-17	-3.68066e-10	-1.01092	3.43321e-08	-3.68066e-10	-1.32401
205345437	chr1:205345437:A:C	9.65214e-18	-1.33267	-0.722099	8.94315e-09	-1.96094	-0.708262
205345606	chr1:205345606:T:G	4.90694e-17	-3.68066e-10	-0.428707	1.71608e-07	-3.68066e-10	0.285125
205345697	chr1:205345697:C:T	6.80174e-17	-3.68066e-10	-0.10218	1.81915e-07	-3.68066e-10	0.343454
205345742	chr1:205345742:A:G	6.77967e-17	-3.68066e-10	-0.10543	1.81257e-07	-3.68066e-10	0.339829
205345796	chr1:205345796:C:T	1.09165e-16	-3.68066e-10	0.370918	1.06163e-07	-3.68066e-10	-0.195115
205345957	chr1:205345957:C:T	7.1467e-18	-1.44125	-0.914042	8.22178e-09	-2.01483	-0.738469
205346034	chr1:205346034:A:G	6.0847e-18	-1.461	-1.05516	7.05631e-09	-2.023	-0.883168
205346114	chr1:205346114:C:G	5.59785e-17	-1.54876	1.25179	8.9219e-08	-1.67452	1.30553
205346342	chr1:205346342:A:G	2.65155e-17	-3.68066e-10	-1.04421	3.37445e-08	-3.68066e-10	-1.34127
205346460	chr1:205346460:C:T	2.41316e-17	-3.68066e-10	-1.13842	4.48254e-08	-3.68066e-10	-1.05731
205346627	chr1:205346627:T:C	2.93097e-17	-3.68066e-10	-0.944024	3.55547e-08	-3.68066e-10	-1.28902
205346695	chr1:205346695:A:G	5.71812e-18	-1.17633	-1.40197	4.80425e-09	-1.90316	-1.38743
205346881	chr1:205346881:T:C	8.59538e-18	-0.933324	-1.23739	4.57097e-09	-2.14626	-1.1941
205347182	chr1:205347182:C:A	2.02271e-17	-3.68066e-10	-1.31492	3.22625e-08	-3.68066e-10	-1.38618
205347221	chr1:205347221:C:T	5.79572e-17	-3.68066e-10	-0.262239	7.78939e-08	-3.68066e-10	-0.50474
205347233	chr1:205347233:C:T	3.82295e-17	-3.68066e-10	-0.678335	7.61282e-08	-3.68066e-10	-0.527668
205347342	chr1:205347342:C:T	9.69231e-18	-0.891178	-1.15943	4.92194e-09	-2.14314	-1.12325
205347535	chr1:205347535:A:G	3.47232e-16	2.96197	-1.43392	1.14976e-08	-0.98804	-1.4299
205347544	chr1:205347544:C:T	5.37722e-17	-3.68066e-10	-0.337186	6.54138e-08	-3.68066e-10	-0.679354
205347667	chr1:205347667:A:G	2.90791e-17	-0.951925	-4.18584e-10	4.7996e-08	-0.98897	-4.18584e-10
205347695	chr1:205347695:A:G	3.80691e-17	-3.68066e-10	-0.682542	8.62991e-08	-3.68066e-10	-0.402268
205348264	chr1:205348264:T:A	3.30942e-18	-2.05038	-1.07479	6.70708e-09	-1.87869	-1.07823
205348316	chr1:205348316:G:A	2.68484e-17	-3.68066e-10	-1.03174	3.40524e-08	-3.68066e-10	-1.33219
205348375	chr1:205348375:C:T	3.24195e-18	-2.13736	-1.00841	8.30811e-09	-1.99506	-0.747793
205348431	chr1:205348431:C:T	3.84619e-17	-3.68066e-10	-0.672275	8.66582e-08	-3.68066e-10	-0.398116
205348548	chr1:205348548:T:C	9.59768e-18	-1.04488	-1.01554	5.31072e-09	-2.12085	-1.06951
205348551	chr1:205348551:T:C	2.66397e-17	-3.68066e-10	-1.03954	4.03973e-08	-3.68066e-10	-1.16132
205349193	chr1:205349193:T:C	8.75918e-18	-0.949989	-1.20185	5.69767e-09	-2.14122	-0.978806
205349396	chr1:205349396:C:T	4.23701e-18	-1.47238	-1.4057	4.86645e-09	-1.84302	-1.43471
205349532	chr1:205349532:T:C	1.83478e-17	-3.68066e-10	-1.41243	3.26767e-08	-3.68066e-10	-1.37342
205349548	chr1:205349548:T:C	3.57403e-18	-1.90169	-1.14656	5.81685e-09	-2.11392	-0.985405
205349652	chr1:205349652:A:T	2.08319e-17	-3.68066e-10	-1.28546	4.08337e-08	-3.68066e-10	-1.15058
205349855	chr1:205349855:C:T	4.18739e-18	-1.87826	-1.0116	6.26919e-09	-2.01145	-1.01299
205349873	chr1:205349873:T:C	1.04912e-16	0.331177	-4.18584e-10	5.44046e-08	-0.863639	-4.18584e-10
205350099	chr1:205350099:G:A	3.80033e-18	-1.78782	-1.19904	5.52381e-09	-1.94897	-1.20206
205350218	chr1:205350218:C:A	4.28218e-18	-1.85753	-1.00995	6.37088e-09	-1.9977	-1.01065
205350334	chr1:205350334:C:T	4.38201e-18	-1.85876	-0.985673	6.5281e-09	-1.99868	-0.985287
205350458	chr1:205350458:C:G	1.98847e-17	-3.68066e-10	-1.33199	3.0675e-08	-3.68066e-10	-1.43664
205351075	chr1:205351075:C:T	3.28439e-17	-3.68066e-10	-0.830177	4.97175e-08	-3.68066e-10	-0.95373
205351110	chr1:205351110:T:G	1.78964e-17	-3.68066e-10	-1.43735	3.07064e-08	-3.68066e-10	-1.43562
205351242	chr1:205351242:A:G	3.51012e-18	-1.98758	-1.07872	1.11247e-08	-1.78161	-0.669307
205351341	chr1:205351341:G:A	4.9867e-18	-1.97242	-0.742748	2.93698e-08	-1.0051	-0.475022
205351582	chr1:205351582:A:G	3.3758e-18	-1.77414	-1.33117	4.92478e-09	-2.07389	-1.19192
205351689	chr1:205351689:C:T	2.66468e-18	-2.02013	-1.32173	7.68781e-09	-1.72456	-1.09589
205351730	chr1:205351730:T:C	3.42218e-18	-2.08336	-1.0083	3.31856e-08	-0.952264	-0.405708
205351744	chr1:205351744:C:T	3.44022e-18	-2.10188	-0.984531	3.16486e-08	-1.03576	-0.369639
205351747	chr1:205351747:C:T	3.39415e-18	-2.09431	-1.00558	3.16676e-08	-1.00186	-0.402933
205351846	chr1:205351846:G:C	2.71425e-18	-1.89026	-1.43317	1.86126e-08	-0.61654	-1.31971
205351956	chr1:205351956:C:T	2.98733e-18	-1.88277	-1.34479	5.93353e-09	-1.92033	-1.15913
205352092	chr1:205352092:A:C	1.93879e-17	-3.68066e-10	-1.3573	3.07361e-08	-3.68066e-10	-1.43465
205352302	chr1:205352302:C:A	9.66116e-17	-3.68066e-10	0.248755	9.6224e-08	-3.68066e-10	-0.293409
205352590	chr1:205352590:G:A	1.80235e-17	-3.68066e-10	-1.43027	3.29634e-08	-3.68066e-10	-1.36469
205352705	chr1:205352705:T:C	2.688e-18	-2.13475	-1.1984	5.71671e-09	-2.08452	-1.03217
205352731	chr1:205352731:G:T	5.05033e-17	-3.68066e-10	-0.399906	7.02391e-08	-3.68066e-10	-0.608182
205353000	chr1:205353000:G:C	3.68884e-18	-2.14899	-0.867644	7.71067e-09	-2.12625	-0.691233
205353213	chr1:205353213:A:G	2.97121e-18	-1.81969	-1.41328	4.10628e-09	-2.07335	-1.37422
205353226	chr1:205353226:T:G	2.55488e-17	-3.68066e-10	-1.08135	6.21276e-08	-3.68066e-10	-0.730897
205353311	chr1:205353311:A:G	2.9576e-17	-3.68066e-10	-0.934979	6.14734e-08	-3.68066e-10	-0.741483
205353391	chr1:205353391:T:C	3.07069e-18	-2.14398	-1.05606	6.60595e-09	-2.1082	-0.863912
205353649	chr1:205353649:T:C	3.28759e-18	-1.80536	-1.32643	5.37251e-09	-1.99312	-1.18567
205353661	chr1:205353661:C:T	6.04905e-17	-0.277048	0.0575913	9.61324e-08	-0.503899	0.209539
205353681	chr1:205353681:C:T	3.09258e-18	-1.92566	-1.26728	6.33832e-09	-1.91595	-1.09752
205353806	chr1:205353806:C:T	4.80516e-17	-0.187426	-0.262242	6.41096e-08	-0.448864	-0.25063
205353846	chr1:205353846:A:G	3.82972e-17	-0.619895	-0.0566725	6.34733e-08	-0.798569	0.0891014
205353948	chr1:205353948:T:C	3.35066e-18	-1.78523	-1.32756	5.28648e-09	-2.00722	-1.18772
205354332	chr1:205354332:T:C	1.93489e-17	-3.68066e-10	-1.35931	3.15189e-08	-3.68066e-10	-1.4095
205354389	chr1:205354389:G:T	2.06135e-17	-3.68066e-10	-1.296	3.11541e-08	-3.68066e-10	-1.42114
205354559	chr1:205354559:G:A	3.35013e-18	-1.79135	-1.3216	5.34979e-09	-2.00432	-1.17871
205354619	chr1:205354619:G:A	6.15437e-17	-0.304426	0.102231	9.87491e-08	-0.52866	0.261155
205354696	chr1:205354696:T:C	1.94353e-17	-3.68066e-10	-1.35485	3.16098e-08	-3.68066e-10	-1.40662
205354897	chr1:205354897:G:A	3.28632e-18	-1.80682	-1.32536	5.37591e-09	-1.9941	-1.18406
205354925	chr1:205354925:G:A	3.06804e-18	-1.82735	-1.37356	5.0537e-09	-1.97987	-1.26009
205355123	chr1:205355123:G:A	1.01761e-17	-2.00191	-4.18584e-10	1.69284e-08	-2.03109	-4.18584e-10
205355155	chr1:205355155:T:C	3.48398e-18	-1.73561	-1.33816	5.06401e-09	-2.03457	-1.20336
205355392	chr1:205355392:G:A	9.70309e-17	-3.68066e-10	0.253086	1.17708e-07	-3.68066e-10	-0.091879
205355456	chr1:205355456:A:G	1.78959e-17	-3.68066e-10	-1.43737	3.43379e-08	-3.68066e-10	-1.32384
205355597	chr1:205355597:G:A	6.10914e-17	0.329833	-0.539406	1.31437e-08	-1.64413	-0.640009
205355619	chr1:205355619:G:A	5.71646e-17	0.306145	-0.582154	1.24712e-08	-1.65473	-0.681936
205356046	chr1:205356046:C:T	1.17698e-16	-3.68066e-10	0.446179	2.80252e-07	-3.68066e-10	0.775602
205356330	chr1:205356330:G:A	6.76417e-17	-0.500162	0.392443	1.17803e-07	-0.699084	0.608007
205356481	chr1:205356481:C:A	5.01652e-17	0.688396	-1.09502	1.13104e-08	-1.39977	-1.0346
205357207	chr1:205357207:C:G	2.24446e-17	-3.68066e-10	-1.21089	3.17152e-08	-3.68066e-10	-1.40329
205357604	chr1:205357604:A:G	3.49504e-17	-3.68066e-10	-0.768014	4.82999e-08	-3.68066e-10	-0.982658
205357695	chr1:205357695:T:C	4.35945e-18	-2.14173	-0.707866	8.89421e-09	-2.14625	-0.528435
205357710	chr1:205357710:T:G	2.00064e-17	-3.68066e-10	-1.32589	3.71164e-08	-3.68066e-10	-1.24603
205357955	chr1:205357955:G:C	1.17197e-16	-2.14845	2.59036	1.25914e-06	-2.11296	4.39106
205358019	chr1:205358019:C:T	4.51629e-18	-2.11673	-0.697524	1.01721e-08	-2.0818	-0.458641
205358074	chr1:205358074:A:G	1.54263e-17	-1.58587	-4.18584e-10	5.23664e-08	-0.901822	-4.18584e-10
205358109	chr1:205358109:A:G	6.04385e-18	-2.02071	-0.502193	1.3034e-08	-1.96702	-0.325508
205358153	chr1:205358153:A:G	2.73403e-18	-1.91904	-1.39712	4.44798e-09	-2.13607	-1.23157
205358184	chr1:205358184:A:G	1.79793e-17	-3.68066e-10	-1.43272	3.15419e-08	-3.68066e-10	-1.40877
205358289	chr1:205358289:C:A	1.83979e-17	-3.68066e-10	-1.40971	3.1605e-08	-3.68066e-10	-1.40677
205358388	chr1:205358388:T:C	2.10828e-17	-3.68066e-10	-1.27348	3.30225e-08	-3.68066e-10	-1.3629
205358743	chr1:205358743:C:T	1.81207e-17	-3.68066e-10	-1.42489	3.22446e-08	-3.68066e-10	-1.38674
205359129	chr1:205359129:T:C	2.57947e-17	-3.68066e-10	-1.07177	3.79134e-08	-3.68066e-10	-1.22478
205360374	chr1:205360374:G:A	4.94868e-17	-3.68066e-10	-0.420238	8.34376e-08	-3.68066e-10	-0.435988
205360672	chr1:205360672:C:G	8.96419e-18	-2.12871	-4.18584e-10	2.74368e-08	-1.5482	-4.18584e-10
205361106	chr1:205361106:C:T	2.40216e-17	-3.68066e-10	-1.14299	5.05723e-08	-3.68066e-10	-0.936683
205361449	chr1:205361449:T:C	2.69918e-18	-2.07411	-1.25488	5.54182e-09	-1.91533	-1.23244
205361528	chr1:205361528:A:C	3.85551e-17	-3.68066e-10	-0.669855	5.24809e-08	-3.68066e-10	-0.899638
205361833	chr1:205361833:C:T	5.14942e-17	-3.68066e-10	-0.380474	6.91665e-08	-3.68066e-10	-0.62357
205362354	chr1:205362354:T:A	2.38222e-18	-2.11594	-1.33797	4.28969e-09	-2.06289	-1.34098
205362746	chr1:205362746:G:A	3.61442e-18	-2.06175	-0.975262	6.96783e-09	-1.80266	-1.11613
205362871	chr1:205362871:A:G	6.72268e-18	-2.14928	-0.267181	2.28741e-08	-1.97956	0.249482
205363376	chr1:205363376:A:G	4.45806e-17	-3.68066e-10	-0.524645	7.91681e-08	-3.68066e-10	-0.488514
205363401	chr1:205363401:C:T	6.69378e-18	-2.14986	-0.270905	2.23535e-08	-1.99338	0.240273
205363804	chr1:205363804:T:A	3.47441e-18	-1.98462	-1.0919	7.30617e-09	-1.65941	-1.21196
205364283	chr1:205364283:G:A	3.03254e-17	-3.68066e-10	-0.909958	3.69096e-08	-3.68066e-10	-1.25162
205364696	chr1:205364696:T:C	8.80168e-18	-2.147	-4.18584e-10	1.5131e-08	-2.14334	-4.18584e-10
205365170	chr1:205365170:G:A	3.0889e-17	-3.68066e-10	-0.891545	3.72984e-08	-3.68066e-10	-1.24114
205365281	chr1:205365281:T:C	1.07339e-17	-2.13663	0.188095	1.3307e-08	-2.12093	-0.15087
205365348	chr1:205365348:T:C	5.63987e-18	-2.14805	-0.444029	7.39758e-09	-2.14204	-0.71689
205365375	chr1:205365375:T:A	2.63804e-18	-2.14022	-1.21169	4.36165e-09	-2.11023	-1.27701
205365402	chr1:205365402:A:G	2.6784e-17	-3.68066e-10	-1.03414	3.90544e-08	-3.68066e-10	-1.19513
205365447	chr1:205365447:T:A	2.99833e-17	-3.68066e-10	-0.921303	3.67799e-08	-3.68066e-10	-1.25513
205365682	chr1:205365682:T:TAA	3.02574e-18	-2.13676	-1.07803	4.97635e-09	-2.09779	-1.1576
205365811	chr1:205365811:G:C	3.01946e-18	-2.13285	-1.08401	4.98699e-09	-2.09037	-1.16288
205366016	chr1:205366016:T:C	4.28339e-17	-3.68066e-10	-0.564614	7.64377e-08	-3.68066e-10	-0.523611
205366072	chr1:205366072:TCC:T	4.29277e-17	-3.68066e-10	-0.562427	7.65943e-08	-3.68066e-10	-0.521565
205366077	chr1:205366077:T:C	4.87294e-18	-1.96884	-0.76941	9.24831e-09	-1.63079	-1.00486
205366141	chr1:205366141:GC:G	1.44118e-17	-1.6539	-4.18584e-10	1.53196e-08	-2.13095	-4.18584e-10
205366266	chr1:205366266:G:A	2.24665e-17	-3.68066e-10	-1.20992	3.53651e-08	-3.68066e-10	-1.29436
205366354	chr1:205366354:G:A	3.57963e-17	-3.68066e-10	-0.744098	5.09899e-08	-3.68066e-10	-0.92846
205366411	chr1:205366411:T:C	4.29277e-17	-3.68066e-10	-0.562427	7.65943e-08	-3.68066e-10	-0.521565
205366707	chr1:205366707:C:T	8.78892e-17	-3.68066e-10	0.154133	9.0488e-08	-3.68066e-10	-0.35487
205366974	chr1:205366974:G:A	9.04359e-18	-2.11989	-4.18584e-10	1.53518e-08	-2.12885	-4.18584e-10
205367026	chr1:205367026:T:A	2.50273e-17	-3.68066e-10	-1.10197	5.33845e-08	-3.68066e-10	-0.882567
205367273	chr1:205367273:T:C	4.29277e-17	-3.68066e-10	-0.562427	7.65943e-08	-3.68066e-10	-0.521565
205367312	chr1:205367312:T:C	3.07522e-18	-2.12511	-1.07345	5.10106e-09	-2.07641	-1.15423
205367415	chr1:205367415:C:G	2.87602e-18	-2.12645	-1.13909	4.80793e-09	-2.07822	-1.2116
205367681	chr1:205367681:A:G	1.5207e-16	0.702397	-4.18584e-10	1.50937e-07	0.156774	-4.18584e-10
205367722	chr1:205367722:C:T	2.19179e-17	-3.68066e-10	-1.23464	3.31123e-08	-3.68066e-10	-1.36018
205367747	chr1:205367747:C:T	3.03914e-18	-2.12888	-1.08149	5.03248e-09	-2.08245	-1.16172
205368232	chr1:205368232:T:C	3.15772e-17	-0.869509	-4.18584e-10	1.71615e-08	-2.01742	-4.18584e-10
205368257	chr1:205368257:G:A	9.52769e-17	-3.68066e-10	0.234844	9.68153e-08	-3.68066e-10	-0.287283
205368423	chr1:205368423:C:G	3.02678e-17	-3.68066e-10	-0.91186	3.73118e-08	-3.68066e-10	-1.24078
205368686	chr1:205368686:T:G	2.33892e-17	-2.03955	0.869877	3.60736e-08	-1.99076	0.71623
205368708	chr1:205368708:T:C	1.93125e-17	-2.02056	0.65937	3.00326e-08	-1.96706	0.509256
205368709	chr1:205368709:G:A	9.36678e-18	-2.08477	-4.18584e-10	3.04602e-08	-1.44367	-4.18584e-10
205369068	chr1:205369068:T:C	4.19358e-17	-3.68066e-10	-0.585805	7.48042e-08	-3.68066e-10	-0.545214
205369158	chr1:205369158:T:A	4.03655e-17	-3.68066e-10	-0.623968	7.19711e-08	-3.68066e-10	-0.583823
205369215	chr1:205369215:A:G	2.83597e-18	-2.09803	-1.18153	5.06613e-09	-2.03883	-1.19868
205369555	chr1:205369555:G:T	2.40341e-18	-2.11506	-1.33	4.28124e-09	-2.06357	-1.34227
205369659	chr1:205369659:T:TA	1.89587e-17	-3.68066e-10	-1.37968	3.68337e-08	-3.68066e-10	-1.25367
205369840	chr1:205369840:C:T	6.9362e-18	-2.14963	-0.235561	2.29761e-08	-2.01629	0.290661
205369848	chr1:205369848:G:A	3.16088e-17	-0.868507	-4.18584e-10	1.55657e-08	-2.11502	-4.18584e-10
205369991	chr1:205369991:G:A	8.46052e-18	-2.14485	-0.0416854	9.12623e-09	-2.06831	-0.580625
205370289	chr1:205370289:T:C	1.78959e-17	-3.68066e-10	-1.43737	3.07557e-08	-3.68066e-10	-1.43401
205370385	chr1:205370385:G:A	3.90884e-17	-3.68066e-10	-0.656117	8.74114e-08	-3.68066e-10	-0.389461
205370389	chr1:205370389:A:G	1.29621e-17	-2.13562	0.37571	1.32559e-08	-2.03859	-0.237053
205370414	chr1:205370414:A:G	6.97995e-18	-2.14712	-0.231781	2.25431e-08	-2.04009	0.29543
205371131	chr1:205371131:G:A	2.68305e-17	-3.68066e-10	-1.0324	5.51282e-08	-3.68066e-10	-0.850427
205371141	chr1:205371141:G:A	3.10925e-18	-1.84595	-1.34162	7.64931e-09	-1.45056	-1.37491
205371224	chr1:205371224:A:G	1.79085e-17	-3.68066e-10	-1.43667	3.09703e-08	-3.68066e-10	-1.42706
205371456	chr1:205371456:C:T	1.25415e-16	-3.68066e-10	0.509681	1.95565e-07	-3.68066e-10	0.415806
205371637	chr1:205371637:G:A	5.90747e-18	-2.14929	-0.39644	1.84514e-08	-2.00893	0.0639832
205372255	chr1:205372255:C:T	5.54462e-18	-2.14815	-0.460961	1.71749e-08	-1.99744	-0.0191953
205372687	chr1:205372687:T:C	8.97514e-18	-2.12749	-4.18584e-10	1.77648e-08	-1.98287	-4.18584e-10
205373220	chr1:205373220:A:C	3.30966e-18	-1.68824	-1.43685	1.36873e-08	-0.807684	-1.43593
205373223	chr1:205373223:G:A	4.89778e-18	-2.14618	-0.586982	1.499e-08	-1.98104	-0.171658
205373228	chr1:205373228:C:T	2.81367e-17	-3.68066e-10	-0.984868	4.14634e-08	-3.68066e-10	-1.13528
205373322	chr1:205373322:T:G	4.94021e-18	-2.13755	-0.586982	1.56688e-08	-1.93676	-0.171658
205373387	chr1:205373387:A:G	1.94006e-17	-3.68066e-10	-1.35664	3.61444e-08	-3.68066e-10	-1.27256
205373524	chr1:205373524:T:G	4.97093e-18	-2.13466	-0.583672	1.5985e-08	-1.92476	-0.163674
205374061	chr1:205374061:A:G	8.98385e-18	-2.12651	-4.18584e-10	1.78894e-08	-1.97588	-4.18584e-10
205374124	chr1:205374124:C:T	3.88692e-17	-3.68066e-10	-0.661741	5.03562e-08	-3.68066e-10	-0.940966
205374500	chr1:205374500:T:C	6.47042e-18	-2.10289	-0.351812	2.30168e-08	-1.84385	0.119992
205374520	chr1:205374520:G:A	2.57376e-17	-2.10403	1.03004	4.80083e-08	-1.77614	0.787429
205374712	chr1:205374712:G:C	4.08059e-18	-1.9988	-0.916897	9.91086e-09	-1.64378	-0.922675
205374933	chr1:205374933:T:C	7.21142e-18	-2.13093	-0.215346	2.53722e-08	-1.92083	0.2944
205375145	chr1:205375145:C:G	1.87044e-17	-3.68066e-10	-1.39318	3.08069e-08	-3.68066e-10	-1.43235
205375269	chr1:205375269:C:T	4.73918e-18	-1.68248	-1.0836	1.35418e-08	-1.23837	-1.01594
205375544	chr1:205375544:G:A	8.09952e-18	-2.11268	-0.117455	1.53274e-08	-1.73386	-0.396584
205375743	chr1:205375743:G:A	6.78378e-17	-3.68066e-10	-0.104824	1.12225e-07	-3.68066e-10	-0.139578
205375780	chr1:205375780:T:A	3.03131e-17	-3.68066e-10	-0.910364	4.80533e-08	-3.68066e-10	-0.987777
205376058	chr1:205376058:C:G	1.86687e-17	-3.68066e-10	-1.3951	3.07865e-08	-3.68066e-10	-1.43301
205376081	chr1:205376081:C:T	3.74777e-18	-1.93442	-1.06637	9.92507e-09	-1.51146	-1.05357
205376289	chr1:205376289:C:T	1.93965e-17	-3.68066e-10	-1.35685	3.07033e-08	-3.68066e-10	-1.43572
205376429	chr1:205376429:A:G	1.86162e-17	-3.68066e-10	-1.39791	3.07586e-08	-3.68066e-10	-1.43392
205376797	chr1:205376797:TTTC:T	3.09968e-17	-3.68066e-10	-0.888058	4.95256e-08	-3.68066e-10	-0.957598
205376903	chr1:205376903:C:T	1.8026e-17	-3.68066e-10	-1.43013	3.20906e-08	-3.68066e-10	-1.39152
205377201	chr1:205377201:ATTTG:A	1.03483e-17	-2.06547	0.0803495	9.38455e-09	-2.10682	-0.514201
205377476	chr1:205377476:C:T	1.98049e-17	-3.68066e-10	-1.33601	3.85702e-08	-3.68066e-10	-1.20761
205377605	chr1:205377605:A:G	1.13279e-17	-2.13284	0.238164	2.074e-08	-1.87585	0.0478253
205378761	chr1:205378761:C:T	2.68609e-18	-2.14974	-1.18412	4.39305e-09	-2.0292	-1.35086
205379051	chr1:205379051:C:A	8.26943e-17	-3.68066e-10	0.0932071	1.12489e-07	-3.68066e-10	-0.137228
205379087	chr1:205379087:C:A	4.47328e-18	-2.13829	-0.685533	7.46067e-09	-2.04514	-0.805307
205379147	chr1:205379147:C:T	1.02845e-17	-2.0329	0.0415991	8.85946e-09	-2.0734	-0.605202
205379148	chr1:205379148:G:A	2.49413e-18	-2.14955	-1.25845	4.59995e-09	-2.08438	-1.24966
205379301	chr1:205379301:C:T	3.42655e-17	-3.68066e-10	-0.787805	6.9363e-08	-3.68066e-10	-0.620734
205380274	chr1:205380274:C:T	9.92915e-18	-2.02065	-0.00581584	8.57684e-09	-2.06588	-0.645142
205380275	chr1:205380275:C:T	2.49596e-18	-2.14413	-1.26314	4.03688e-09	-2.07033	-1.39429
205380468	chr1:205380468:C:A	3.89338e-17	-3.68066e-10	-0.660081	5.01666e-08	-3.68066e-10	-0.944738
205380542	chr1:205380542:C:T	4.47315e-18	-2.14917	-0.674684	1.41791e-08	-2.09766	-0.110661
205381100	chr1:205381100:C:T	4.47446e-18	-2.12896	-0.694594	7.21788e-09	-2.07041	-0.813117
205381996	chr1:205381996:G:A	2.23538e-18	-2.08304	-1.4345	4.47872e-09	-1.93885	-1.4219
205382356	chr1:205382356:G:A	6.23634e-17	-3.68066e-10	-0.188965	1.27853e-07	-3.68066e-10	-0.00920475
205382656	chr1:205382656:G:A	2.25825e-18	-2.14885	-1.3585	3.75803e-09	-2.12327	-1.41292
205382897	chr1:205382897:T:C	2.59251e-17	-3.68066e-10	-1.06673	3.93084e-08	-3.68066e-10	-1.18865
205382989	chr1:205382989:C:A	2.28879e-18	-2.1157	-1.37822	4.30012e-09	-1.99811	-1.40334
205383031	chr1:205383031:G:A	1.83124e-17	-3.68066e-10	-1.41437	3.06824e-08	-3.68066e-10	-1.4364
205383638	chr1:205383638:T:C	3.08786e-17	-3.68066e-10	-0.891879	4.08145e-08	-3.68066e-10	-1.15105
205384087	chr1:205384087:C:T	4.3019e-18	-2.09897	-0.763919	6.53496e-09	-2.10029	-0.882634
205384242	chr1:205384242:G:T	5.73505e-17	-3.68066e-10	-0.272763	1.19749e-07	-3.68066e-10	-0.0746935
205384339	chr1:205384339:C:T	1.79352e-17	-3.68066e-10	-1.43518	3.18047e-08	-3.68066e-10	-1.40047
205384364	chr1:205384364:A:C	2.67847e-18	-2.14114	-1.19555	8.49262e-09	-1.8338	-0.887086
205384786	chr1:205384786:C:T	3.06497e-17	-3.68066e-10	-0.899321	5.22272e-08	-3.68066e-10	-0.904484
205384897	chr1:205384897:T:C	6.45822e-18	-2.01781	-0.43878	6.26151e-09	-2.06286	-0.962803
205384945	chr1:205384945:G:A	3.19392e-18	-2.14583	-1.01486	6.08676e-09	-2.04982	-1.00415
205385056	chr1:205385056:C:T	1.9584e-17	-3.68066e-10	-1.34723	3.81289e-08	-3.68066e-10	-1.21911
205385273	chr1:205385273:CTG:C	4.26273e-17	-3.68066e-10	-0.569448	7.05894e-08	-3.68066e-10	-0.603207
205385382	chr1:205385382:T:C	1.91489e-17	-3.68066e-10	-1.3697	3.68011e-08	-3.68066e-10	-1.25456
205385567	chr1:205385567:C:T	2.61902e-18	-2.14671	-1.21243	7.94546e-09	-1.87388	-0.913609
205386132	chr1:205386132:C:T	3.31844e-17	-3.68066e-10	-0.819865	4.42618e-08	-3.68066e-10	-1.06996
205386217	chr1:205386217:C:T	1.79039e-17	-3.68066e-10	-1.43692	3.15068e-08	-3.68066e-10	-1.40988
205386405	chr1:205386405:G:A	1.9908e-17	-3.68066e-10	-1.33082	3.89732e-08	-3.68066e-10	-1.19721
205386496	chr1:205386496:G:A	4.79264e-17	-3.68066e-10	-0.452276	5.96669e-08	-3.68066e-10	-0.77131
205386775	chr1:205386775:C:T	2.70922e-18	-2.14835	-1.17693	8.34127e-09	-1.88296	-0.855916
205387112	chr1:205387112:A:G	5.26333e-17	-3.68066e-10	-0.358594	6.48704e-08	-3.68066e-10	-0.687695
205387879	chr1:205387879:C:T	4.60724e-17	-3.68066e-10	-0.49173	8.25312e-08	-3.68066e-10	-0.446911
205388015	chr1:205388015:G:A	2.08241e-17	-3.68066e-10	-1.28583	3.14903e-08	-3.68066e-10	-1.41041
205388197	chr1:205388197:T:C	1.79145e-17	-3.68066e-10	-1.43633	3.08956e-08	-3.68066e-10	-1.42947
205388224	chr1:205388224:A:G	3.84387e-17	-1.70069	1.02781	6.25202e-08	-1.60372	0.879122
205388230	chr1:205388230:G:T	1.79214e-17	-3.68066e-10	-1.43595	3.15156e-08	-3.68066e-10	-1.4096
205388245	chr1:205388245:T:G	1.82988e-17	-3.68066e-10	-1.41511	3.20656e-08	-3.68066e-10	-1.3923
205388406	chr1:205388406:G:A	2.06586e-17	-3.68066e-10	-1.29381	3.4573e-08	-3.68066e-10	-1.31701
205388440	chr1:205388440:C:T	1.1816e-17	-0.60221	-1.25028	8.10087e-09	-1.47422	-1.29389
205388452	chr1:205388452:G:T	5.76583e-17	-3.68066e-10	-0.267409	7.63015e-08	-3.68066e-10	-0.525396
205388762	chr1:205388762:C:T	7.00609e-18	-2.12559	-0.249573	1.70037e-08	-1.69943	-0.327228
205388828	chr1:205388828:G:A	1.72109e-17	-0.412794	-1.06361	1.03912e-08	-1.36578	-1.15335
205389294	chr1:205389294:C:T	2.04298e-17	-3.68066e-10	-1.30495	3.42233e-08	-3.68066e-10	-1.32718
205389466	chr1:205389466:T:C	3.85385e-17	-0.0192738	-0.651012	1.1715e-08	-1.65836	-0.740854
205389494	chr1:205389494:G:A	1.55517e-17	-0.289995	-1.28778	9.34681e-09	-1.30088	-1.32417
205389571	chr1:205389571:C:T	2.21598e-17	-3.68066e-10	-1.22367	3.53364e-08	-3.68066e-10	-1.29518
205389587	chr1:205389587:G:A	3.76083e-17	-1.65206	0.957337	5.63337e-08	-1.56415	0.735353
205389613	chr1:205389613:T:C	3.9651e-18	-2.10792	-0.836492	1.08232e-08	-1.62423	-0.854162
205390050	chr1:205390050:T:C	1.94287e-17	-3.68066e-10	-1.35519	3.25955e-08	-3.68066e-10	-1.37591
205390057	chr1:205390057:T:TA	2.77163e-18	-2.14976	-1.15275	8.17907e-09	-1.94012	-0.818392
205390217	chr1:205390217:T:C	2.02847e-17	-3.68066e-10	-1.31208	3.29503e-08	-3.68066e-10	-1.36509
205390218	chr1:205390218:G:A	2.66968e-17	-3.68066e-10	-1.0374	3.94792e-08	-3.68066e-10	-1.18431
205391197	chr1:205391197:T:C	1.25551e-17	-1.66122	-0.13059	1.47043e-08	-2.14461	-0.027339
205391309	chr1:205391309:C:T	2.42929e-17	-3.68066e-10	-1.13176	4.78256e-08	-3.68066e-10	-0.992527
205391565	chr1:205391565:A:C	3.90612e-17	-3.68066e-10	-0.656814	6.85829e-08	-3.68066e-10	-0.632044
205391829	chr1:205391829:C:T	3.04804e-18	-2.06065	-1.14679	1.31681e-08	-1.47322	-0.809067
205391978	chr1:205391978:G:A	1.9196e-17	-3.68066e-10	-1.36724	3.33402e-08	-3.68066e-10	-1.35332
205391994	chr1:205391994:C:G	2.46219e-18	-1.98591	-1.43498	3.60973e-09	-2.13915	-1.4373
205392017	chr1:205392017:A:C	1.84118e-17	-3.68066e-10	-1.40895	3.08109e-08	-3.68066e-10	-1.43222
205392040	chr1:205392040:G:C	2.68458e-17	-3.68066e-10	-1.03183	4.66709e-08	-3.68066e-10	-1.01697
205392810	chr1:205392810:G:A	1.81688e-17	-3.68066e-10	-1.42224	3.29064e-08	-3.68066e-10	-1.36642
205392965	chr1:205392965:C:T	5.24639e-17	-3.68066e-10	-0.361819	1.00686e-07	-3.68066e-10	-0.248078
205392990	chr1:205392990:T:A	2.08306e-17	-3.68066e-10	-1.28552	3.54846e-08	-3.68066e-10	-1.29099
205393032	chr1:205393032:C:T	1.97155e-17	-3.68066e-10	-1.34054	3.28248e-08	-3.68066e-10	-1.3689
205393108	chr1:205393108:A:G	2.39542e-17	-1.7732	0.627403	2.99721e-08	-2.13527	0.675455
205393121	chr1:205393121:A:G	2.36367e-18	-2.02706	-1.43467	3.86332e-09	-2.07423	-1.43433
205393282	chr1:205393282:A:G	2.79798e-17	-3.68066e-10	-0.990461	5.67191e-08	-3.68066e-10	-0.821977
205393389	chr1:205393389:AG:A	2.45033e-18	-2.08025	-1.34548	4.72419e-09	-1.94762	-1.35977
205393473	chr1:205393473:C:T	2.28292e-17	-3.68066e-10	-1.1939	3.87196e-08	-3.68066e-10	-1.20374
205394247	chr1:205394247:A:G	3.01803e-17	-3.68066e-10	-0.914756	5.36631e-08	-3.68066e-10	-0.877362
205394425	chr1:205394425:C:A	2.39597e-18	-2.01533	-1.43283	3.83498e-09	-2.08351	-1.43241
205394621	chr1:205394621:G:A	2.45964e-17	-3.68066e-10	-1.11935	4.24576e-08	-3.68066e-10	-1.11158
205394631	chr1:205394631:C:T	1.56935e-17	-1.9369	0.368205	2.244e-08	-2.14722	0.397974
205394662	chr1:205394662:G:A	1.9749e-17	-3.68066e-10	-1.33884	3.31091e-08	-3.68066e-10	-1.36028
205394770	chr1:205394770:C:T	2.92773e-18	-2.08915	-1.15857	1.06173e-08	-1.65888	-0.838722
205394784	chr1:205394784:T:C	5.27143e-18	-2.15	-0.509637	1.16744e-08	-2.09254	-0.310145
205394844	chr1:205394844:G:A	2.54051e-18	-2.10382	-1.28576	8.35077e-09	-1.70252	-1.03522
205395226	chr1:205395226:G:A	3.10686e-17	-3.68066e-10	-0.885747	5.54557e-08	-3.68066e-10	-0.844504
205395356	chr1:205395356:A:G	2.67358e-17	-2.14908	1.11314	8.05782e-08	-2.09477	1.62391
205395397	chr1:205395397:C:A	2.91037e-17	-3.68066e-10	-0.951078	5.19361e-08	-3.68066e-10	-0.910074
205396083	chr1:205396083:T:C	1.82569e-17	-3.68066e-10	-1.4174	3.35904e-08	-3.68066e-10	-1.34585
205396545	chr1:205396545:C:T	2.57718e-17	-3.68066e-10	-1.07266	4.5994e-08	-3.68066e-10	-1.03158
205396593	chr1:205396593:CT:C	8.09296e-18	-1.90923	-0.321719	1.33104e-08	-2.14979	-0.121749
205396596	chr1:205396596:T:A	7.5557e-18	-1.95054	-0.349103	1.29429e-08	-2.14653	-0.153006
205396598	chr1:205396598:T:A	7.51707e-18	-1.95099	-0.353779	1.28851e-08	-2.14648	-0.157535
205396677	chr1:205396677:C:G	2.32067e-17	-3.68066e-10	-1.1775	4.02344e-08	-3.68066e-10	-1.16536
205396720	chr1:205396720:C:T	2.22092e-18	-2.09125	-1.43277	4.12264e-09	-2.00681	-1.43679
205396986	chr1:205396986:C:A	8.89415e-18	-2.13655	-4.18584e-10	1.5143e-08	-2.14255	-4.18584e-10
205397575	chr1:205397575:A:C	1.79977e-17	-3.68066e-10	-1.4317	3.07067e-08	-3.68066e-10	-1.43561
205397710	chr1:205397710:T:C	3.38718e-17	-3.68066e-10	-0.799362	6.07274e-08	-3.68066e-10	-0.753692
205398105	chr1:205398105:A:T	1.27705e-17	-1.77481	-4.18584e-10	1.72941e-08	-2.00972	-4.18584e-10
205398134	chr1:205398134:C:T	2.52187e-18	-2.10098	-1.29596	4.69848e-09	-1.97093	-1.34191
205398147	chr1:205398147:T:C	4.46844e-17	-3.68066e-10	-0.522318	9.14044e-08	-3.68066e-10	-0.344794
205398275	chr1:205398275:C:T	2.34894e-17	-3.68066e-10	-1.16539	4.98139e-08	-3.68066e-10	-0.951793
205398763	chr1:205398763:G:A	5.18645e-17	-1.27452	0.90121	2.44357e-07	-0.982157	1.6207
205398767	chr1:205398767:C:A	4.60102e-17	-3.68066e-10	-0.493081	9.44343e-08	-3.68066e-10	-0.312183
205399428	chr1:205399428:T:C	1.64527e-17	-1.55536	0.0339133	2.11859e-08	-1.85542	0.0486642
205399857	chr1:205399857:AGAAT:A	1.12627e-17	-1.90045	-4.18584e-10	1.50871e-08	-2.14625	-4.18584e-10
205399947	chr1:205399947:C:T	2.34614e-17	-1.37014	0.203558	3.15146e-08	-1.7749	0.365264
205400000	chr1:205400000:T:C	3.72241e-17	-3.68066e-10	-0.704988	7.52299e-08	-3.68066e-10	-0.539539
205400203	chr1:205400203:G:A	2.76785e-17	-1.3863	0.38501	3.61705e-08	-1.75906	0.48722
205400541	chr1:205400541:A:T	4.49552e-17	-3.68066e-10	-0.516276	9.20308e-08	-3.68066e-10	-0.337964
205400602	chr1:205400602:C:T	2.36132e-17	-1.49765	0.337517	2.94445e-08	-1.81318	0.335599
205401341	chr1:205401341:C:A	2.67346e-18	-2.03397	-1.3046	9.87243e-09	-1.50775	-1.06259
205401463	chr1:205401463:T:TGTGTC	2.25605e-17	-1.51831	0.312571	2.83028e-08	-1.82819	0.31106
205401465	chr1:205401465:T:TTTGGCTG	2.09131e-17	-1.56803	0.286466	2.66364e-08	-1.86339	0.285584
205401529	chr1:205401529:C:A	2.24309e-17	-1.56459	0.353089	2.84033e-08	-1.86872	0.355142
205401664	chr1:205401664:G:A	2.129e-17	-1.5714	0.307696	2.71414e-08	-1.86556	0.306532
205401721	chr1:205401721:T:C	1.88745e-17	-3.68066e-10	-1.38413	3.2146e-08	-3.68066e-10	-1.3898
205401731	chr1:205401731:C:T	2.34357e-17	-1.16768	-4.18584e-10	1.77878e-08	-1.98157	-4.18584e-10
205402122	chr1:205402122:G:A	1.41229e-17	-0.975361	-0.698785	3.67924e-08	-0.679897	-0.574899
205402144	chr1:205402144:T:C	2.91221e-18	-1.99702	-1.25601	4.44337e-09	-2.01532	-1.35336
205402363	chr1:205402363:T:A	2.85144e-17	-1.70422	0.732686	3.46039e-08	-2.1322	0.816076
205402486	chr1:205402486:A:G	2.83274e-17	-3.68066e-10	-0.978116	6.68159e-08	-3.68066e-10	-0.658146
205403099	chr1:205403099:G:T	2.23479e-17	-1.54106	0.325849	2.82347e-08	-1.84424	0.324698
205403445	chr1:205403445:G:A	2.95156e-17	-1.75368	0.816658	3.76424e-08	-2.14089	0.908939
205403612	chr1:205403612:C:T	2.02954e-17	-3.68066e-10	-1.31155	3.65604e-08	-3.68066e-10	-1.26112
205403613	chr1:205403613:T:C	4.41745e-17	-3.68066e-10	-0.533796	9.03313e-08	-3.68066e-10	-0.356603
205403877	chr1:205403877:G:A	1.93812e-17	-3.68066e-10	-1.35764	3.44606e-08	-3.68066e-10	-1.32027
205404211	chr1:205404211:A:G	2.36953e-17	-1.5083	0.351637	2.96479e-08	-1.82116	0.350467
205404304	chr1:205404304:T:C	2.61486e-17	-3.68066e-10	-1.05815	5.11969e-08	-3.68066e-10	-0.924409
205404410	chr1:205404410:G:A	2.20109e-17	-1.52668	0.296278	2.77108e-08	-1.83368	0.295413
205404524	chr1:205404524:C:T	2.74664e-17	-1.45889	0.449907	3.3974e-08	-1.784	0.449509
205404737	chr1:205404737:T:C	6.77831e-17	-1.38298	1.27735	8.5161e-08	-1.74799	1.33245
205404954	chr1:205404954:C:T	2.45494e-17	-1.5396	0.418346	3.10654e-08	-1.84147	0.417473
205404974	chr1:205404974:T:C	9.55109e-17	0.424843	-0.187546	9.8012e-09	-1.53412	-1.04346
205405160	chr1:205405160:C:T	2.01274e-17	-3.68066e-10	-1.31986	3.76873e-08	-3.68066e-10	-1.23076
205406086	chr1:205406086:G:A	1.84242e-17	-1.31671	-0.0915653	2.19241e-08	-1.67703	-0.0954746
205406126	chr1:205406126:T:C	4.13045e-17	-0.600972	-4.18584e-10	5.94988e-07	1.52845	-4.18584e-10
205406175	chr1:205406175:G:A	1.98797e-17	-1.52728	0.195035	2.49276e-08	-1.83336	0.189246
205406206	chr1:205406206:G:A	2.02943e-17	-1.64261	0.331007	2.62628e-08	-1.91527	0.323335
205406491	chr1:205406491:G:A	1.99895e-17	-3.68066e-10	-1.32674	3.51587e-08	-3.68066e-10	-1.30021
205406505	chr1:205406505:A:C	1.95701e-17	-1.52754	0.179595	2.45484e-08	-1.83329	0.173854
205406508	chr1:205406508:T:G	2.07291e-17	-1.50272	0.21231	2.57966e-08	-1.81555	0.20571
205406587	chr1:205406587:C:T	2.40794e-17	-1.54544	0.404851	3.04712e-08	-1.84716	0.40386
205406603	chr1:205406603:A:G	3.93009e-17	-1.38174	0.731042	5.11671e-08	-1.7544	0.829406
205406686	chr1:205406686:T:C	2.40325e-17	-1.52779	0.385255	3.02385e-08	-1.83484	0.383867
205406702	chr1:205406702:C:T	2.54051e-17	-1.47854	0.391542	3.11028e-08	-1.79955	0.376759
205406734	chr1:205406734:A:G	2.43721e-17	-1.52591	0.397401	3.06721e-08	-1.83353	0.396795
205406797	chr1:205406797:T:C	2.38348e-17	-1.49992	0.349118	2.97587e-08	-1.81484	0.34787
205407187	chr1:205407187:A:G	2.46816e-17	-1.49959	0.383703	3.08303e-08	-1.81456	0.38297
205407196	chr1:205407196:A:G	2.50394e-17	-1.52283	0.421333	3.1538e-08	-1.83019	0.421295
205407227	chr1:205407227:G:A	2.48593e-17	-1.53612	0.427413	3.13625e-08	-1.84076	0.426281
205407286	chr1:205407286:C:T	2.31072e-17	-1.4708	0.289001	2.85947e-08	-1.79346	0.286596
205407322	chr1:205407322:C:T	2.49783e-17	-1.55235	0.448414	3.1538e-08	-1.8538	0.444904
205407368	chr1:205407368:C:A	1.81895e-17	-1.63716	0.216063	2.37115e-08	-1.91115	0.217023
205407713	chr1:205407713:C:T	3.68865e-17	-0.714098	-4.18584e-10	2.44375e-08	-1.66397	-4.18584e-10
205407826	chr1:205407826:G:T	9.70943e-18	-1.56132	-0.487526	1.16177e-08	-1.84289	-0.564673
205407861	chr1:205407861:T:C	2.54132e-17	-1.48812	0.401441	3.18898e-08	-1.80691	0.409105
205408074	chr1:205408074:TAA:T	8.57113e-18	-2.00291	-0.17063	3.45792e-08	-1.33557	0.0187383
205408296	chr1:205408296:C:G	1.7959e-17	-3.68066e-10	-1.43385	3.06955e-08	-3.68066e-10	-1.43597
205408535	chr1:205408535:C:T	1.89796e-17	-3.68066e-10	-1.37858	3.50917e-08	-3.68066e-10	-1.30212
205408837	chr1:205408837:C:T	2.84065e-18	-1.89059	-1.38732	5.4016e-09	-2.05894	-1.11446
205408860	chr1:205408860:C:CAAA	2.60099e-17	-1.54105	0.477585	3.31482e-08	-1.84445	0.485352
205409182	chr1:205409182:C:T	8.79249e-18	-2.14991	0.00186886	1.16153e-08	-2.07789	-0.329869
205409336	chr1:205409336:G:T	3.09082e-17	-1.58399	0.693064	4.74073e-08	-1.9117	0.910394
205409364	chr1:205409364:C:T	2.67855e-18	-2.06678	-1.26989	9.61494e-09	-1.58963	-1.00714
205409663	chr1:205409663:T:C	2.35473e-17	-3.68066e-10	-1.16293	4.15687e-08	-3.68066e-10	-1.13274
205409746	chr1:205409746:C:T	1.80003e-17	-3.68066e-10	-1.43155	3.06659e-08	-3.68066e-10	-1.43694
205409865	chr1:205409865:T:C	2.50077e-17	-1.61355	0.510789	3.28127e-08	-1.89924	0.529972
205410019	chr1:205410019:A:G	3.9164e-17	-1.63018	0.975994	5.89188e-08	-1.92193	1.138
205410205	chr1:205410205:A:AGCC	2.04293e-17	-3.68066e-10	-1.30497	3.77075e-08	-3.68066e-10	-1.23023
205410212	chr1:205410212:A:T	2.04252e-17	-3.68066e-10	-1.30518	3.76978e-08	-3.68066e-10	-1.23049
205410318	chr1:205410318:T:A	3.69844e-17	-1.61726	0.905817	5.52194e-08	-1.91174	1.06297
205410497	chr1:205410497:G:A	2.63756e-17	-3.68066e-10	-1.0495	3.94469e-08	-3.68066e-10	-1.18513
205410823	chr1:205410823:T:C	1.08745e-17	-1.49749	-0.438028	9.87466e-09	-1.80292	-0.767198
205410943	chr1:205410943:G:A	2.37941e-17	-1.6591	0.506599	3.74306e-08	-1.98062	0.743017
205411290	chr1:205411290:A:G	2.36844e-17	-3.68066e-10	-1.15713	4.17462e-08	-3.68066e-10	-1.12848
205411346	chr1:205411346:T:A	5.12418e-18	-1.96196	-0.726011	1.16595e-08	-1.83894	-0.565034
205411423	chr1:205411423:C:T	2.39914e-17	-3.68066e-10	-1.14425	3.78809e-08	-3.68066e-10	-1.22564
205411426	chr1:205411426:G:C	1.11501e-17	-1.9105	-4.18584e-10	2.35072e-08	-1.70278	-4.18584e-10
205411427	chr1:205411427:C:T	2.39731e-17	-3.68066e-10	-1.14501	3.78609e-08	-3.68066e-10	-1.22617
205411430	chr1:205411430:A:C	4.62524e-17	-3.68066e-10	-0.48783	6.74416e-08	-3.68066e-10	-0.648825
205411488	chr1:205411488:G:A	2.79747e-18	-2.12963	-1.1636	6.2399e-09	-1.91908	-1.11004
205411781	chr1:205411781:G:A	2.10952e-18	-2.14455	-1.43094	3.82496e-09	-2.08121	-1.43733
205411988	chr1:205411988:C:G	8.64712e-17	-3.68066e-10	0.137868	1.94967e-07	-3.68066e-10	0.412743
205412000	chr1:205412000:C:A	6.32208e-18	-1.77038	-0.707517	5.34502e-08	-0.903958	0.0226209
205412147	chr1:205412147:C:T	5.46703e-17	-3.68066e-10	-0.320623	1.17611e-07	-3.68066e-10	-0.0927015
205412150	chr1:205412150:T:C	3.32255e-18	-2.14002	-0.981194	6.77674e-09	-2.01998	-0.926613
205412812	chr1:205412812:G:A	3.14954e-18	-2.12907	-1.04562	1.16388e-08	-2.07766	-0.328084
205412922	chr1:205412922:A:G	2.89167e-17	-3.68066e-10	-0.957526	4.31452e-08	-3.68066e-10	-1.09552
205413004	chr1:205413004:T:C	5.4522e-18	-1.40533	-1.2206	4.02037e-08	-0.237089	-0.92904
205413364	chr1:205413364:T:C	3.70689e-17	-3.68066e-10	-0.709166	4.91991e-08	-3.68066e-10	-0.964212
205413657	chr1:205413657:T:A	6.658e-18	-1.97455	-0.451572	6.91519e-08	-0.54392	-0.0798624
205413990	chr1:205413990:G:A	1.97729e-17	-3.68066e-10	-1.33763	3.691e-08	-3.68066e-10	-1.25161
205414253	chr1:205414253:C:A	4.49454e-17	-3.68066e-10	-0.516495	8.57168e-08	-3.68066e-10	-0.409038
205414309	chr1:205414309:A:G	3.60397e-18	-2.11378	-0.926126	8.20467e-09	-1.89761	-0.857773
205414321	chr1:205414321:G:A	2.48939e-18	-2.08692	-1.32299	5.38238e-09	-2.08923	-1.08772
205415174	chr1:205415174:CCATGGGGAGAAG:C	9.98394e-18	-2.02097	-4.18584e-10	1.541e-08	-2.12507	-4.18584e-10
205415466	chr1:205415466:CAG:C	3.17233e-18	-2.13103	-1.03645	1.18989e-08	-2.08108	-0.302569
205415653	chr1:205415653:C:T	5.44838e-18	-2.1499	-0.476731	1.37669e-08	-2.11042	-0.127405
205416284	chr1:205416284:A:G	3.91533e-18	-2.14371	-0.813336	6.25252e-09	-2.01092	-1.01618
205416370	chr1:205416370:C:T	2.51945e-18	-2.09993	-1.29798	5.71432e-09	-2.0742	-1.04291
205416782	chr1:205416782:A:G	1.80023e-17	-3.68066e-10	-1.43144	3.13924e-08	-3.68066e-10	-1.41352
205416867	chr1:205416867:A:C	1.83505e-17	-3.68066e-10	-1.41229	3.138e-08	-3.68066e-10	-1.41392
205417099	chr1:205417099:G:A	1.84779e-17	-3.68066e-10	-1.40537	3.15633e-08	-3.68066e-10	-1.40809
205417243	chr1:205417243:C:T	3.69387e-17	-0.0699755	-0.642709	4.31465e-08	-0.870569	-0.224918
205417360	chr1:205417360:G:A	2.04186e-17	0.119402	-1.4249	3.31169e-08	0.0761802	-1.43623
205417364	chr1:205417364:C:T	5.41088e-18	-1.79694	-0.83659	1.10023e-08	-1.8491	-0.612882
205417941	chr1:205417941:A:G	3.33694e-18	-1.68044	-1.43645	4.18853e-09	-2.03059	-1.39715
205418123	chr1:205418123:A:G	2.2835e-17	-3.68066e-10	-1.19365	3.99822e-08	-3.68066e-10	-1.17165
205418527	chr1:205418527:T:C	1.83504e-17	-3.68066e-10	-1.41229	3.1378e-08	-3.68066e-10	-1.41398
205418601	chr1:205418601:C:T	1.78959e-17	-3.68066e-10	-1.43737	3.09576e-08	-3.68066e-10	-1.42747
205418655	chr1:205418655:A:C	1.83536e-17	-3.68066e-10	-1.41212	3.13852e-08	-3.68066e-10	-1.41375
205418870	chr1:205418870:G:T	1.90608e-17	-1.37431	-4.18584e-10	2.30588e-08	-1.72204	-4.18584e-10
205418895	chr1:205418895:A:G	5.46973e-18	-2.13006	-0.492655	1.98788e-08	-2.01939	0.14896
205419047	chr1:205419047:A:G	1.34768e-17	-0.645636	-1.07534	1.26482e-07	0.713005	-0.732993
205419559	chr1:205419559:T:G	3.30219e-18	-2.12177	-1.00558	7.132e-09	-1.93526	-0.960237
205419609	chr1:205419609:T:C	4.5404e-17	0.628103	-1.13445	4.82179e-08	-0.0218379	-0.962519
205419656	chr1:205419656:A:G	2.46561e-17	-3.68066e-10	-1.11692	4.18963e-08	-3.68066e-10	-1.12489
205419746	chr1:205419746:A:G	1.93189e-17	-3.68066e-10	-1.36086	3.58683e-08	-3.68066e-10	-1.28023
205419758	chr1:205419758:G:A	1.81294e-17	-3.68066e-10	-1.42441	3.20703e-08	-3.68066e-10	-1.39216
205420332	chr1:205420332:T:C	4.0076e-18	-2.10538	-0.828371	6.02532e-09	-2.1332	-0.930913
205420464	chr1:205420464:G:A	5.20488e-18	-1.33575	-1.33659	6.11787e-09	-1.84438	-1.2045
205420477	chr1:205420477:T:C	8.7766e-17	-3.68066e-10	0.152731	1.40701e-07	-3.68066e-10	0.0865531
205420591	chr1:205420591:A:G	1.87892e-17	-3.68066e-10	-1.38866	3.44071e-08	-3.68066e-10	-1.32182
205420750	chr1:205420750:C:G	4.27799e-17	-3.68066e-10	-0.565874	5.63476e-08	-3.68066e-10	-0.828548
205421623	chr1:205421623:G:C	1.78969e-17	-3.68066e-10	-1.43732	3.1251e-08	-3.68066e-10	-1.41804
205422549	chr1:205422549:T:C	5.20148e-18	-2.07193	-0.601068	1.00914e-08	-2.06145	-0.486958
205423145	chr1:205423145:T:C	4.11913e-18	-1.49634	-1.40996	4.96545e-09	-1.94552	-1.31207
205423280	chr1:205423280:T:C	3.79294e-18	-2.07521	-0.913595	9.50882e-09	-2.10622	-0.501649
205423979	chr1:205423979:TA:T	1.84382e-17	-3.68066e-10	-1.40752	3.26441e-08	-3.68066e-10	-1.37442
205424294	chr1:205424294:G:A	4.214e-17	-3.68066e-10	-0.580947	8.99177e-08	-3.68066e-10	-0.361192
205424610	chr1:205424610:A:G	9.66421e-18	-0.897742	-1.15577	7.87337e-08	0.353926	-0.847941
205425069	chr1:205425069:A:G	4.20932e-17	-3.68066e-10	-0.582057	8.95319e-08	-3.68066e-10	-0.365492
205425541	chr1:205425541:G:A	1.83867e-17	-3.68066e-10	-1.41031	3.32222e-08	-3.68066e-10	-1.35687
205425785	chr1:205425785:A:G	1.81888e-17	-3.68066e-10	-1.42114	3.06822e-08	-3.68066e-10	-1.4364
205425912	chr1:205425912:TTTCCTAGCAATTTTTG:T	2.0962e-18	-2.14973	-1.43209	4.68297e-09	-2.12251	-1.19365
205426290	chr1:205426290:A:G	6.86447e-17	-3.68066e-10	-0.0929996	1.11321e-07	-3.68066e-10	-0.14767
205426347	chr1:205426347:C:T	4.29424e-17	-3.68066e-10	-0.562083	9.01666e-08	-3.68066e-10	-0.358428
205426549	chr1:205426549:A:G	2.87066e-18	-2.09754	-1.16986	6.31335e-09	-1.88629	-1.13113
205426589	chr1:205426589:G:A	2.60609e-17	-3.68066e-10	-1.06151	3.69078e-08	-3.68066e-10	-1.25166
205426808	chr1:205426808:T:C	6.57364e-17	0.747287	-0.883577	8.93417e-08	0.690527	-1.05815
205427385	chr1:205427385:A:C	4.70274e-17	-3.68066e-10	-0.471214	7.06439e-08	-3.68066e-10	-0.602436
205427542	chr1:205427542:G:A	2.57071e-17	-3.68066e-10	-1.07518	4.15287e-08	-3.68066e-10	-1.1337
205427725	chr1:205427725:G:A	2.78747e-17	-3.68066e-10	-0.994225	5.70831e-08	-3.68066e-10	-0.81558
205427985	chr1:205427985:G:A	7.57921e-17	-3.68066e-10	0.00605025	1.19939e-07	-3.68066e-10	-0.0731037
205428180	chr1:205428180:C:T	6.59054e-18	-2.02863	-0.407676	3.21111e-08	-1.79658	0.405693
205428239	chr1:205428239:G:A	2.77539e-17	-3.68066e-10	-0.998569	5.6733e-08	-3.68066e-10	-0.821731
205428410	chr1:205428410:T:C	6.39251e-17	-3.68066e-10	-0.164232	9.27448e-08	-3.68066e-10	-0.330236
205428467	chr1:205428467:A:G	2.87972e-17	-3.68066e-10	-0.961664	4.40953e-08	-3.68066e-10	-1.07373
205429001	chr1:205429001:T:C	3.34081e-16	1.48944	-4.18584e-10	2.99624e-07	0.842442	-4.18584e-10
205429041	chr1:205429041:G:A	7.03098e-17	-3.68066e-10	-0.0690321	1.57025e-07	-3.68066e-10	0.196318
205429436	chr1:205429436:G:A	1.60226e-17	-0.424003	-1.12394	1.52344e-07	0.972364	-0.80631
205431730	chr1:205431730:T:C	1.97269e-17	-3.68066e-10	-1.33996	3.68035e-08	-3.68066e-10	-1.2545
205432177	chr1:205432177:G:A	4.13764e-18	-2.11146	-0.790354	9.49172e-09	-2.14968	-0.459993
205432580	chr1:205432580:A:G	1.78963e-17	-3.68066e-10	-1.43735	3.08106e-08	-3.68066e-10	-1.43223
205432668	chr1:205432668:G:C	1.00497e-17	-0.579264	-1.43513	7.66915e-09	-1.40624	-1.41664
205432677	chr1:205432677:C:G	6.06673e-17	-3.68066e-10	-0.216538	1.34363e-07	-3.68066e-10	0.0404564
205432712	chr1:205432712:G:A	1.96754e-17	-0.357589	-0.984986	1.99858e-07	1.05838	-0.620862
205432881	chr1:205432881:T:C	1.90956e-17	-1.46087	0.0883906	9.23014e-08	-1.22912	0.894096
205433072	chr1:205433072:T:C	1.81801e-17	-3.68066e-10	-1.42162	3.13955e-08	-3.68066e-10	-1.41342
205433127	chr1:205433127:T:C	1.47993e-17	-0.608132	-1.01923	1.3572e-07	0.72065	-0.670143
205433325	chr1:205433325:C:T	1.51146e-17	-0.213405	-1.39287	1.10638e-07	1.19726	-1.35109
205433430	chr1:205433430:C:T	5.88365e-18	-2.01614	-0.53363	2.19339e-08	-1.48582	-0.28623
205433850	chr1:205433850:A:ATT	5.76333e-18	-1.17288	-1.39755	5.53362e-09	-1.71212	-1.43712
205433926	chr1:205433926:G:C	8.46554e-17	-3.68066e-10	0.116645	1.30747e-07	-3.68066e-10	0.0131765
205434512	chr1:205434512:C:A	9.37072e-18	-2.08435	-4.18584e-10	2.18332e-08	-1.77666	-4.18584e-10
205435109	chr1:205435109:G:A	1.40459e-17	-1.6319	-0.0477083	7.39794e-08	-1.44714	0.890843
205435122	chr1:205435122:T:C	2.01881e-17	-3.68066e-10	-1.31685	3.33365e-08	-3.68066e-10	-1.35343
205435158	chr1:205435158:G:A	8.96307e-18	-1.30634	-0.822491	9.9072e-09	-1.577	-0.989828
205435419	chr1:205435419:A:G	3.96962e-18	-1.5746	-1.36867	7.67235e-09	-1.6007	-1.22176
205435532	chr1:205435532:T:G	1.95384e-17	-3.68066e-10	-1.34956	3.45931e-08	-3.68066e-10	-1.31643
205435691	chr1:205435691:G:A	4.24593e-17	-3.68066e-10	-0.573398	6.14992e-08	-3.68066e-10	-0.741063
205435750	chr1:205435750:T:C	2.59376e-18	-1.93612	-1.43271	5.48782e-09	-1.72581	-1.43174
205436100	chr1:205436100:A:T	1.85771e-17	-3.68066e-10	-1.40001	3.12004e-08	-3.68066e-10	-1.41966
205436240	chr1:205436240:G:C	1.00861e-17	-2.01078	-4.18584e-10	2.23586e-08	-1.75288	-4.18584e-10
205436342	chr1:205436342:GCTCACCCTC:ACTCACCCTC	1.00914e-17	-2.01026	-4.18584e-10	2.23429e-08	-1.75358	-4.18584e-10
205436484	chr1:205436484:G:A	2.58715e-17	-1.96605	0.897252	9.13425e-08	-1.66347	1.318
205436555	chr1:205436555:C:T	2.10965e-17	-2.14011	0.867277	3.71504e-08	-2.08421	0.839101
205436751	chr1:205436751:A:C	1.43539e-17	-1.27395	-0.383974	1.94983e-08	-1.49586	-0.393893
205437052	chr1:205437052:C:T	2.0863e-17	-3.68066e-10	-1.28396	3.41097e-08	-3.68066e-10	-1.3305
205437074	chr1:205437074:C:T	1.04022e-17	-1.97993	-4.18584e-10	2.35194e-08	-1.70226	-4.18584e-10
205437175	chr1:205437175:G:T	2.41513e-17	-3.68066e-10	-1.13761	4.7515e-08	-3.68066e-10	-0.999043
205437253	chr1:205437253:G:C	1.81893e-17	-3.68066e-10	-1.42111	3.0693e-08	-3.68066e-10	-1.43605
205437362	chr1:205437362:A:C	2.57229e-17	-2.11904	1.04448	4.73611e-08	-2.03964	1.03735
205437973	chr1:205437973:A:G	2.4661e-17	-3.68066e-10	-1.11672	4.89005e-08	-3.68066e-10	-0.9703
205438224	chr1:205438224:G:A	1.6191e-17	-1.53749	-4.18584e-10	1.52089e-08	-2.13821	-4.18584e-10
205438235	chr1:205438235:T:A	2.09303e-17	-3.68066e-10	-1.28075	3.73223e-08	-3.68066e-10	-1.2405
205438393	chr1:205438393:A:C	2.23131e-17	-3.68066e-10	-1.21677	4.23284e-08	-3.68066e-10	-1.11463
205438787	chr1:205438787:A:G	1.3714e-16	-3.68066e-10	0.599058	3.71678e-07	-3.68066e-10	1.05794
205438887	chr1:205438887:C:T	2.52164e-18	-2.01168	-1.38536	5.02002e-09	-1.83864	-1.40802
205439114	chr1:205439114:C:A	1.11019e-17	-1.91483	-4.18584e-10	2.5532e-08	-1.62015	-4.18584e-10
205439286	chr1:205439286:T:C	4.42157e-17	-3.68066e-10	-0.532864	1.05079e-07	-3.68066e-10	-0.205374
205439757	chr1:205439757:T:C	2.6795e-18	-1.96553	-1.37078	6.70034e-09	-1.52715	-1.43078
205439767	chr1:205439767:T:C	1.25454e-17	-1.79259	-4.18584e-10	4.43629e-08	-1.06768	-4.18584e-10
205439813	chr1:205439813:T:C	2.72758e-18	-1.94581	-1.37272	6.93799e-09	-1.49174	-1.43134
205440010	chr1:205440010:C:T	2.53297e-18	-2.05072	-1.34183	5.74575e-09	-1.69211	-1.41952
205440043	chr1:205440043:T:C	2.44444e-18	-2.06406	-1.36407	5.52057e-09	-1.72299	-1.42861
205440738	chr1:205440738:T:G	1.82695e-16	-1.34194	2.22781	5.21423e-07	-1.35802	2.7545
205440886	chr1:205440886:G:A	1.84112e-17	-0.947364	-0.461621	3.40076e-08	-1.21712	-0.116385
205441295	chr1:205441295:G:A	4.98874e-18	-2.04798	-0.666777	7.42197e-09	-2.0411	-0.814547
205441906	chr1:205441906:C:T	2.14637e-17	-3.68066e-10	-1.25558	4.29242e-08	-3.68066e-10	-1.10065
205442993	chr1:205442993:T:C	1.21546e-17	-1.82424	-4.18584e-10	1.5895e-08	-2.09408	-4.18584e-10
205443063	chr1:205443063:G:A	1.90401e-17	-3.68066e-10	-1.3754	3.5646e-08	-3.68066e-10	-1.28645
205443346	chr1:205443346:A:G	2.27714e-18	-2.13925	-1.35978	4.79423e-09	-1.97767	-1.31501
205443363	chr1:205443363:C:A	2.19674e-17	-3.68066e-10	-1.23239	4.22278e-08	-3.68066e-10	-1.11701
205443397	chr1:205443397:T:TG	9.92499e-18	-0.75843	-1.26846	2.24607e-08	-0.586045	-1.16227
205443833	chr1:205443833:C:A	7.6594e-18	-0.849198	-1.43681	1.56679e-08	-0.695023	-1.41345
205443910	chr1:205443910:G:A	9.29279e-18	-2.09271	-4.18584e-10	1.5053e-08	-2.14851	-4.18584e-10
205443956	chr1:205443956:C:T	8.77739e-18	-2.14976	-4.18584e-10	1.53432e-08	-2.12941	-4.18584e-10
205444351	chr1:205444351:C:T	3.53169e-18	-1.77559	-1.28457	6.62294e-09	-1.91578	-1.05377
205444432	chr1:205444432:G:A	1.4937e-17	-1.18695	-0.431154	3.61861e-08	-1.25252	-0.0188898
205444499	chr1:205444499:ATC:A	3.39103e-18	-2.14991	-0.950898	8.17075e-09	-2.14792	-0.611606
205444558	chr1:205444558:G:C	7.49978e-17	-3.68066e-10	-0.00448458	1.45107e-07	-3.68066e-10	0.117384
205445288	chr1:205445288:G:A	2.10408e-17	-3.68066e-10	-1.27548	3.35288e-08	-3.68066e-10	-1.34768
205445595	chr1:205445595:C:CT	7.25215e-17	0.340335	-0.378396	2.48784e-07	0.164489	0.492008
205445638	chr1:205445638:G:C	7.44732e-18	-1.7648	-0.549286	1.14484e-07	-0.501786	0.382133
205446144	chr1:205446144:G:A	2.69887e-18	-2.14721	-1.1819	6.22092e-09	-2.14602	-0.886154
205446220	chr1:205446220:T:C	1.27783e-17	-1.05965	-0.714546	5.0441e-08	-0.957681	0.0183975
205446286	chr1:205446286:G:C	6.71672e-18	-0.98529	-1.43205	8.45939e-09	-1.33515	-1.38966
205446395	chr1:205446395:T:G	4.6495e-17	-3.68066e-10	-0.482599	1.1089e-07	-3.68066e-10	-0.151551
205446579	chr1:205446579:T:C	2.25303e-17	-3.68066e-10	-1.20708	4.57437e-08	-3.68066e-10	-1.03703
205446623	chr1:205446623:G:A	2.57297e-17	-3.68066e-10	-1.0743	3.95486e-08	-3.68066e-10	-1.18256
205446689	chr1:205446689:C:T	6.72106e-18	-1.68934	-0.727363	2.48432e-08	-0.706127	-0.941376
205447086	chr1:205447086:A:G	8.65916e-18	-1.14122	-1.02211	8.50036e-09	-1.58736	-1.13262
205447271	chr1:205447271:C:T	3.98495e-17	-3.68066e-10	-0.636833	6.03507e-08	-3.68066e-10	-0.759915
205447324	chr1:205447324:T:G	3.37935e-17	-3.68066e-10	-0.801675	5.31644e-08	-3.68066e-10	-0.886698
205447475	chr1:205447475:CAG:C	2.48908e-17	-3.68066e-10	-1.10745	3.99849e-08	-3.68066e-10	-1.17158
205447536	chr1:205447536:C:A	2.27158e-17	-0.0374647	-1.16142	8.14898e-08	0.484236	-0.943846
205447914	chr1:205447914:A:C	5.55971e-17	-3.68066e-10	-0.303813	8.30724e-08	-3.68066e-10	-0.440375
205448080	chr1:205448080:T:A	2.70433e-17	-3.68066e-10	-1.0245	4.03429e-08	-3.68066e-10	-1.16267
205448081	chr1:205448081:C:T	2.69225e-17	-3.68066e-10	-1.02898	4.01984e-08	-3.68066e-10	-1.16626
205448103	chr1:205448103:T:C	9.41187e-18	-0.716203	-1.36377	6.36926e-08	0.645743	-1.35176
205448175	chr1:205448175:C:T	1.28399e-17	-1.76939	-4.18584e-10	1.60912e-08	-2.08182	-4.18584e-10
205448432	chr1:205448432:C:T	3.78429e-17	-3.68066e-10	-0.6885	7.88255e-08	-3.68066e-10	-0.492851
205449006	chr1:205449006:A:G	1.45578e-17	-0.60831	-1.03551	1.2768e-07	0.874391	-0.884955
205449347	chr1:205449347:GC:G	3.49705e-16	-3.68066e-10	1.53515	7.56975e-07	-3.68066e-10	1.76924
205449562	chr1:205449562:T:C	7.48273e-17	-3.68066e-10	-0.00676101	1.44498e-07	-3.68066e-10	0.11318
205449896	chr1:205449896:C:G	1.95131e-17	-3.68066e-10	-1.35086	3.56448e-08	-3.68066e-10	-1.28648
205450142	chr1:205450142:C:T	1.55226e-17	-1.57965	-4.18584e-10	1.84879e-08	-1.94297	-4.18584e-10
205450235	chr1:205450235:CTA:C	1.80999e-17	-3.68066e-10	-1.42603	3.17119e-08	-3.68066e-10	-1.4034
205450452	chr1:205450452:C:T	4.06502e-18	-1.89936	-1.02016	8.58507e-09	-1.90336	-0.8067
205450990	chr1:205450990:C:T	2.87098e-17	-3.68066e-10	-0.964706	4.7829e-08	-3.68066e-10	-0.992455
205451841	chr1:205451841:G:T	3.34245e-18	-1.8474	-1.26784	1.44812e-08	-1.21013	-0.977104
205451898	chr1:205451898:T:C	7.84892e-17	-3.68066e-10	0.0410176	1.48882e-07	-3.68066e-10	0.143064
205451997	chr1:205451997:C:T	2.03601e-17	-3.68066e-10	-1.30837	3.63405e-08	-3.68066e-10	-1.26715
205452380	chr1:205452380:C:T	1.78962e-17	-3.68066e-10	-1.43735	3.07718e-08	-3.68066e-10	-1.43349
205452459	chr1:205452459:T:C	1.80006e-17	-3.68066e-10	-1.43154	3.12574e-08	-3.68066e-10	-1.41783
205452625	chr1:205452625:G:A	2.37725e-17	-3.68066e-10	-1.15342	4.36665e-08	-3.68066e-10	-1.08351
205452988	chr1:205452988:A:AT	2.32549e-17	-3.68066e-10	-1.17543	3.79398e-08	-3.68066e-10	-1.22409
205453439	chr1:205453439:G:A	8.7859e-18	-2.1488	-4.18584e-10	1.79391e-08	-1.97311	-4.18584e-10
205453922	chr1:205453922:G:A	1.82636e-17	-3.68066e-10	-1.41704	3.20404e-08	-3.68066e-10	-1.39309
205454049	chr1:205454049:G:T	2.80322e-17	-3.68066e-10	-0.988591	4.52016e-08	-3.68066e-10	-1.04896
205454103	chr1:205454103:T:C	5.16704e-18	-2.14646	-0.533181	2.14815e-08	-2.05214	0.259245
205454551	chr1:205454551:A:T	8.82297e-18	-2.14458	-4.18584e-10	1.6346e-08	-2.06611	-4.18584e-10
205454683	chr1:205454683:C:A	2.56588e-17	-3.68066e-10	-1.07706	4.82595e-08	-3.68066e-10	-0.983494
205455110	chr1:205455110:C:G	5.73198e-18	-2.03482	-0.541064	1.79466e-08	-2.08429	0.111602
205455293	chr1:205455293:G:T	1.87215e-17	-3.68066e-10	-1.39227	3.36728e-08	-3.68066e-10	-1.3434
205455399	chr1:205455399:C:T	1.87361e-17	-3.68066e-10	-1.39149	3.33539e-08	-3.68066e-10	-1.35291
205455908	chr1:205455908:A:G	1.7932e-17	-3.68066e-10	-1.43536	3.07127e-08	-3.68066e-10	-1.43541
205456896	chr1:205456896:C:T	6.35344e-17	-0.170362	-4.18584e-10	5.37019e-08	-0.87664	-4.18584e-10
205457360	chr1:205457360:G:C	2.80079e-17	-3.68066e-10	-0.989455	5.70979e-08	-3.68066e-10	-0.81532
205457946	chr1:205457946:G:A	4.22226e-17	-3.68066e-10	-0.578987	7.66303e-08	-3.68066e-10	-0.521095
205458113	chr1:205458113:C:T	1.94474e-17	-3.68066e-10	-1.35423	3.24472e-08	-3.68066e-10	-1.38047
205458274	chr1:205458274:T:C	3.82918e-18	-2.14863	-0.830663	1.56436e-08	-1.8001	-0.309923
205458516	chr1:205458516:A:G	4.01733e-18	-2.14134	-0.789983	1.42618e-08	-1.94135	-0.261154
205458762	chr1:205458762:C:T	2.0914e-17	-1.28152	-4.18584e-10	2.70806e-08	-1.56127	-4.18584e-10
205458938	chr1:205458938:C:T	2.49771e-18	-2.01087	-1.3957	3.87402e-09	-2.06878	-1.43701
205459111	chr1:205459111:C:T	1.83905e-17	-3.68066e-10	-1.41011	3.27239e-08	-3.68066e-10	-1.37198
205459299	chr1:205459299:G:C	4.02711e-18	-2.13808	-0.790814	1.4008e-08	-1.95821	-0.262247
205459611	chr1:205459611:G:A	1.78962e-17	-3.68066e-10	-1.43736	3.091e-08	-3.68066e-10	-1.42901
205459659	chr1:205459659:A:T	1.80764e-17	-3.68066e-10	-1.42734	3.17949e-08	-3.68066e-10	-1.40078
205461128	chr1:205461128:C:T	2.00846e-17	-3.68066e-10	-1.32199	3.22911e-08	-3.68066e-10	-1.3853
205461278	chr1:205461278:C:T	3.33386e-17	-3.68066e-10	-0.815228	5.23543e-08	-3.68066e-10	-0.902053
205461402	chr1:205461402:T:A	1.87454e-17	-3.68066e-10	-1.391	3.21162e-08	-3.68066e-10	-1.39073
205461506	chr1:205461506:G:A	2.78858e-17	-3.68066e-10	-0.993825	5.68104e-08	-3.68066e-10	-0.820369
205461878	chr1:205461878:G:A	2.63366e-17	-3.68066e-10	-1.05098	4.90982e-08	-3.68066e-10	-0.966266
205462053	chr1:205462053:C:T	2.98668e-18	-1.80714	-1.42065	3.97141e-09	-2.04664	-1.43433
205462559	chr1:205462559:C:G	2.90211e-17	-3.68066e-10	-0.95392	4.59449e-08	-3.68066e-10	-1.03264
205463586	chr1:205463586:T:C	1.87454e-17	-3.68066e-10	-1.391	3.21162e-08	-3.68066e-10	-1.39073
205463653	chr1:205463653:A:C	3.17594e-17	-3.68066e-10	-0.863755	6.60254e-08	-3.68066e-10	-0.670047
205463780	chr1:205463780:C:T	1.89041e-17	-3.68066e-10	-1.38257	3.17263e-08	-3.68066e-10	-1.40294
205464125	chr1:205464125:A:C	2.16016e-18	-2.14221	-1.40955	4.20905e-09	-2.07011	-1.35274
205464142	chr1:205464142:C:T	2.52997e-17	-3.68066e-10	-1.09115	4.1206e-08	-3.68066e-10	-1.1415
205464323	chr1:205464323:T:C	2.31512e-18	-2.07784	-1.40465	5.62542e-09	-2.02833	-1.10446
205464328	chr1:205464328:ACT:A	1.82989e-17	-3.68066e-10	-1.4151	3.24609e-08	-3.68066e-10	-1.38005
205464491	chr1:205464491:T:A	1.84045e-17	-3.68066e-10	-1.40935	3.40651e-08	-3.68066e-10	-1.33181
205464781	chr1:205464781:G:A	1.95285e-17	-3.68066e-10	-1.35007	3.5042e-08	-3.68066e-10	-1.30354
205464970	chr1:205464970:C:T	6.31931e-17	-3.68066e-10	-0.175748	9.17989e-08	-3.68066e-10	-0.340487
205465162	chr1:205465162:C:T	1.29776e-17	-1.75872	-4.18584e-10	2.38956e-08	-1.68639	-4.18584e-10
205465246	chr1:205465246:C:T	1.97902e-17	-3.68066e-10	-1.33675	3.91523e-08	-3.68066e-10	-1.19263
205465453	chr1:205465453:GCC:G	2.40616e-17	-3.68066e-10	-1.14133	4.5382e-08	-3.68066e-10	-1.04497
205465615	chr1:205465615:G:A	2.656e-18	-2.03702	-1.3081	7.44897e-09	-2.03164	-0.820376
205466000	chr1:205466000:G:A	1.91518e-17	-3.68066e-10	-1.36955	3.20657e-08	-3.68066e-10	-1.3923
205466039	chr1:205466039:G:A	1.90614e-17	-3.68066e-10	-1.37428	3.42423e-08	-3.68066e-10	-1.32662
205466219	chr1:205466219:G:A	2.85582e-18	-2.11246	-1.16012	6.9014e-09	-1.93759	-0.990778
205466400	chr1:205466400:T:C	2.24179e-17	-3.68066e-10	-1.21208	4.18347e-08	-3.68066e-10	-1.12636
205466986	chr1:205466986:C:A	2.13779e-17	-3.68066e-10	-1.25959	3.92683e-08	-3.68066e-10	-1.18967
205467004	chr1:205467004:A:G	3.25119e-17	-3.68066e-10	-0.840337	5.13419e-08	-3.68066e-10	-0.92158
205467175	chr1:205467175:G:A	2.06744e-17	-3.68066e-10	-1.29305	3.77056e-08	-3.68066e-10	-1.23028
205467191	chr1:205467191:T:C	2.0224e-17	-3.68066e-10	-1.31507	3.67057e-08	-3.68066e-10	-1.25716
205467608	chr1:205467608:G:A	9.77838e-17	0.260815	-4.18584e-10	1.15244e-07	-0.113037	-4.18584e-10
205467783	chr1:205467783:A:G	2.82971e-18	-1.98447	-1.2973	4.88179e-09	-2.14986	-1.12472
205468409	chr1:205468409:T:A	2.26622e-18	-2.12473	-1.3791	5.68802e-09	-2.09198	-1.02974
205468732	chr1:205468732:A:AT	1.88267e-17	-3.68066e-10	-1.38667	3.359e-08	-3.68066e-10	-1.34586
205468886	chr1:205468886:G:T	2.22103e-17	-3.68066e-10	-1.22139	4.37781e-08	-3.68066e-10	-1.08095
205468972	chr1:205468972:G:A	3.58101e-18	-2.13274	-0.913558	1.15946e-08	-1.98412	-0.425428
205469075	chr1:205469075:T:C	1.80431e-17	-3.68066e-10	-1.42918	3.22131e-08	-3.68066e-10	-1.38771
205469100	chr1:205469100:C:T	3.37826e-17	-3.68066e-10	-0.801997	5.33894e-08	-3.68066e-10	-0.882476
205469309	chr1:205469309:C:T	2.45017e-18	-2.14969	-1.27609	3.96724e-09	-2.14769	-1.33433
205469786	chr1:205469786:A:G	2.85861e-18	-2.07452	-1.19709	4.21975e-09	-2.1137	-1.30661
205470256	chr1:205470256:C:T	3.94502e-18	-2.10001	-0.849484	1.06379e-08	-2.06504	-0.430627
205470324	chr1:205470324:A:G	1.80153e-17	-3.68066e-10	-1.43072	3.09499e-08	-3.68066e-10	-1.42772
205470366	chr1:205470366:T:C	2.30085e-18	-2.07061	-1.41805	5.17743e-09	-2.0168	-1.19897
205470542	chr1:205470542:AG:A	1.81489e-17	-3.68066e-10	-1.42333	3.19329e-08	-3.68066e-10	-1.39645
205470641	chr1:205470641:G:A	8.67242e-18	-0.731893	-1.4299	1.60904e-08	-0.649516	-1.43235
205470648	chr1:205470648:A:T	2.64911e-18	-2.00275	-1.34496	5.32687e-09	-2.12074	-1.06659
205470753	chr1:205470753:AAATCTGTAAAATGG:A	1.07697e-17	-1.94521	-4.18584e-10	2.42036e-08	-1.67359	-4.18584e-10
205470786	chr1:205470786:T:C	2.13841e-17	-3.68066e-10	-1.2593	4.50491e-08	-3.68066e-10	-1.05233
205470804	chr1:205470804:T:C	2.66904e-17	-3.68066e-10	-1.03764	4.66151e-08	-3.68066e-10	-1.01816
205470812	chr1:205470812:G:T	2.18861e-18	-2.12875	-1.40993	3.68538e-09	-2.11849	-1.43722
205471127	chr1:205471127:G:C	1.96419e-17	-3.68066e-10	-1.34428	3.21743e-08	-3.68066e-10	-1.38892
205471190	chr1:205471190:G:C	3.92917e-17	-0.65093	-4.18584e-10	5.42566e-08	-0.866363	-4.18584e-10
205471194	chr1:205471194:G:A	4.82239e-18	-1.40865	-1.34002	6.34976e-09	-1.86746	-1.14421
205471342	chr1:205471342:A:G	1.39032e-17	-1.23854	-0.451282	2.61478e-08	-1.47496	-0.121368
205471347	chr1:205471347:A:T	3.67068e-18	-2.14691	-0.874653	1.51381e-08	-1.83717	-0.305705
205471555	chr1:205471555:CA:C	7.32606e-17	-3.68066e-10	-0.027921	1.31611e-07	-3.68066e-10	0.0197601
205471623	chr1:205471623:A:G	1.28987e-17	-1.76481	-4.18584e-10	2.72927e-08	-1.55347	-4.18584e-10
205471754	chr1:205471754:G:A	2.6515e-17	-3.68066e-10	-1.04423	4.89038e-08	-3.68066e-10	-0.970233
205471859	chr1:205471859:G:C	2.9861e-17	-3.68066e-10	-0.925392	6.1307e-08	-3.68066e-10	-0.744194
205471931	chr1:205471931:T:C	4.14626e-18	-1.82946	-1.07028	8.59247e-09	-1.7093	-0.999903
205472134	chr1:205472134:T:G	3.65937e-18	-1.7876	-1.23705	7.98977e-09	-1.81009	-0.971833
205472181	chr1:205472181:T:C	7.44454e-17	-3.68066e-10	-0.0118778	1.89065e-07	-3.68066e-10	0.382004
205472189	chr1:205472189:C:G	1.8121e-17	-3.68066e-10	-1.42487	3.14518e-08	-3.68066e-10	-1.41163
205472215	chr1:205472215:C:T	3.52431e-18	-1.82421	-1.23805	7.69843e-09	-1.84649	-0.97258
205472753	chr1:205472753:C:T	4.49093e-17	-0.517299	-4.18584e-10	6.21975e-08	-0.729773	-4.18584e-10
205472779	chr1:205472779:G:A	5.47735e-18	-1.29548	-1.32584	7.0339e-09	-1.79008	-1.11927
205473048	chr1:205473048:C:T	9.25378e-17	0.205674	-4.18584e-10	1.22515e-07	-0.0518539	-4.18584e-10
205473350	chr1:205473350:C:T	5.09737e-18	-1.38466	-1.30856	6.79709e-09	-1.8541	-1.0895
205473388	chr1:205473388:C:T	3.10637e-17	-3.68066e-10	-0.885905	6.5131e-08	-3.68066e-10	-0.683687
205473389	chr1:205473389:G:A	2.43932e-17	-3.68066e-10	-1.12764	3.93713e-08	-3.68066e-10	-1.18705
205473429	chr1:205473429:C:T	5.08693e-18	-1.38884	-1.30642	6.7854e-09	-1.85931	-1.08601
205473484	chr1:205473484:C:G	5.0767e-18	-1.38963	-1.30766	6.77599e-09	-1.85867	-1.08803
205473602	chr1:205473602:A:G	2.1409e-18	-2.12376	-1.43696	4.62719e-09	-1.89726	-1.43088
205473669	chr1:205473669:T:A	1.14339e-16	-3.68066e-10	0.417224	3.19028e-07	-3.68066e-10	0.905193
205473757	chr1:205473757:T:C	6.10096e-18	-2.04625	-0.467249	1.42361e-08	-2.02418	-0.180124
205473871	chr1:205473871:G:A	5.0792e-18	-1.38699	-1.3098	6.77872e-09	-1.85573	-1.09057
205474099	chr1:205474099:G:C	5.01131e-18	-1.78481	-0.925435	1.13053e-08	-1.64172	-0.793103
205474147	chr1:205474147:G:A	1.78975e-17	-3.68066e-10	-1.43728	3.06533e-08	-3.68066e-10	-1.43735
205474321	chr1:205474321:ATGG:A	4.90796e-18	-1.42181	-1.30928	6.64063e-09	-1.87715	-1.08973
205474964	chr1:205474964:G:A	2.27554e-17	-3.68066e-10	-1.19714	4.09998e-08	-3.68066e-10	-1.14652
205475033	chr1:205475033:A:G	2.09109e-17	-3.68066e-10	-1.28167	3.65395e-08	-3.68066e-10	-1.26169
205475059	chr1:205475059:A:G	8.54181e-18	-1.72749	-0.449479	1.94081e-08	-1.58461	-0.309785
205475525	chr1:205475525:G:A	1.53687e-17	-1.77336	0.183748	3.25742e-08	-2.14891	0.77234
205475552	chr1:205475552:C:T	1.11768e-17	-1.6058	-0.3023	2.81064e-08	-1.60615	0.0820605
205475668	chr1:205475668:T:A	4.98877e-18	-1.40462	-1.31014	6.72127e-09	-1.86368	-1.09113
205475952	chr1:205475952:A:G	1.82166e-17	-3.68066e-10	-1.41961	3.07733e-08	-3.68066e-10	-1.43344
205476071	chr1:205476071:A:G	2.43765e-17	-3.68066e-10	-1.12832	3.93466e-08	-3.68066e-10	-1.18768
205476096	chr1:205476096:A:G	7.96156e-18	-1.9534	-0.293915	1.94635e-08	-1.85396	-0.0375888
205476193	chr1:205476193:C:T	1.28344e-17	-0.643311	-1.12651	1.49354e-08	-0.959052	-1.1973
205476237	chr1:205476237:C:T	3.31868e-17	-3.68066e-10	-0.819792	7.0779e-08	-3.68066e-10	-0.600526
205476266	chr1:205476266:A:G	1.42219e-17	-0.617363	-1.0498	1.63734e-08	-0.934703	-1.12973
205476921	chr1:205476921:A:G	8.22432e-17	0.087737	-4.18584e-10	1.08538e-07	-0.17299	-4.18584e-10
205477004	chr1:205477004:G:A	1.79245e-17	-3.68066e-10	-1.43577	3.13955e-08	-3.68066e-10	-1.41342
205477038	chr1:205477038:C:T	3.01701e-17	-3.68066e-10	-0.915092	4.82271e-08	-3.68066e-10	-0.984167
205477073	chr1:205477073:C:T	2.22478e-18	-2.11048	-1.4118	5.72247e-09	-1.83511	-1.28057
205477237	chr1:205477237:T:C	6.20206e-17	-0.194477	-4.18584e-10	8.08217e-08	-0.467842	-4.18584e-10
205477762	chr1:205477762:G:T	2.55612e-17	-3.68066e-10	-1.08087	4.4701e-08	-3.68066e-10	-1.06009
205477942	chr1:205477942:T:C	1.16776e-17	-1.31545	-0.548824	5.15007e-08	-0.686019	-0.232473
205477960	chr1:205477960:A:G	5.5877e-18	-1.17504	-1.42633	9.17977e-09	-1.22619	-1.4169
205477998	chr1:205477998:G:A	3.4793e-17	-3.68066e-10	-0.772529	5.09603e-08	-3.68066e-10	-0.929041
205478380	chr1:205478380:G:A	4.17238e-18	-1.6278	-1.26565	6.03751e-09	-1.87463	-1.18746
205478529	chr1:205478529:C:T	3.25973e-17	-0.837715	-4.18584e-10	3.0645e-08	-1.43762	-4.18584e-10
205478756	chr1:205478756:A:C	4.74361e-17	-3.68066e-10	-0.462561	9.66303e-08	-3.68066e-10	-0.289195
205478790	chr1:205478790:G:C	5.14213e-17	-0.38189	-4.18584e-10	6.70344e-08	-0.654882	-4.18584e-10
205478872	chr1:205478872:G:A	2.44643e-18	-2.12026	-1.30706	4.72717e-09	-2.14336	-1.16341
205479012	chr1:205479012:A:G	1.9751e-17	0.0763467	-1.41508	5.82873e-08	0.53553	-1.33023
205479028	chr1:205479028:A:T	1.92516e-17	-3.68066e-10	-1.36435	3.32603e-08	-3.68066e-10	-1.35572
205479428	chr1:205479428:G:T	2.70652e-18	-1.89453	-1.43175	5.06514e-09	-1.80571	-1.43199
205479633	chr1:205479633:A:G	2.87626e-17	-3.68066e-10	-0.962868	5.96149e-08	-3.68066e-10	-0.772183
205479768	chr1:205479768:G:T	1.66241e-17	-1.51109	-4.18584e-10	3.91271e-08	-1.19327	-4.18584e-10
205479878	chr1:205479878:G:A	2.23006e-16	-3.68066e-10	1.08526	3.91291e-07	-3.68066e-10	1.10936
205479884	chr1:205479884:C:T	2.66695e-18	-1.90718	-1.43383	3.88585e-09	-2.0895	-1.41325
205479909	chr1:205479909:A:T	2.04743e-17	-3.68066e-10	-1.30277	3.49261e-08	-3.68066e-10	-1.30685
205479944	chr1:205479944:G:A	3.30576e-17	-3.68066e-10	-0.823692	5.249e-08	-3.68066e-10	-0.899464
205479953	chr1:205479953:A:G	1.8886e-17	-3.68066e-10	-1.38352	3.15162e-08	-3.68066e-10	-1.40959
205480467	chr1:205480467:T:C	1.13289e-17	-1.41275	-0.48184	5.41832e-08	-1.37379	0.50607
205481171	chr1:205481171:T:G	8.1647e-18	-0.835084	-1.38704	1.52362e-08	-0.831688	-1.30473
205481240	chr1:205481240:G:A	2.06881e-17	-3.68066e-10	-1.29238	3.39345e-08	-3.68066e-10	-1.33566
205481554	chr1:205481554:A:G	1.803e-17	-1.61254	0.182628	1.01949e-07	-1.62777	1.39215
205481721	chr1:205481721:T:C	3.33055e-18	-1.76442	-1.35438	4.90583e-09	-1.84331	-1.42635
205481722	chr1:205481722:G:A	2.98286e-18	-2.14517	-1.08389	4.68453e-09	-2.14977	-1.16605
205482182	chr1:205482182:A:G	1.79214e-17	-3.68066e-10	-1.43595	3.10848e-08	-3.68066e-10	-1.42337
205482427	chr1:205482427:C:T	5.69232e-18	-1.14683	-1.436	6.7965e-09	-1.51306	-1.43062
205482531	chr1:205482531:T:C	5.95766e-18	-1.1005	-1.43676	7.0344e-09	-1.47675	-1.43253
205482587	chr1:205482587:G:A	3.61581e-17	-3.68066e-10	-0.734044	6.4773e-08	-3.68066e-10	-0.689199
205482844	chr1:205482844:T:C	2.98974e-18	-1.99856	-1.2282	4.85235e-09	-2.07843	-1.2022
205483096	chr1:205483096:G:C	3.65125e-18	-1.59095	-1.43592	5.01016e-09	-1.81426	-1.43435
205483784	chr1:205483784:C:T	1.05185e-17	-1.96881	-4.18584e-10	1.7905e-08	-1.975	-4.18584e-10
205485136	chr1:205485136:G:A	9.05143e-18	-2.11902	-4.18584e-10	1.51518e-08	-2.14197	-4.18584e-10
205485260	chr1:205485260:C:T	1.74569e-17	-1.46221	-4.18584e-10	3.09182e-08	-1.42874	-4.18584e-10
205485776	chr1:205485776:A:G	1.75482e-17	-1.04377	-0.413219	4.0527e-08	-1.26892	0.110806
205486274	chr1:205486274:C:T	3.64882e-18	-1.64763	-1.37991	4.73393e-09	-1.86974	-1.43559
205486308	chr1:205486308:A:G	2.11266e-17	-0.985218	-0.286192	5.0177e-08	-1.21474	0.270214
205486535	chr1:205486535:T:C	1.98087e-17	-1.33582	-4.18584e-10	3.56198e-08	-1.28719	-4.18584e-10
205486900	chr1:205486900:A:T	1.61519e-17	-1.54131	0.0014058	8.2171e-08	-1.58569	1.13441
205487000	chr1:205487000:C:A	4.61836e-18	-1.63587	-1.15604	6.63182e-09	-1.9406	-1.02761
205487046	chr1:205487046:C:G	4.09025e-17	-0.36834	-0.242411	8.94655e-08	-0.661214	0.29498
205487623	chr1:205487623:G:A	3.69701e-18	-1.63379	-1.38063	4.77845e-09	-1.86025	-1.43572
205487847	chr1:205487847:A:C	3.39527e-17	-3.68066e-10	-0.796975	5.46416e-08	-3.68066e-10	-0.859292
205488009	chr1:205488009:T:C	1.72647e-17	-1.47328	-4.18584e-10	3.07584e-08	-1.43392	-4.18584e-10
205488438	chr1:205488438:T:C	3.38166e-17	-1.88423	1.08324	2.71198e-07	-1.84851	2.59128
205488572	chr1:205488572:T:C	3.39248e-17	-1.89562	1.09782	2.73006e-07	-1.8607	2.6101
205488659	chr1:205488659:A:G	1.81794e-17	-3.68066e-10	-1.42165	3.17318e-08	-3.68066e-10	-1.40277
205488722	chr1:205488722:G:A	1.81249e-17	-3.68066e-10	-1.42465	3.07041e-08	-3.68066e-10	-1.43569
205489126	chr1:205489126:A:G	3.15741e-18	-1.94121	-1.23098	5.18072e-09	-1.94864	-1.2665
205489136	chr1:205489136:C:A	2.61726e-18	-1.98931	-1.3705	4.16181e-09	-2.11409	-1.32005
205489222	chr1:205489222:G:A	3.11837e-18	-2.14638	-1.03825	6.89357e-09	-2.14035	-0.789143
205489280	chr1:205489280:G:A	2.72715e-17	-3.68066e-10	-1.0161	5.02317e-08	-3.68066e-10	-0.943441
205490112	chr1:205490112:C:T	2.57888e-17	-3.68066e-10	-1.072	4.48282e-08	-3.68066e-10	-1.05725
205490257	chr1:205490257:G:A	5.68534e-17	-3.68066e-10	-0.281468	1.06594e-07	-3.68066e-10	-0.191061
205490269	chr1:205490269:T:C	1.34632e-17	-1.72198	-4.18584e-10	2.17664e-08	-1.77972	-4.18584e-10
205490354	chr1:205490354:G:A	1.27267e-17	-1.77824	-4.18584e-10	2.46809e-08	-1.65406	-4.18584e-10
205490383	chr1:205490383:T:C	2.17067e-18	-2.13227	-1.41464	3.66374e-09	-2.13221	-1.42939
205490761	chr1:205490761:A:C	3.99595e-18	-2.14508	-0.791581	1.3298e-08	-2.00905	-0.26343
205490782	chr1:205490782:T:G	8.79839e-18	-0.90431	-1.24307	1.22271e-08	-1.34213	-1.0143
205490932	chr1:205490932:G:A	8.00417e-18	-1.61526	-0.626718	1.02407e-08	-1.74165	-0.792065
205491250	chr1:205491250:C:T	3.22943e-18	-1.75245	-1.39719	5.0738e-09	-1.80293	-1.43307
205491366	chr1:205491366:A:G	1.86416e-17	-3.68066e-10	-1.39655	3.07703e-08	-3.68066e-10	-1.43354
205491660	chr1:205491660:C:T	8.75977e-18	-2.02406	-0.127717	1.14303e-08	-2.06111	-0.362703
205492122	chr1:205492122:C:T	2.37541e-18	-2.13448	-1.32229	9.06149e-09	-1.61618	-1.03987
205492167	chr1:205492167:C:G	1.68932e-17	-1.49503	-4.18584e-10	2.21179e-08	-1.7637	-4.18584e-10
205492351	chr1:205492351:A:G	3.91454e-18	-2.14483	-0.812412	9.64405e-09	-2.08348	-0.51027
205492407	chr1:205492407:A:T	1.90974e-17	-3.68066e-10	-1.37239	4.03433e-08	-3.68066e-10	-1.16266
205492435	chr1:205492435:T:C	1.91072e-17	-3.68066e-10	-1.37188	4.04476e-08	-3.68066e-10	-1.16008
205492939	chr1:205492939:C:T	3.21e-18	-2.15	-1.00567	7.56165e-09	-2.04769	-0.789311
205493001	chr1:205493001:T:C	2.1819e-17	-3.68066e-10	-1.23916	4.00725e-08	-3.68066e-10	-1.1694
205493044	chr1:205493044:C:T	4.92722e-18	-2.14829	-0.578882	1.3099e-08	-2.06764	-0.219911
205493252	chr1:205493252:C:T	1.46579e-16	-3.68066e-10	0.665621	2.79852e-07	-3.68066e-10	0.774173
205493672	chr1:205493672:G:C	2.28687e-17	-3.68066e-10	-1.19218	4.13713e-08	-3.68066e-10	-1.1375
205493708	chr1:205493708:C:T	2.07583e-17	-3.68066e-10	-1.289	3.56321e-08	-3.68066e-10	-1.28684
205493786	chr1:205493786:T:C	3.50203e-18	-2.14995	-0.91865	8.36389e-09	-2.05371	-0.682459
205493880	chr1:205493880:C:T	3.44737e-18	-2.14834	-0.935993	8.44238e-09	-2.01997	-0.706858
205494144	chr1:205494144:C:T	1.90757e-16	-3.68066e-10	0.929055	3.67003e-07	-3.68066e-10	1.04528
205494322	chr1:205494322:G:A	4.81842e-18	-2.1299	-0.619599	6.70619e-09	-2.14714	-0.80992
205494335	chr1:205494335:TG:T	2.65595e-18	-1.96873	-1.37641	4.31323e-09	-1.98109	-1.41731
205494377	chr1:205494377:T:C	2.02268e-17	-3.68066e-10	-1.31494	3.22824e-08	-3.68066e-10	-1.38557
205494609	chr1:205494609:G:A	2.61338e-17	-3.68066e-10	-1.05872	4.32686e-08	-3.68066e-10	-1.09266
205494917	chr1:205494917:A:T	3.52966e-18	-2.14501	-0.915735	8.86931e-09	-1.99797	-0.679522
205495011	chr1:205495011:C:T	1.78959e-17	-3.68066e-10	-1.43737	3.06527e-08	-3.68066e-10	-1.43737
205495738	chr1:205495738:C:T	4.81252e-18	-1.39763	-1.3531	9.68048e-09	-1.295	-1.29498
205495863	chr1:205495863:A:G	2.61689e-18	-2.1497	-1.21026	5.30373e-09	-1.95414	-1.23754
205495904	chr1:205495904:A:G	2.39032e-17	-3.68066e-10	-1.14793	4.98251e-08	-3.68066e-10	-0.951568
205496049	chr1:205496049:C:T	2.39575e-18	-2.07919	-1.36905	1.14169e-08	-1.38407	-1.04092
205496436	chr1:205496436:C:T	4.09202e-17	0.482437	-1.09276	1.48991e-07	0.992892	-0.849096
205496746	chr1:205496746:T:C	1.80965e-17	-3.68066e-10	-1.42623	3.11975e-08	-3.68066e-10	-1.41975
205497173	chr1:205497173:T:C	1.79824e-17	-3.68066e-10	-1.43255	3.0755e-08	-3.68066e-10	-1.43403
205497215	chr1:205497215:A:C	1.8004e-17	-3.68066e-10	-1.43135	3.08334e-08	-3.68066e-10	-1.43149
205497251	chr1:205497251:C:T	2.11133e-18	-2.14052	-1.4341	4.38143e-09	-1.97071	-1.41201
205497300	chr1:205497300:C:T	1.7896e-17	-3.68066e-10	-1.43736	3.06976e-08	-3.68066e-10	-1.4359
205498441	chr1:205498441:T:C	9.48619e-18	-2.07211	-4.18584e-10	2.13986e-08	-1.79676	-4.18584e-10
205498657	chr1:205498657:G:A	3.73614e-17	-3.68066e-10	-0.701307	1.04098e-07	-3.68066e-10	-0.214758
205498711	chr1:205498711:G:A	3.24742e-18	-1.87265	-1.27143	5.4324e-09	-2.0961	-1.0716
205498763	chr1:205498763:G:A	6.10749e-18	-1.29007	-1.22236	5.91421e-09	-2.13887	-0.943856
205498879	chr1:205498879:T:C	2.4925e-17	-3.68066e-10	-1.10607	4.49814e-08	-3.68066e-10	-1.05384
205498882	chr1:205498882:T:C	2.35817e-17	-3.68066e-10	-1.16147	5.37805e-08	-3.68066e-10	-0.875177
205498887	chr1:205498887:A:G	1.96928e-17	-3.68066e-10	-1.34169	3.8649e-08	-3.68066e-10	-1.20557
205499039	chr1:205499039:C:T	1.16869e-17	-1.41391	-0.449569	1.35703e-08	-1.73796	-0.514239
205499161	chr1:205499161:C:T	4.09764e-17	-3.68066e-10	-0.608946	1.00489e-07	-3.68066e-10	-0.250042
205499484	chr1:205499484:G:A	1.67408e-17	-1.91404	0.40995	4.48257e-08	-2.0627	1.0054
205499660	chr1:205499660:G:A	1.8483e-17	-3.68066e-10	-1.40509	3.32341e-08	-3.68066e-10	-1.35651
205499776	chr1:205499776:T:C	2.04992e-17	-3.68066e-10	-1.30156	3.6665e-08	-3.68066e-10	-1.25826
205500023	chr1:205500023:C:T	8.78809e-18	-2.14855	-4.18584e-10	1.50518e-08	-2.14859	-4.18584e-10
205500275	chr1:205500275:A:C	2.30402e-18	-2.09781	-1.38948	4.04271e-09	-2.14889	-1.31428
205500628	chr1:205500628:A:G	3.0815e-18	-1.75918	-1.43735	5.10834e-09	-1.81469	-1.41452
205500828	chr1:205500828:A:G	3.90465e-18	-2.14264	-0.817134	2.1222e-08	-1.65175	-0.153299
205500831	chr1:205500831:G:A	2.01377e-17	-3.68066e-10	-1.31935	3.54978e-08	-3.68066e-10	-1.29062
205501147	chr1:205501147:C:T	2.89948e-18	-1.82273	-1.43469	4.92947e-09	-1.87033	-1.39453
205501311	chr1:205501311:G:A	9.40867e-18	-2.08031	-4.18584e-10	1.93157e-08	-1.89917	-4.18584e-10
205501505	chr1:205501505:A:G	3.52573e-18	-2.00621	-1.05565	6.01527e-09	-1.96793	-1.09786
205501636	chr1:205501636:C:T	8.30409e-18	-1.98096	-0.224231	2.97094e-08	-2.14735	0.678729
205501708	chr1:205501708:T:C	2.4131e-18	-2.00551	-1.43552	3.84486e-09	-2.11931	-1.39404
205502083	chr1:205502083:A:T	9.41051e-18	-2.08012	-4.18584e-10	1.90167e-08	-1.91477	-4.18584e-10
205502238	chr1:205502238:G:C	2.64504e-18	-1.95633	-1.39292	3.79781e-09	-2.08861	-1.43706
205502671	chr1:205502671:C:T	2.61471e-18	-1.95482	-1.40597	3.98364e-09	-2.04318	-1.43471
205502825	chr1:205502825:T:G	2.08926e-17	-3.68066e-10	-1.28255	3.78832e-08	-3.68066e-10	-1.22558
205503056	chr1:205503056:C:T	2.8931e-18	-1.97737	-1.28225	1.19709e-08	-1.04701	-1.33059
205503705	chr1:205503705:C:G	2.55939e-18	-2.14069	-1.24149	1.07987e-08	-1.57906	-0.901602
205503884	chr1:205503884:G:T	2.86716e-18	-1.90037	-1.36825	4.61391e-09	-2.07799	-1.25302
205504079	chr1:205504079:A:C	3.06772e-18	-2.12122	-1.07979	9.31145e-09	-1.45761	-1.17123
205504306	chr1:205504306:T:A	2.73011e-18	-2.03506	-1.28254	1.00615e-08	-1.16704	-1.38433
205504319	chr1:205504319:T:C	2.08516e-17	-3.68066e-10	-1.28451	3.68022e-08	-3.68066e-10	-1.25453
205504644	chr1:205504644:T:C	2.57812e-18	-1.94293	-1.43195	6.18017e-09	-1.66189	-1.37685
205504846	chr1:205504846:C:G	2.24189e-17	-3.68066e-10	-1.21204	4.09477e-08	-3.68066e-10	-1.14779
205504852	chr1:205504852:C:G	2.7917e-17	-0.992707	-4.18584e-10	3.33105e-08	-1.35421	-4.18584e-10
205504961	chr1:205504961:G:A	2.00609e-17	-3.68066e-10	-1.32317	3.57924e-08	-3.68066e-10	-1.28235
205505034	chr1:205505034:G:A	1.10557e-17	-1.919	-4.18584e-10	2.40946e-08	-1.6781	-4.18584e-10
205505180	chr1:205505180:G:C	1.35549e-17	-1.41969	-0.295502	1.59507e-08	-1.60356	-0.487023
205505450	chr1:205505450:CAAAGGGGCAGTG:C	2.38116e-18	-2.02304	-1.43132	1.26323e-08	-1.09438	-1.22945
205505668	chr1:205505668:G:T	2.13162e-18	-2.13139	-1.43367	3.5731e-09	-2.14951	-1.43715
205505910	chr1:205505910:C:T	5.5203e-18	-2.13912	-0.474387	1.07949e-08	-2.13004	-0.35098
205506176	chr1:205506176:G:T	2.21854e-17	-3.68066e-10	-1.22251	4.34566e-08	-3.68066e-10	-1.08833
205506223	chr1:205506223:A:C	2.70158e-17	-3.68066e-10	-1.02552	5.42321e-08	-3.68066e-10	-0.866815
205506298	chr1:205506298:G:A	8.98434e-18	-2.12646	-4.18584e-10	1.53158e-08	-2.1312	-4.18584e-10
205506423	chr1:205506423:A:G	3.37878e-18	-2.13087	-0.973557	6.45549e-09	-2.1206	-0.874554
205506511	chr1:205506511:A:G	3.40405e-18	-2.13102	-0.965953	6.51448e-09	-2.12119	-0.864874
205506548	chr1:205506548:G:A	2.31722e-17	-3.68066e-10	-1.17899	3.59229e-08	-3.68066e-10	-1.27871
205506752	chr1:205506752:C:T	3.53031e-17	-3.68066e-10	-0.757973	6.54306e-08	-3.68066e-10	-0.679097
205506856	chr1:205506856:C:A	2.63485e-18	-2.00094	-1.35218	3.91757e-09	-2.09653	-1.39809
205506873	chr1:205506873:A:T	3.90958e-18	-1.63055	-1.32797	7.07291e-09	-1.71095	-1.19286
205506876	chr1:205506876:T:C	1.86744e-17	-3.68066e-10	-1.39479	3.19947e-08	-3.68066e-10	-1.39452
205506935	chr1:205506935:G:A	2.51512e-17	-3.68066e-10	-1.09704	4.97406e-08	-3.68066e-10	-0.953267
205507010	chr1:205507010:T:G	2.08714e-17	-3.68066e-10	-1.28356	3.74089e-08	-3.68066e-10	-1.23818
205507021	chr1:205507021:C:T	1.97893e-17	-3.68066e-10	-1.3368	3.73219e-08	-3.68066e-10	-1.24051
205507397	chr1:205507397:C:T	3.79908e-18	-1.67232	-1.31486	6.94773e-09	-1.74763	-1.17405
205507495	chr1:205507495:T:C	3.38766e-18	-2.13728	-0.964523	6.45464e-09	-2.12809	-0.867196
205507558	chr1:205507558:C:T	4.03241e-17	-3.68066e-10	-0.624993	7.48487e-08	-3.68066e-10	-0.544619
205507653	chr1:205507653:A:T	2.81997e-18	-2.08628	-1.19894	5.01414e-09	-2.02014	-1.22768
205507940	chr1:205507940:G:T	2.316e-17	-3.68066e-10	-1.17952	4.41673e-08	-3.68066e-10	-1.0721
205508024	chr1:205508024:T:C	3.35203e-18	-2.13566	-0.976722	6.39061e-09	-2.12563	-0.879629
205508038	chr1:205508038:T:C	2.67291e-17	-3.68066e-10	-1.03619	5.35131e-08	-3.68066e-10	-0.880161
205508279	chr1:205508279:AG:A	4.31106e-18	-1.53412	-1.32664	7.74634e-09	-1.62197	-1.19089
205508335	chr1:205508335:A:T	4.0266e-18	-1.60167	-1.32735	7.27315e-09	-1.68394	-1.19196
205508398	chr1:205508398:G:A	3.26743e-18	-2.13733	-1.00061	6.2021e-09	-2.12767	-0.907535
205508817	chr1:205508817:C:T	7.10071e-17	-3.68066e-10	-0.0591636	1.433e-07	-3.68066e-10	0.104852
205509157	chr1:205509157:G:A	3.85495e-18	-1.63476	-1.33782	6.94603e-09	-1.71404	-1.20787
205509473	chr1:205509473:G:C	6.45236e-18	-1.92372	-0.533774	2.18263e-08	-2.14892	0.371947
205509501	chr1:205509501:T:G	9.05064e-18	-2.11911	-4.18584e-10	1.95272e-08	-1.88828	-4.18584e-10
205509834	chr1:205509834:C:T	1.79813e-17	-3.68066e-10	-1.43261	3.06664e-08	-3.68066e-10	-1.43692
205509998	chr1:205509998:T:C	2.40694e-18	-2.0131	-1.43049	6.19989e-09	-1.61092	-1.42464
205510575	chr1:205510575:G:A	2.73468e-17	-3.68066e-10	-1.01335	5.01978e-08	-3.68066e-10	-0.944117
205510614	chr1:205510614:G:A	2.34842e-18	-2.10365	-1.36455	3.69416e-09	-2.14754	-1.4058
205510642	chr1:205510642:C:T	3.88822e-18	-1.63665	-1.32735	7.03871e-09	-1.7167	-1.19196
205510668	chr1:205510668:T:A	4.80276e-18	-2.13316	-0.619589	7.82435e-09	-2.09596	-0.70689
205510707	chr1:205510707:C:G	9.18167e-18	-2.10473	-4.18584e-10	1.85391e-08	-1.9402	-4.18584e-10
205510745	chr1:205510745:T:C	3.26983e-18	-2.13556	-1.00164	6.2171e-09	-2.12499	-0.907795
205511122	chr1:205511122:G:A	2.47425e-18	-2.13848	-1.27752	4.23514e-09	-2.11074	-1.30593
205511471	chr1:205511471:A:G	2.37707e-17	-3.68066e-10	-1.15349	4.18e-08	-3.68066e-10	-1.12719
205511654	chr1:205511654:G:C	2.66635e-17	-3.68066e-10	-1.03865	5.34073e-08	-3.68066e-10	-0.882139
205511825	chr1:205511825:G:A	1.95063e-17	-3.68066e-10	-1.35121	3.64631e-08	-3.68066e-10	-1.26379
205512084	chr1:205512084:TGGGGGAC:T	5.85223e-18	-1.26159	-1.29353	1.03405e-08	-1.38324	-1.14078
205512187	chr1:205512187:C:A	1.87713e-17	-3.68066e-10	-1.38961	3.4447e-08	-3.68066e-10	-1.32067
205513061	chr1:205513061:G:A	2.74883e-18	-1.88693	-1.42384	3.59061e-09	-2.1451	-1.43667
205513656	chr1:205513656:G:C	2.18901e-17	-3.68066e-10	-1.23591	4.06056e-08	-3.68066e-10	-1.15618
205513657	chr1:205513657:T:C	2.09546e-17	-3.68066e-10	-1.27959	3.75555e-08	-3.68066e-10	-1.23427
205513752	chr1:205513752:T:C	1.80125e-17	-3.68066e-10	-1.43088	3.09523e-08	-3.68066e-10	-1.42764
205513996	chr1:205513996:T:C	2.20883e-17	-3.68066e-10	-1.2269	3.69033e-08	-3.68066e-10	-1.25179
205514034	chr1:205514034:C:T	1.79504e-17	-3.68066e-10	-1.43433	3.0883e-08	-3.68066e-10	-1.42988
205514178	chr1:205514178:G:T	6.57215e-17	-3.68066e-10	-0.136518	1.23596e-07	-3.68066e-10	-0.0430701
205514448	chr1:205514448:G:A	2.18984e-17	-3.68066e-10	-1.23553	4.01484e-08	-3.68066e-10	-1.1675
205514467	chr1:205514467:C:G	4.00624e-18	-1.62049	-1.3136	7.31852e-09	-1.69437	-1.17531
205514667	chr1:205514667:A:G	7.07419e-18	-1.61988	-0.745608	1.30039e-08	-1.38951	-0.905326
205514945	chr1:205514945:G:A	2.7047e-18	-1.89418	-1.43277	5.82277e-09	-1.73145	-1.36686
205515246	chr1:205515246:G:A	2.17504e-18	-2.11064	-1.43426	4.15367e-09	-2.07789	-1.3582
205515297	chr1:205515297:C:T	2.44351e-18	-1.99573	-1.43278	4.73745e-09	-1.95071	-1.35388
205515321	chr1:205515321:C:T	7.40837e-17	-3.68066e-10	-0.016748	1.69392e-07	-3.68066e-10	0.272127
205515438	chr1:205515438:C:A	5.42201e-18	-1.35804	-1.27344	4.56264e-09	-2.08235	-1.25984
205515457	chr1:205515457:A:G	4.33667e-18	-1.56618	-1.28866	7.99524e-09	-1.64509	-1.13615
205515753	chr1:205515753:G:A	1.81005e-17	-3.68066e-10	-1.426	3.06949e-08	-3.68066e-10	-1.43599
205516535	chr1:205516535:G:A	3.20067e-18	-1.7414	-1.41718	4.4472e-09	-2.00309	-1.36473
205516899	chr1:205516899:G:A	3.19668e-18	-1.79482	-1.36501	4.83258e-09	-1.99943	-1.28528
205517302	chr1:205517302:G:A	1.95267e-17	-1.35016	-4.18584e-10	2.52133e-08	-1.63272	-4.18584e-10
205517893	chr1:205517893:T:C	5.8255e-17	-3.68066e-10	-0.257114	1.38389e-07	-3.68066e-10	0.0699801
205518099	chr1:205518099:G:A	1.16575e-16	-3.68066e-10	0.436587	2.03795e-07	-3.68066e-10	0.457026
205518391	chr1:205518391:G:A	2.88671e-18	-2.09436	-1.16746	5.27866e-09	-1.93593	-1.26049
205518516	chr1:205518516:G:A	3.13107e-18	-1.81572	-1.36485	8.40674e-09	-1.41778	-1.31328
205518594	chr1:205518594:T:C	2.31763e-18	-2.14882	-1.33258	3.828e-09	-2.13111	-1.38663
205518627	chr1:205518627:G:A	2.32708e-18	-2.13645	-1.34088	3.86921e-09	-2.1485	-1.35854
205518645	chr1:205518645:T:C	3.3485e-17	-3.68066e-10	-0.810845	5.07774e-08	-3.68066e-10	-0.932636
205518710	chr1:205518710:C:T	1.19429e-17	-0.745746	-1.09606	8.66316e-09	-1.74768	-0.953326
205518809	chr1:205518809:C:T	4.33594e-17	-3.68066e-10	-0.552421	6.28206e-08	-3.68066e-10	-0.719805
205519214	chr1:205519214:C:T	8.81472e-18	-2.14552	-4.18584e-10	1.6329e-08	-2.06714	-4.18584e-10
205519338	chr1:205519338:C:CCTG	2.89247e-18	-1.90822	-1.35162	4.60261e-09	-1.98536	-1.34811
205519359	chr1:205519359:G:A	4.63791e-18	-2.07377	-0.713913	7.63307e-09	-2.01422	-0.813376
205519626	chr1:205519626:C:T	2.6948e-18	-2.14173	-1.18889	4.7727e-09	-2.08346	-1.21371
205519746	chr1:205519746:G:T	2.95342e-18	-2.12605	-1.11293	4.9745e-09	-2.1147	-1.14106
205519855	chr1:205519855:G:A	2.53895e-18	-2.0433	-1.34689	4.6815e-09	-1.98528	-1.33119
205519917	chr1:205519917:A:C	2.07154e-17	-3.68066e-10	-1.29107	3.53399e-08	-3.68066e-10	-1.29508
205520177	chr1:205520177:G:A	2.19167e-18	-2.1001	-1.43718	3.65118e-09	-2.14001	-1.42503
205520344	chr1:205520344:G:A	4.22508e-18	-2.10491	-0.775998	1.17807e-08	-2.05763	-0.335997
205520375	chr1:205520375:C:T	1.82393e-17	-3.68066e-10	-1.41837	3.07527e-08	-3.68066e-10	-1.43411
205520460	chr1:205520460:A:G	9.02751e-18	-2.12167	-4.18584e-10	1.99915e-08	-1.86478	-4.18584e-10
205520715	chr1:205520715:A:G	2.8169e-17	-3.68066e-10	-0.983721	5.334e-08	-3.68066e-10	-0.8834
205520787	chr1:205520787:G:A	2.13769e-18	-2.14964	-1.41258	3.6612e-09	-2.12532	-1.43697
205520970	chr1:205520970:G:A	2.25436e-18	-2.07186	-1.43721	4.34584e-09	-1.96014	-1.43073
205520988	chr1:205520988:G:T	3.12052e-18	-2.14407	-1.03987	4.95236e-09	-2.14755	-1.11268
205521028	chr1:205521028:G:A	2.05829e-17	-3.68066e-10	-1.29749	3.65194e-08	-3.68066e-10	-1.26224
205521392	chr1:205521392:T:C	2.04231e-17	-3.68066e-10	-1.30528	4.01084e-08	-3.68066e-10	-1.1685
205521509	chr1:205521509:C:T	2.62872e-17	-3.68066e-10	-1.05286	5.01554e-08	-3.68066e-10	-0.944961
205521591	chr1:205521591:G:A	5.17316e-18	-2.04914	-0.629325	8.13262e-09	-2.14829	-0.615915
205521617	chr1:205521617:C:A	1.79155e-17	-3.68066e-10	-1.43627	3.06734e-08	-3.68066e-10	-1.43669
205522124	chr1:205522124:C:A	1.00085e-17	-2.04826	0.0297531	2.21664e-08	-2.02585	0.264344
205522189	chr1:205522189:G:A	9.17649e-18	-2.1053	-4.18584e-10	2.09873e-08	-1.81617	-4.18584e-10
205522445	chr1:205522445:ACCT:A	4.03545e-17	-0.624241	-4.18584e-10	5.67076e-08	-0.822179	-4.18584e-10
205523215	chr1:205523215:A:G	2.72457e-17	-3.68066e-10	-1.01705	5.14777e-08	-3.68066e-10	-0.918939
205523551	chr1:205523551:G:A	8.34348e-18	-1.97003	-0.230429	3.83611e-08	-1.15712	-0.0559212
205523628	chr1:205523628:A:G	3.28199e-18	-1.72864	-1.40485	4.84449e-09	-1.87188	-1.41037
205524118	chr1:205524118:T:C	3.35317e-18	-2.05945	-1.05259	1.31157e-08	-1.49539	-0.790887
205525380	chr1:205525380:G:A	2.1496e-18	-2.14403	-1.41263	3.8627e-09	-2.08344	-1.42528
205525384	chr1:205525384:A:G	3.1302e-18	-2.11143	-1.06941	5.51519e-09	-2.14215	-1.01043
205525843	chr1:205525843:G:A	1.66768e-17	-1.50793	-4.18584e-10	4.15084e-08	-1.13419	-4.18584e-10
205526034	chr1:205526034:C:T	1.8783e-17	-3.68066e-10	-1.38899	3.57753e-08	-3.68066e-10	-1.28283
205526044	chr1:205526044:C:T	1.82494e-17	-3.68066e-10	-1.41781	3.16544e-08	-3.68066e-10	-1.40521
205526264	chr1:205526264:A:G	3.56759e-18	-1.68606	-1.36399	4.826e-09	-1.8814	-1.40467
205527060	chr1:205527060:A:G	1.91872e-17	-3.68066e-10	-1.3677	3.35632e-08	-3.68066e-10	-1.34666
205527329	chr1:205527329:A:G	1.83086e-17	-3.68066e-10	-1.41457	3.41159e-08	-3.68066e-10	-1.33032
205527627	chr1:205527627:G:C	2.26931e-17	-3.68066e-10	-1.19988	4.25354e-08	-3.68066e-10	-1.10975
205527938	chr1:205527938:G:A	3.95256e-18	-1.83487	-1.11272	3.01689e-08	-0.487035	-0.96624
205527965	chr1:205527965:G:C	1.86894e-17	-3.68066e-10	-1.39399	3.24383e-08	-3.68066e-10	-1.38075
205528324	chr1:205528324:G:A	2.53147e-18	-2.05896	-1.33418	9.36969e-09	-1.43014	-1.19246
205528445	chr1:205528445:C:G	1.88002e-17	-3.68066e-10	-1.38807	3.12807e-08	-3.68066e-10	-1.41709
205528471	chr1:205528471:C:T	2.19831e-18	-2.14825	-1.386	5.02878e-09	-1.93556	-1.30935
205528634	chr1:205528634:GAGA:G	2.76324e-18	-2.13099	-1.17455	4.78143e-09	-2.14966	-1.14569
205528893	chr1:205528893:T:C	3.95075e-18	-1.97873	-0.969308	6.17262e-09	-2.12723	-0.912736
205528917	chr1:205528917:C:T	1.07275e-17	-1.94914	-4.18584e-10	2.10831e-08	-1.81162	-4.18584e-10
205529215	chr1:205529215:C:G	2.28716e-18	-2.14968	-1.34495	4.02812e-09	-2.12313	-1.34365
205529715	chr1:205529715:G:T	2.74905e-18	-2.10254	-1.20815	5.87777e-09	-2.05309	-1.03582
205530367	chr1:205530367:G:A	9.67032e-18	-2.14596	0.093076	2.42752e-08	-1.92577	0.255133
205530449	chr1:205530449:C:G	3.75122e-18	-2.08928	-0.910578	9.97313e-09	-1.93523	-0.624962
205530467	chr1:205530467:G:A	5.92255e-18	-2.14962	-0.393553	1.66793e-08	-1.83026	-0.215652
205530483	chr1:205530483:C:T	9.18682e-18	-2.0729	-0.0312753	4.66861e-08	-1.18292	0.166273
205530532	chr1:205530532:C:T	2.88375e-18	-1.94584	-1.31701	6.78193e-09	-1.75726	-1.18856
205530573	chr1:205530573:T:C	9.00266e-18	-2.08257	-0.0418588	4.46926e-08	-1.21593	0.155653
205530894	chr1:205530894:C:A	1.01398e-17	-2.00547	-4.18584e-10	2.9463e-08	-1.47695	-4.18584e-10
205531075	chr1:205531075:A:T	1.00717e-17	-2.1379	0.125686	3.03338e-08	-1.72551	0.277686
205531214	chr1:205531214:C:T	2.68471e-18	-2.14378	-1.19059	4.36011e-09	-2.14148	-1.24611
205531273	chr1:205531273:G:A	1.83644e-17	-3.68066e-10	-1.41153	3.28854e-08	-3.68066e-10	-1.36706
205531458	chr1:205531458:C:G	1.52802e-17	-1.59539	-4.18584e-10	3.45082e-08	-1.31889	-4.18584e-10
205531591	chr1:205531591:T:A	2.38822e-18	-2.03447	-1.41692	5.50641e-09	-1.71861	-1.43556
205531701	chr1:205531701:C:T	2.28497e-18	-2.13272	-1.36287	5.52282e-09	-1.75223	-1.39897
205532045	chr1:205532045:C:T	4.31973e-18	-1.4474	-1.41135	2.9001e-08	-0.171406	-1.32135
205532053	chr1:205532053:T:C	2.59086e-18	-1.97878	-1.39117	3.81572e-09	-2.1395	-1.38146
205532341	chr1:205532341:A:G	5.71016e-18	-2.12223	-0.457465	1.03733e-08	-1.93724	-0.583612
205532393	chr1:205532393:A:G	5.78758e-18	-2.14942	-0.416811	8.70293e-09	-2.12715	-0.569275
205532459	chr1:205532459:C:T	1.79354e-17	-3.68066e-10	-1.43517	3.13775e-08	-3.68066e-10	-1.41399
205532478	chr1:205532478:T:C	2.61522e-17	-3.68066e-10	-1.05801	4.32459e-08	-3.68066e-10	-1.09319
205532715	chr1:205532715:A:G	9.44759e-18	-2.08502	0.00884081	1.65633e-08	-1.85502	-0.197882
205533138	chr1:205533138:C:T	1.8327e-17	-3.68066e-10	-1.41357	3.42613e-08	-3.68066e-10	-1.32607
205533639	chr1:205533639:TGCC:T	1.07008e-17	-2.09775	0.146121	1.62095e-08	-2.14727	0.0727868
205533675	chr1:205533675:G:C	1.00608e-17	-2.0133	-4.18584e-10	2.89292e-08	-1.49524	-4.18584e-10
205533715	chr1:205533715:C:T	1.0751e-17	-1.94694	-4.18584e-10	1.56534e-08	-2.1094	-4.18584e-10
205534040	chr1:205534040:T:C	5.88367e-18	-2.1482	-0.401562	8.76098e-09	-2.14111	-0.548674
205534639	chr1:205534639:C:T	2.596e-18	-1.98189	-1.38609	7.89689e-09	-1.4289	-1.36472
205534749	chr1:205534749:A:G	7.27593e-18	-1.83483	-0.502544	1.72132e-08	-1.98885	-0.0255631
205535031	chr1:205535031:T:C	2.12298e-18	-2.14577	-1.42336	3.72792e-09	-2.14683	-1.3974
205535300	chr1:205535300:G:A	2.43653e-18	-1.99691	-1.43446	4.00229e-09	-2.14624	-1.32698
205535367	chr1:205535367:C:T	1.88362e-17	-3.68066e-10	-1.38616	3.52677e-08	-3.68066e-10	-1.29712
205535799	chr1:205535799:C:T	6.13502e-17	-3.68066e-10	-0.205346	1.1061e-07	-3.68066e-10	-0.154079
205536349	chr1:205536349:G:A	2.24756e-18	-2.07587	-1.43623	3.58899e-09	-2.14517	-1.43704
205536569	chr1:205536569:AT:A	1.3353e-17	-1.7302	-4.18584e-10	4.93195e-08	-0.961768	-4.18584e-10
205536674	chr1:205536674:T:C	9.2231e-18	-2.10023	-4.18584e-10	1.65e-08	-2.05673	-4.18584e-10
205536707	chr1:205536707:T:C	2.18845e-17	-3.68066e-10	-1.23617	4.47751e-08	-3.68066e-10	-1.05844
205536935	chr1:205536935:G:A	1.03405e-17	-0.798279	-1.1876	9.68294e-08	0.728181	-1.01532
205537255	chr1:205537255:C:A	4.01441e-18	-1.77557	-1.15648	4.53984e-09	-2.12479	-1.2224
205537824	chr1:205537824:A:G	2.9545e-18	-2.13843	-1.10018	5.55254e-09	-2.14079	-1.00504
205537833	chr1:205537833:A:G	2.09655e-18	-2.14996	-1.43169	3.64062e-09	-2.13114	-1.4368
205537922	chr1:205537922:G:A	3.95128e-18	-1.78702	-1.16089	4.509e-09	-2.12782	-1.2262
205538207	chr1:205538207:C:A	2.33529e-18	-2.04263	-1.43118	3.84929e-09	-2.07511	-1.43709
205538559	chr1:205538559:T:C	3.76024e-18	-1.58589	-1.41157	9.44739e-09	-1.19487	-1.41948
205538793	chr1:205538793:C:T	2.33233e-18	-2.03965	-1.43543	3.86753e-09	-2.0728	-1.43467
205538919	chr1:205538919:T:C	1.40131e-17	-1.68195	-4.18584e-10	5.34977e-08	-0.880448	-4.18584e-10
205538961	chr1:205538961:T:C	2.28847e-17	-3.68066e-10	-1.19148	4.75203e-08	-3.68066e-10	-0.998931
205539234	chr1:205539234:G:T	2.44443e-18	-2.00323	-1.42491	3.98003e-09	-2.04171	-1.43708
205539362	chr1:205539362:C:T	2.32663e-18	-2.0421	-1.43542	3.8598e-09	-2.07477	-1.4347
205539452	chr1:205539452:T:C	3.35239e-18	-1.83788	-1.27439	5.79917e-09	-1.84216	-1.26021
205539688	chr1:205539688:G:A	6.01011e-17	-3.68066e-10	-0.225916	1.08532e-07	-3.68066e-10	-0.173038
205539725	chr1:205539725:GCCAA:G	2.23043e-18	-2.0863	-1.43345	3.80464e-09	-2.11134	-1.41253
205539746	chr1:205539746:C:T	1.84546e-17	-3.68066e-10	-1.40663	3.29737e-08	-3.68066e-10	-1.36438
205539747	chr1:205539747:C:T	2.08753e-18	-2.14955	-1.43641	3.67123e-09	-2.1233	-1.43626
205539899	chr1:205539899:C:T	2.31512e-18	-2.14376	-1.33872	3.99345e-09	-2.10227	-1.37316
205540137	chr1:205540137:G:C	5.26434e-18	-1.45546	-1.20553	1.25126e-08	-1.13461	-1.19874
205540264	chr1:205540264:T:TAG	1.8257e-17	-3.68066e-10	-1.41739	3.24101e-08	-3.68066e-10	-1.38162
205540570	chr1:205540570:G:A	1.34167e-17	-1.72544	-4.18584e-10	4.99618e-08	-0.948829	-4.18584e-10
205540594	chr1:205540594:G:A	2.32331e-18	-2.04268	-1.43627	3.85278e-09	-2.07728	-1.43401
205540681	chr1:205540681:G:A	2.23017e-18	-2.08383	-1.43604	3.71521e-09	-2.12186	-1.4258
205540806	chr1:205540806:C:T	3.74785e-18	-2.10995	-0.890816	5.77867e-09	-2.14917	-0.956745
205540890	chr1:205540890:C:T	5.58983e-17	-3.68066e-10	-0.298409	1.00475e-07	-3.68066e-10	-0.25018
205541114	chr1:205541114:C:T	2.40417e-18	-2.01506	-1.42968	3.92938e-09	-2.05423	-1.43737
205541248	chr1:205541248:G:A	2.76051e-18	-1.87193	-1.4346	4.59243e-09	-1.89851	-1.43716
205542260	chr1:205542260:G:A	6.48592e-17	-3.68066e-10	-0.149725	1.17359e-07	-3.68066e-10	-0.094849
205542426	chr1:205542426:C:T	3.17712e-18	-1.74456	-1.42141	6.27655e-09	-1.58609	-1.43718
205542620	chr1:205542620:A:G	2.99591e-18	-1.80765	-1.41705	5.84197e-09	-1.65931	-1.43571
205543190	chr1:205543190:A:G	3.02899e-18	-1.79345	-1.42027	5.93106e-09	-1.64332	-1.43656
205543350	chr1:205543350:T:C	4.29451e-18	-1.53169	-1.33291	2.22646e-08	-0.488083	-1.26901
205543464	chr1:205543464:A:G	1.384e-17	-1.69438	-4.18584e-10	5.25027e-08	-0.899222	-4.18584e-10
205543563	chr1:205543563:T:C	2.33892e-18	-2.07304	-1.39921	3.78347e-09	-2.10231	-1.42713
205543789	chr1:205543789:A:G	2.39142e-18	-2.0379	-1.41215	3.86718e-09	-2.07439	-1.43317
205544054	chr1:205544054:T:A	2.41261e-18	-2.03028	-1.41096	3.89451e-09	-2.06794	-1.43258
205544256	chr1:205544256:T:C	7.09798e-18	-1.32707	-1.03507	1.526e-08	-1.02535	-1.1095
205544734	chr1:205544734:T:G	2.28284e-18	-2.06441	-1.43211	3.74705e-09	-2.10792	-1.4312
205544866	chr1:205544866:C:T	1.84017e-17	-3.68066e-10	-1.4095	3.30682e-08	-3.68066e-10	-1.36152
205544961	chr1:205544961:A:G	1.86426e-17	-3.68066e-10	-1.39649	3.34034e-08	-3.68066e-10	-1.35143
205545019	chr1:205545019:C:T	6.43817e-17	-3.68066e-10	-0.157114	1.16485e-07	-3.68066e-10	-0.102321
205545098	chr1:205545098:G:A	2.4021e-18	-2.04855	-1.39704	3.86189e-09	-2.08334	-1.42559
205545194	chr1:205545194:G:A	2.46298e-18	-2.01848	-1.40209	3.95918e-09	-2.05671	-1.42734
205545431	chr1:205545431:G:A	1.92776e-17	-3.68066e-10	-1.363	3.70305e-08	-3.68066e-10	-1.24835
205545618	chr1:205545618:A:G	2.46287e-18	-2.02008	-1.40053	3.95651e-09	-2.05823	-1.4265
205546160	chr1:205546160:C:A	2.26089e-18	-2.06902	-1.43717	3.77344e-09	-2.11117	-1.42093
205546264	chr1:205546264:C:CTGGGG	8.80412e-18	-2.14672	-4.18584e-10	1.51281e-08	-2.14353	-4.18584e-10
205546708	chr1:205546708:C:G	2.12805e-18	-2.14511	-1.42163	3.75923e-09	-2.10536	-1.43052
205546761	chr1:205546761:A:T	2.57521e-17	-3.68066e-10	-1.07343	4.57056e-08	-3.68066e-10	-1.03787
205546793	chr1:205546793:C:T	2.25883e-18	-2.06999	-1.43711	3.76809e-09	-2.11194	-1.42158
205546827	chr1:205546827:A:G	2.26801e-18	-2.06648	-1.43656	3.76623e-09	-2.10952	-1.42449
205547569	chr1:205547569:A:G	2.30381e-18	-2.05325	-1.43413	3.78023e-09	-2.09987	-1.43043
205547619	chr1:205547619:G:A	5.02893e-18	-2.122	-0.584737	7.77658e-09	-2.15	-0.658966
205547647	chr1:205547647:A:G	2.20263e-17	-3.68066e-10	-1.22971	4.6691e-08	-3.68066e-10	-1.01654
205547679	chr1:205547679:C:G	2.83573e-18	-2.13264	-1.14701	5.27323e-09	-2.13463	-1.06282
205547741	chr1:205547741:G:T	2.25288e-18	-2.07494	-1.43479	3.72793e-09	-2.11515	-1.42909
205547799	chr1:205547799:C:T	2.22061e-18	-2.09321	-1.43095	3.73553e-09	-2.14985	-1.39234
205547970	chr1:205547970:C:T	1.79007e-17	-3.68066e-10	-1.43711	3.08083e-08	-3.68066e-10	-1.4323
205548042	chr1:205548042:A:T	2.24924e-18	-2.07719	-1.43416	3.71898e-09	-2.11659	-1.43004
205548072	chr1:205548072:G:A	2.3638e-17	-3.68066e-10	-1.15909	3.86019e-08	-3.68066e-10	-1.20679
205548171	chr1:205548171:T:C	2.77057e-18	-2.08996	-1.21293	5.55691e-09	-2.00338	-1.14166
205548300	chr1:205548300:G:A	7.15923e-17	-3.68066e-10	-0.0509555	1.29228e-07	-3.68066e-10	0.00149177
205548482	chr1:205548482:A:G	2.23193e-18	-2.08436	-1.43472	3.70441e-09	-2.12264	-1.42792
205548510	chr1:205548510:G:A	1.93899e-17	-3.68066e-10	-1.35719	3.73586e-08	-3.68066e-10	-1.23952
205548627	chr1:205548627:T:C	2.76586e-18	-2.09038	-1.21422	5.54511e-09	-2.00403	-1.14314
205548702	chr1:205548702:A:G	2.37644e-18	-2.03743	-1.41891	3.8394e-09	-2.07873	-1.43604
205548726	chr1:205548726:T:C	1.35002e-17	-1.71924	-4.18584e-10	5.00919e-08	-0.946228	-4.18584e-10
205549043	chr1:205549043:A:C	1.7896e-17	-3.68066e-10	-1.43737	3.06586e-08	-3.68066e-10	-1.43717
205549286	chr1:205549286:T:C	3.92882e-18	-1.64681	-1.30679	4.16313e-09	-2.08455	-1.34927
205549477	chr1:205549477:G:A	2.09435e-18	-2.1464	-1.4363	3.71898e-09	-2.10961	-1.43703
205549636	chr1:205549636:C:T	1.79283e-17	-3.68066e-10	-1.43557	3.0801e-08	-3.68066e-10	-1.43254
205549637	chr1:205549637:G:A	1.33601e-17	-1.72967	-4.18584e-10	4.91546e-08	-0.965117	-4.18584e-10
205549848	chr1:205549848:G:A	1.85223e-17	-3.68066e-10	-1.40297	3.39081e-08	-3.68066e-10	-1.33643
205550723	chr1:205550723:G:A	1.80405e-17	-3.68066e-10	-1.42932	3.13757e-08	-3.68066e-10	-1.41406
205550748	chr1:205550748:G:A	1.31565e-17	-1.74503	-4.18584e-10	4.78295e-08	-0.992446	-4.18584e-10
205551209	chr1:205551209:AT:A	2.38467e-18	-2.0303	-1.42258	3.85862e-09	-2.0729	-1.43688
205551804	chr1:205551804:T:A	2.18014e-17	-3.68066e-10	-1.23997	3.68233e-08	-3.68066e-10	-1.25396
205551806	chr1:205551806:T:A	2.18568e-17	-3.68066e-10	-1.23743	4.02751e-08	-3.68066e-10	-1.16435
205551833	chr1:205551833:ATATATAGTTATATGTG:A	3.65938e-17	-3.68066e-10	-0.722066	7.42679e-08	-3.68066e-10	-0.552408
205552117	chr1:205552117:T:C	1.811e-17	-3.68066e-10	-1.42548	3.24637e-08	-3.68066e-10	-1.37997
205552516	chr1:205552516:G:A	1.90364e-17	-3.68066e-10	-1.37559	3.44033e-08	-3.68066e-10	-1.32193
205552556	chr1:205552556:T:C	2.02641e-17	-3.68066e-10	-1.31309	3.73038e-08	-3.68066e-10	-1.24099
205553059	chr1:205553059:T:C	6.68204e-17	-3.68066e-10	-0.119936	1.21613e-07	-3.68066e-10	-0.05924
205553598	chr1:205553598:G:C	2.8658e-18	-2.11208	-1.15702	5.31076e-09	-2.11499	-1.07536
205553698	chr1:205553698:G:A	2.05034e-17	-3.68066e-10	-1.30135	3.52977e-08	-3.68066e-10	-1.29627
205554079	chr1:205554079:G:A	1.94044e-17	-3.68066e-10	-1.35644	3.57848e-08	-3.68066e-10	-1.28256
205554218	chr1:205554218:A:G	1.90901e-17	-3.68066e-10	-1.37277	3.64288e-08	-3.68066e-10	-1.26473
205554686	chr1:205554686:CAGAAAGCCACATATTGTATG:C	1.83573e-17	-3.68066e-10	-1.41192	3.08754e-08	-3.68066e-10	-1.43013
205554778	chr1:205554778:C:T	4.54729e-18	-2.08891	-0.718502	6.87243e-09	-2.14367	-0.788901
205554978	chr1:205554978:A:G	2.46124e-18	-2.07217	-1.34911	4.42655e-09	-2.08458	-1.28788
205555099	chr1:205555099:T:G	1.95698e-17	-3.68066e-10	-1.34796	3.45425e-08	-3.68066e-10	-1.3179
205555206	chr1:205555206:A:G	2.11954e-18	-2.13338	-1.43737	3.86135e-09	-2.07865	-1.43042
205555467	chr1:205555467:G:A	2.38837e-18	-2.02486	-1.42647	3.87194e-09	-2.06899	-1.43734
205555529	chr1:205555529:T:C	1.4237e-17	-1.6661	-4.18584e-10	2.75302e-08	-1.5448	-4.18584e-10
205555965	chr1:205555965:G:A	4.46462e-18	-1.67323	-1.15253	1.13879e-08	-1.40262	-1.02492
205556310	chr1:205556310:A:G	2.60652e-18	-2.09689	-1.26704	4.9746e-09	-2.11481	-1.14093
205556624	chr1:205556624:G:A	3.74739e-18	-1.6862	-1.31469	4.07827e-09	-2.09907	-1.35535
205556670	chr1:205556670:C:T	3.94446e-18	-1.51229	-1.43734	1.00719e-08	-1.11362	-1.43672
205556799	chr1:205556799:C:T	1.93941e-17	-3.68066e-10	-1.35697	3.22567e-08	-3.68066e-10	-1.38636
205557069	chr1:205557069:A:G	2.46374e-18	-2.06772	-1.35254	4.39346e-09	-2.0799	-1.30007
205557133	chr1:205557133:T:C	1.26002e-17	-1.78823	-4.18584e-10	4.43821e-08	-1.06725	-4.18584e-10
205557151	chr1:205557151:A:C	1.89151e-17	-3.68066e-10	-1.38199	3.4103e-08	-3.68066e-10	-1.3307
205557231	chr1:205557231:T:C	1.85409e-17	-3.68066e-10	-1.40196	3.33265e-08	-3.68066e-10	-1.35373
205557509	chr1:205557509:G:A	4.43751e-18	-1.62587	-1.20598	4.48252e-09	-2.09255	-1.26735
205557936	chr1:205557936:A:C	9.66125e-18	-2.05382	-4.18584e-10	1.5298e-08	-2.13237	-4.18584e-10
205558641	chr1:205558641:C:T	1.97028e-17	-3.68066e-10	-1.34118	3.59078e-08	-3.68066e-10	-1.27913
205558651	chr1:205558651:C:T	2.21358e-17	-3.68066e-10	-1.22475	3.56945e-08	-3.68066e-10	-1.28509
205558786	chr1:205558786:T:C	2.40443e-18	-2.02134	-1.4233	3.88689e-09	-2.06546	-1.43701
205559231	chr1:205559231:C:T	1.79072e-17	-3.68066e-10	-1.43674	3.06569e-08	-3.68066e-10	-1.43723
205559398	chr1:205559398:AAAAATGAG:A	5.08246e-18	-1.44802	-1.24812	1.19328e-08	-1.13887	-1.24193
205559506	chr1:205559506:G:T	3.02691e-18	-1.83913	-1.37527	4.71012e-09	-2.13967	-1.1707
205559842	chr1:205559842:C:T	1.88729e-17	-3.68066e-10	-1.38422	3.39823e-08	-3.68066e-10	-1.33425
205560175	chr1:205560175:C:T	2.11502e-18	-2.13636	-1.43652	3.82485e-09	-2.08441	-1.43415
205561946	chr1:205561946:CA:C	8.7756e-18	-2.14997	-4.18584e-10	1.50364e-08	-2.14961	-4.18584e-10
205562390	chr1:205562390:A:G	4.8592e-18	-2.08332	-0.657752	7.30958e-09	-2.14182	-0.729086
205562553	chr1:205562553:T:C	1.83537e-17	-3.68066e-10	-1.41211	3.11552e-08	-3.68066e-10	-1.42111
205562890	chr1:205562890:C:G	6.4035e-18	-1.56322	-0.901876	6.17288e-09	-2.05187	-0.988053
205562909	chr1:205562909:T:C	1.99601e-17	-3.68066e-10	-1.32821	3.66266e-08	-3.68066e-10	-1.25931
205563289	chr1:205563289:C:T	1.26417e-17	-1.78494	-4.18584e-10	4.4714e-08	-1.0598	-4.18584e-10
205563569	chr1:205563569:G:A	1.87258e-17	-3.68066e-10	-1.39204	3.39859e-08	-3.68066e-10	-1.33414
205563748	chr1:205563748:C:T	6.61502e-18	-1.61192	-0.820685	6.52106e-09	-2.07184	-0.913212
205563877	chr1:205563877:A:G	2.22617e-18	-2.12124	-1.40042	4.12809e-09	-2.04039	-1.40189
205563954	chr1:205563954:T:C	2.21401e-18	-2.12355	-1.40359	4.09581e-09	-2.04517	-1.40495
205564150	chr1:205564150:T:C	1.29259e-17	-1.76271	-4.18584e-10	4.64942e-08	-1.02076	-4.18584e-10
205564211	chr1:205564211:G:A	3.02814e-18	-2.0632	-1.15079	1.19529e-08	-1.31698	-1.06214
205564990	chr1:205564990:G:A	4.01641e-18	-1.95961	-0.971946	3.85255e-09	-2.14938	-1.36197
205565001	chr1:205565001:C:T	2.97546e-18	-2.12516	-1.10638	8.34179e-09	-2.01259	-0.726224
205565196	chr1:205565196:AC:A	7.23079e-18	-1.86145	-0.482147	1.55887e-08	-1.94495	-0.168587
205565226	chr1:205565226:T:C	4.87625e-17	-3.68066e-10	-0.434982	1.06091e-07	-3.68066e-10	-0.19579
205565291	chr1:205565291:C:T	1.03268e-17	-0.742191	-1.24501	1.07073e-08	-1.20561	-1.28355
205565854	chr1:205565854:G:A	4.15173e-17	-0.595833	-4.18584e-10	1.17572e-07	-0.0930325	-4.18584e-10
205565964	chr1:205565964:G:A	1.96246e-17	-3.68066e-10	-1.34516	3.62695e-08	-3.68066e-10	-1.26911
205566505	chr1:205566505:T:C	4.11878e-18	-1.48521	-1.42118	8.91026e-09	-1.29005	-1.38283
205566556	chr1:205566556:C:T	2.80622e-18	-2.1453	-1.1448	5.32386e-09	-1.99941	-1.18848
205566697	chr1:205566697:C:T	2.12671e-17	-3.68066e-10	-1.26478	4.09124e-08	-3.68066e-10	-1.14866
205567201	chr1:205567201:G:A	4.43162e-17	-3.68066e-10	-0.530594	7.63325e-08	-3.68066e-10	-0.524988
205567580	chr1:205567580:C:G	3.76599e-18	-2.14847	-0.847466	7.14784e-09	-1.97862	-0.914657
205567617	chr1:205567617:TTTTTC:T	4.73831e-17	-3.68066e-10	-0.463678	1.04475e-07	-3.68066e-10	-0.211143
205567619	chr1:205567619:TTTC:T	2.13822e-17	-1.25938	-4.18584e-10	8.77435e-08	-0.38567	-4.18584e-10
205567620	chr1:205567620:TTC:T	9.48455e-18	-2.07228	-4.18584e-10	1.70297e-08	-2.02513	-4.18584e-10
205567621	chr1:205567621:TC:T	8.78509e-18	-2.14889	-4.18584e-10	1.90826e-08	-1.91131	-4.18584e-10
205567665	chr1:205567665:T:C	2.46967e-18	-2.14723	-1.27063	5.24008e-09	-1.89157	-1.31218
205567871	chr1:205567871:A:C	2.20318e-17	-3.68066e-10	-1.22946	4.09476e-08	-3.68066e-10	-1.14779
205567883	chr1:205567883:A:T	8.9044e-18	-2.1354	-4.18584e-10	1.571e-08	-2.10579	-4.18584e-10
205568177	chr1:205568177:G:A	2.31268e-17	-3.68066e-10	-1.18095	3.88327e-08	-3.68066e-10	-1.20083
205568730	chr1:205568730:G:A	4.28171e-18	-1.50422	-1.36337	1.07498e-08	-1.04868	-1.43651
205569457	chr1:205569457:A:G	1.95931e-17	-3.68066e-10	-1.34677	3.66231e-08	-3.68066e-10	-1.25941
205569822	chr1:205569822:T:C	2.98105e-17	-0.927082	-4.18584e-10	2.77511e-07	0.765772	-4.18584e-10
205570020	chr1:205570020:C:T	4.26466e-18	-1.99233	-0.879256	9.4156e-09	-1.99982	-0.617902
205570853	chr1:205570853:A:G	2.52538e-17	-3.68066e-10	-1.09297	4.60249e-08	-3.68066e-10	-1.03091
205570961	chr1:205570961:C:T	9.29941e-18	-2.09199	-4.18584e-10	1.58764e-08	-2.09525	-4.18584e-10
205571046	chr1:205571046:G:A	2.97524e-18	-2.12467	-1.10695	5.97119e-09	-2.11711	-0.956028
205571047	chr1:205571047:C:A	3.00041e-18	-2.12276	-1.10044	6.02919e-09	-2.11495	-0.948527
205571232	chr1:205571232:A:G	1.78965e-17	-3.68066e-10	-1.43734	3.07725e-08	-3.68066e-10	-1.43347
205571290	chr1:205571290:T:C	2.21393e-18	-2.09455	-1.43263	4.65944e-09	-1.89775	-1.42344
205572046	chr1:205572046:G:A	4.65975e-17	-3.68066e-10	-0.480396	7.93004e-08	-3.68066e-10	-0.486844
205572280	chr1:205572280:C:T	6.93089e-17	-1.94376	1.86039	1.88786e-07	-1.34161	1.72213
205572387	chr1:205572387:C:A	5.44525e-18	-1.40773	-1.21947	1.18297e-08	-1.025	-1.36447
205572757	chr1:205572757:G:A	2.38116e-17	-1.22486	0.0730875	2.11442e-07	0.558867	-0.0650051
205572935	chr1:205572935:A:G	1.89563e-17	-1.1316	-0.248206	1.87769e-07	0.71598	-0.340855
205573038	chr1:205573038:C:T	2.96036e-17	-3.68066e-10	-0.934048	4.76757e-08	-3.68066e-10	-0.995667
205573039	chr1:205573039:G:A	1.97801e-17	-1.10304	-0.234221	1.99433e-07	0.764228	-0.328838
205573079	chr1:205573079:A:G	2.58423e-17	-3.68066e-10	-1.06993	5.069e-08	-3.68066e-10	-0.934359
205573799	chr1:205573799:C:G	1.93214e-17	-1.17699	-0.183744	1.84572e-07	0.636738	-0.278784
205573909	chr1:205573909:C:A	5.1636e-17	-3.68066e-10	-0.377724	1.2281e-07	-3.68066e-10	-0.0494487
205574195	chr1:205574195:C:T	5.14888e-16	-0.372302	2.29431	7.10755e-07	-0.907223	2.61346
205574264	chr1:205574264:C:A	2.14131e-18	-2.13295	-1.42757	5.26328e-09	-1.80069	-1.39864
205574324	chr1:205574324:A:G	1.08664e-16	-0.553203	0.919516	1.32344e-06	1.34591	0.981992
205574639	chr1:205574639:C:T	3.17199e-18	-1.77892	-1.38867	3.90988e-09	-2.10052	-1.39606
205574734	chr1:205574734:G:A	2.61277e-18	-2.14935	-1.21218	5.05225e-09	-1.92821	-1.31204
205574750	chr1:205574750:G:A	2.09904e-17	-3.68066e-10	-1.27788	3.63052e-08	-3.68066e-10	-1.26813
205574884	chr1:205574884:C:CT	4.11006e-17	-0.605921	-4.18584e-10	4.46821e-07	1.24207	-4.18584e-10
205574936	chr1:205574936:T:C	4.8682e-17	-3.68066e-10	-0.436635	1.14854e-07	-3.68066e-10	-0.116425
205575222	chr1:205575222:C:T	2.25756e-18	-2.08805	-1.4196	3.78404e-09	-2.14629	-1.383
205575406	chr1:205575406:T:G	1.10223e-16	-1.9309	2.31146	3.01453e-07	-1.31679	2.16531
205575430	chr1:205575430:C:T	3.33922e-17	-3.68066e-10	-0.813622	5.73192e-08	-3.68066e-10	-0.811452
205575566	chr1:205575566:G:A	2.60903e-18	-2.14946	-1.2135	5.05805e-09	-1.92536	-1.31375
205575839	chr1:205575839:C:T	1.88055e-17	-3.68066e-10	-1.38779	3.31284e-08	-3.68066e-10	-1.3597
205575980	chr1:205575980:T:C	9.02017e-18	-2.12248	-4.18584e-10	1.5376e-08	-2.12728	-4.18584e-10
205576322	chr1:205576322:C:T	4.79146e-18	-2.11297	-0.642137	9.91431e-09	-2.09085	-0.475257
205576857	chr1:205576857:G:A	6.7947e-17	-1.30044	1.19722	1.00403e-07	-1.6785	1.4276
205576947	chr1:205576947:TTC:T	2.37663e-17	-3.68066e-10	-1.15368	4.3767e-08	-3.68066e-10	-1.08121
205577299	chr1:205577299:AC:A	2.1405e-18	-2.14759	-1.41331	4.01741e-09	-2.05557	-1.41388
205577399	chr1:205577399:C:T	2.92228e-17	-3.68066e-10	-0.946993	4.71792e-08	-3.68066e-10	-1.00613
205577485	chr1:205577485:C:T	3.70842e-17	-3.68066e-10	-0.708751	7.60818e-08	-3.68066e-10	-0.528279
205577680	chr1:205577680:C:T	5.65474e-17	-3.68066e-10	-0.286865	1.3663e-07	-3.68066e-10	0.0571858
205577835	chr1:205577835:G:A	2.33015e-17	-3.68066e-10	-1.17343	4.27388e-08	-3.68066e-10	-1.10498
205578213	chr1:205578213:G:A	1.001e-17	-2.01836	-4.18584e-10	1.51323e-08	-2.14325	-4.18584e-10
205578313	chr1:205578313:G:A	3.69147e-17	-3.68066e-10	-0.713335	7.56392e-08	-3.68066e-10	-0.534113
205578683	chr1:205578683:G:A	8.51766e-18	-2.04587	-0.133934	2.21767e-08	-1.82111	0.0600656
205578689	chr1:205578689:CCT:C	2.81347e-18	-1.85518	-1.43235	8.59501e-09	-1.32808	-1.38083
205578804	chr1:205578804:C:G	4.27715e-16	-0.992445	2.72896	6.85222e-07	-1.40208	3.07174
205578967	chr1:205578967:G:T	1.79591e-17	-3.68066e-10	-1.43384	3.0666e-08	-3.68066e-10	-1.43693
205579201	chr1:205579201:T:C	2.54181e-18	-1.95467	-1.43439	7.37395e-09	-1.4268	-1.43533
205579326	chr1:205579326:CTG:C	4.94687e-18	-2.04784	-0.675347	1.26152e-08	-1.80935	-0.515837
205579491	chr1:205579491:G:A	2.77391e-18	-1.95714	-1.34455	8.07055e-09	-1.44271	-1.32916
205579649	chr1:205579649:G:A	1.57059e-17	-1.56791	-4.18584e-10	2.53083e-08	-1.62895	-4.18584e-10
205579994	chr1:205579994:T:A	2.54101e-18	-2.14735	-1.24203	4.96814e-09	-2.05007	-1.20697
205580146	chr1:205580146:C:T	2.5281e-18	-2.14715	-1.24732	4.94574e-09	-2.04866	-1.2129
205580805	chr1:205580805:G:A	1.30542e-16	0.54975	-4.18584e-10	2.15888e-06	2.81726	-4.18584e-10
205580870	chr1:205580870:C:T	1.58415e-16	0.743277	-4.18584e-10	2.79046e-06	3.07387	-4.18584e-10
205581099	chr1:205581099:A:G	2.78219e-17	-3.68066e-10	-0.996121	5.10619e-08	-3.68066e-10	-0.927049
205581649	chr1:205581649:C:T	5.83135e-17	-1.4893	1.23319	6.36114e-07	-0.325519	1.92081
205581770	chr1:205581770:A:G	2.30543e-18	-2.14175	-1.34493	4.55718e-09	-2.02458	-1.3188
205581963	chr1:205581963:G:A	2.03823e-17	-3.68066e-10	-1.30728	3.54061e-08	-3.68066e-10	-1.2932
205582308	chr1:205582308:T:G	2.78586e-17	-3.68066e-10	-0.994803	4.3864e-08	-3.68066e-10	-1.07899
205582367	chr1:205582367:C:T	2.33948e-18	-2.14057	-1.33144	4.64917e-09	-2.02024	-1.30316
205582710	chr1:205582710:A:T	2.79434e-18	-1.93949	-1.35486	8.07513e-09	-1.35838	-1.41292
205582872	chr1:205582872:G:A	1.67596e-16	-3.68066e-10	0.799612	4.85551e-07	-3.68066e-10	1.3252
205583005	chr1:205583005:C:T	7.01229e-17	-3.68066e-10	-0.0716946	1.19761e-07	-3.68066e-10	-0.0745872
205583229	chr1:205583229:G:A	1.79425e-17	-3.68066e-10	-1.43477	3.07001e-08	-3.68066e-10	-1.43582
205583736	chr1:205583736:G:A	8.11567e-16	-0.96324	3.34026	1.94024e-06	-0.844747	3.55522
205584208	chr1:205584208:A:G	2.45168e-17	-3.68066e-10	-1.12258	4.25909e-08	-3.68066e-10	-1.10845
205584260	chr1:205584260:C:T	1.34227e-16	0.577588	-4.18584e-10	2.32434e-06	2.8911	-4.18584e-10
205584332	chr1:205584332:C:T	2.58911e-18	-2.12007	-1.25056	5.38723e-09	-1.95901	-1.21705
205584475	chr1:205584475:C:T	1.78357e-16	-3.68066e-10	0.861842	5.45964e-07	-3.68066e-10	1.44247
205584492	chr1:205584492:G:A	2.15972e-17	-3.68066e-10	-1.24938	3.85849e-08	-3.68066e-10	-1.20723
205584565	chr1:205584565:AAG:A	9.40357e-18	-2.08085	-4.18584e-10	2.06564e-08	-1.83206	-4.18584e-10
205584575	chr1:205584575:T:C	7.12146e-18	-1.89701	-0.461824	2.48769e-08	-1.42371	-0.222443
205584723	chr1:205584723:G:A	2.34898e-17	-3.68066e-10	-1.16538	4.24955e-08	-3.68066e-10	-1.11069
205584826	chr1:205584826:G:A	1.45627e-16	0.659103	-4.18584e-10	2.53342e-06	2.97724	-4.18584e-10
205584967	chr1:205584967:A:C	2.09215e-18	-2.14955	-1.4342	3.58305e-09	-2.14669	-1.43718
205585078	chr1:205585078:A:G	2.29611e-17	-3.68066e-10	-1.18814	3.7667e-08	-3.68066e-10	-1.2313
205585715	chr1:205585715:C:T	1.44052e-17	-1.65436	-4.18584e-10	4.02635e-08	-1.16464	-4.18584e-10
205585769	chr1:205585769:A:G	6.63645e-17	-3.68066e-10	-0.126781	1.14124e-07	-3.68066e-10	-0.122799
205586017	chr1:205586017:G:A	6.12005e-18	-1.27273	-1.23764	8.97997e-09	-1.39422	-1.27087
205586233	chr1:205586233:T:C	8.2066e-17	-3.68066e-10	0.0855801	1.94674e-07	-3.68066e-10	0.411238
205586258	chr1:205586258:G:A	3.74108e-17	-3.68066e-10	-0.699983	8.21232e-08	-3.68066e-10	-0.451867
205586504	chr1:205586504:C:T	4.486e-17	-3.68066e-10	-0.518396	9.78277e-08	-3.68066e-10	-0.27688
205586638	chr1:205586638:G:A	2.18182e-18	-2.11393	-1.42785	4.64267e-09	-1.89682	-1.42798
205586679	chr1:205586679:G:T	2.34475e-18	-2.12079	-1.34898	4.8003e-09	-1.96735	-1.32406
205586697	chr1:205586697:C:T	6.33365e-18	-1.18459	-1.29148	2.97137e-08	-0.368786	-1.09969
205586899	chr1:205586899:G:A	3.91927e-18	-1.68283	-1.27321	8.64141e-09	-1.65238	-1.05114
205587225	chr1:205587225:G:T	2.39437e-18	-2.12995	-1.31887	4.86352e-09	-1.98745	-1.29087
205587298	chr1:205587298:T:C	1.03025e-17	-2.13589	0.146329	2.86423e-08	-2.03969	0.534485
205587781	chr1:205587781:G:A	6.38736e-17	-3.68066e-10	-0.165037	1.10199e-07	-3.68066e-10	-0.157797
205587916	chr1:205587916:A:G	4.05187e-17	-3.68066e-10	-0.62018	9.01041e-08	-3.68066e-10	-0.359121
205588378	chr1:205588378:G:A	9.90589e-18	-2.02881	-4.18584e-10	1.6322e-08	-2.06757	-4.18584e-10
205588529	chr1:205588529:T:G	9.61543e-18	-1.01038	-1.04819	1.22883e-08	-1.6638	-0.68764
205588862	chr1:205588862:C:T	4.33208e-17	-0.553311	-4.18584e-10	7.72703e-08	-0.512778	-4.18584e-10
205588934	chr1:205588934:T:C	1.02733e-17	-1.99239	-4.18584e-10	1.70951e-08	-2.0213	-4.18584e-10
205588946	chr1:205588946:T:C	6.35563e-17	-3.68066e-10	-0.170018	9.23108e-08	-3.68066e-10	-0.334926
205589095	chr1:205589095:G:A	1.79082e-17	-3.68066e-10	-1.43669	3.13695e-08	-3.68066e-10	-1.41425
205589133	chr1:205589133:C:T	9.38253e-18	-2.08309	-4.18584e-10	1.72417e-08	-2.01276	-4.18584e-10
205589274	chr1:205589274:T:G	2.8423e-18	-2.14498	-1.13235	6.54385e-09	-1.94191	-1.03966
205589287	chr1:205589287:G:C	2.75563e-17	-3.68066e-10	-1.00571	5.34037e-08	-3.68066e-10	-0.882207
205589547	chr1:205589547:A:G	3.19557e-18	-1.94004	-1.22014	7.78989e-09	-1.66903	-1.13824
205589951	chr1:205589951:G:T	1.80322e-17	-3.68066e-10	-1.42978	3.2129e-08	-3.68066e-10	-1.39033
205590228	chr1:205590228:G:A	2.27674e-17	-3.68066e-10	-1.19661	3.80175e-08	-3.68066e-10	-1.22204
205590241	chr1:205590241:C:A	1.57555e-16	-3.68066e-10	0.73783	2.70553e-07	-3.68066e-10	0.740381
205590423	chr1:205590423:C:G	3.4968e-18	-1.68086	-1.38924	5.56177e-09	-1.74907	-1.3951
205590455	chr1:205590455:T:G	3.89164e-17	-3.68066e-10	-0.660528	7.5094e-08	-3.68066e-10	-0.541347
205590991	chr1:205590991:T:C	1.09039e-17	-2.00964	0.076817	1.84549e-08	-2.10309	0.158332
205591168	chr1:205591168:A:G	4.56965e-17	-3.68066e-10	-0.499921	8.44429e-08	-3.68066e-10	-0.424012
205591344	chr1:205591344:T:G	7.27819e-17	-3.68066e-10	-0.0344759	1.61933e-07	-3.68066e-10	0.227098
205591396	chr1:205591396:C:T	1.81403e-17	-3.68066e-10	-1.42381	3.2064e-08	-3.68066e-10	-1.39235
205591617	chr1:205591617:G:C	2.20561e-17	-3.68066e-10	-1.22836	3.69274e-08	-3.68066e-10	-1.25113
205591672	chr1:205591672:C:T	2.96927e-17	-3.68066e-10	-0.931043	5.93874e-08	-3.68066e-10	-0.776005
205591686	chr1:205591686:G:A	9.14499e-18	-2.10874	-4.18584e-10	1.5853e-08	-2.09673	-4.18584e-10
205592244	chr1:205592244:C:T	6.11854e-18	-2.14743	-0.363195	1.24301e-08	-2.00287	-0.3371
205592785	chr1:205592785:T:TC	2.42132e-18	-2.08186	-1.35577	3.95865e-09	-2.13313	-1.35106
205592826	chr1:205592826:G:C	4.34532e-17	-3.68066e-10	-0.550259	8.37548e-08	-3.68066e-10	-0.432194
205592967	chr1:205592967:C:T	3.61016e-18	-2.08094	-0.957256	1.56443e-08	-1.46923	-0.640749
205593074	chr1:205593074:G:A	3.45349e-18	-1.92543	-1.15712	1.10266e-08	-1.5331	-0.926674
205593168	chr1:205593168:G:C	2.81018e-17	-3.68066e-10	-0.986111	5.5715e-08	-3.68066e-10	-0.839839
205593522	chr1:205593522:G:A	3.98914e-18	-2.14832	-0.790049	1.12731e-08	-1.99435	-0.443318
205593843	chr1:205593843:G:A	2.75087e-17	-3.68066e-10	-1.00744	5.43589e-08	-3.68066e-10	-0.864478
205593968	chr1:205593968:A:G	6.21633e-17	-3.68066e-10	-0.19218	1.05421e-07	-3.68066e-10	-0.202122
205594034	chr1:205594034:C:T	2.16034e-18	-2.14564	-1.40603	4.63664e-09	-1.93211	-1.39398
205594197	chr1:205594197:C:T	2.11568e-17	-3.68066e-10	-1.26998	3.85152e-08	-3.68066e-10	-1.20903
205594248	chr1:205594248:G:A	7.55207e-18	-2.05049	-0.249627	1.33494e-08	-2.12426	-0.144351
205594346	chr1:205594346:CAT:C	2.01462e-17	-3.68066e-10	-1.31893	3.59908e-08	-3.68066e-10	-1.27682
205594377	chr1:205594377:T:C	2.27583e-18	-2.14941	-1.35019	5.40991e-09	-1.84892	-1.32293
205594485	chr1:205594485:A:G	2.96892e-18	-2.11954	-1.1142	6.44009e-09	-1.95063	-1.04691
205594582	chr1:205594582:G:A	1.00927e-16	0.292454	-4.18584e-10	7.27444e-08	-0.573136	-4.18584e-10
205594908	chr1:205594908:G:C	2.69206e-17	-3.68066e-10	-1.02905	4.21654e-08	-3.68066e-10	-1.11849
205594916	chr1:205594916:A:G	2.32371e-18	-2.07905	-1.39973	3.77345e-09	-2.13438	-1.39772
205594926	chr1:205594926:T:C	2.24988e-18	-2.14962	-1.36145	5.09287e-09	-1.89583	-1.33641
205595068	chr1:205595068:T:A	2.23459e-18	-2.14985	-1.36804	5.09271e-09	-1.88859	-1.34369
205595143	chr1:205595143:A:C	4.22368e-18	-2.13017	-0.751065	1.10931e-08	-2.06021	-0.393559
205595205	chr1:205595205:C:T	8.75445e-18	-0.901896	-1.25049	1.20871e-08	-1.21671	-1.15124
205595252	chr1:205595252:C:T	1.88887e-17	-3.68066e-10	-1.38338	3.20702e-08	-3.68066e-10	-1.39216
205595271	chr1:205595271:T:C	1.79666e-17	-3.68066e-10	-1.43343	3.10252e-08	-3.68066e-10	-1.42529
205595335	chr1:205595335:A:G	2.24973e-18	-2.1485	-1.36263	4.99087e-09	-1.91471	-1.33777
205595558	chr1:205595558:AG:A	8.03513e-18	-0.960045	-1.27808	1.11308e-08	-1.26516	-1.18521
205595563	chr1:205595563:AAGAGCACGGGCTGTG:A	8.66197e-18	-0.889302	-1.2737	1.18999e-08	-1.20379	-1.17977
205596031	chr1:205596031:T:C	8.86161e-18	-0.896045	-1.24417	1.22403e-08	-1.21181	-1.14354
205596213	chr1:205596213:A:T	2.23421e-18	-2.14996	-1.36809	5.11899e-09	-1.88289	-1.34424
205596301	chr1:205596301:A:G	2.25045e-18	-2.14997	-1.36084	5.16806e-09	-1.88199	-1.3356
205596406	chr1:205596406:C:G	2.62243e-17	-3.68066e-10	-1.05526	5.14293e-08	-3.68066e-10	-0.91988
205596664	chr1:205596664:T:C	2.75523e-17	-3.68066e-10	-1.00586	5.38993e-08	-3.68066e-10	-0.872971
205596740	chr1:205596740:G:C	2.25397e-17	-3.68066e-10	-1.20667	4.10626e-08	-3.68066e-10	-1.14499
205596905	chr1:205596905:C:T	8.54003e-18	-0.935114	-1.24207	1.18679e-08	-1.24541	-1.14085
205597066	chr1:205597066:G:A	2.20126e-16	-3.68066e-10	1.07226	3.78594e-07	-3.68066e-10	1.07638
205597108	chr1:205597108:G:A	2.65263e-18	-1.91194	-1.43445	6.14436e-09	-1.70586	-1.33869
205597224	chr1:205597224:C:T	3.82652e-18	-2.14661	-0.833374	1.05538e-08	-2.008	-0.495599
205597279	chr1:205597279:C:T	2.21082e-18	-2.10721	-1.42137	3.7545e-09	-2.11656	-1.42058
205597494	chr1:205597494:C:T	8.4567e-18	-0.942189	-1.2448	1.16611e-08	-1.25775	-1.14607
205597634	chr1:205597634:G:A	2.4972e-16	-3.68066e-10	1.1984	4.29461e-07	-3.68066e-10	1.20244
205598430	chr1:205598430:A:G	9.34811e-18	-2.08677	-4.18584e-10	1.53306e-08	-2.13023	-4.18584e-10
205598625	chr1:205598625:C:T	4.63704e-18	-2.1439	-0.643962	9.33106e-09	-1.92919	-0.697551
205598862	chr1:205598862:C:T	4.29296e-18	-2.14269	-0.722272	7.27598e-09	-2.10821	-0.767296
205598863	chr1:205598863:G:A	2.30837e-17	-3.68066e-10	-1.18282	4.23281e-08	-3.68066e-10	-1.11464
205598907	chr1:205598907:T:G	2.20623e-17	-1.01278	-0.215289	5.43185e-08	-0.750037	-0.115185
205598974	chr1:205598974:G:A	2.70933e-17	-3.68066e-10	-1.02266	5.26222e-08	-3.68066e-10	-0.89695
205599630	chr1:205599630:C:T	4.77015e-18	-2.13931	-0.620254	9.3941e-09	-1.95166	-0.668344
205599928	chr1:205599928:AT:A	2.14926e-18	-2.12855	-1.42827	5.08296e-09	-1.92884	-1.30535
205600042	chr1:205600042:T:C	3.15512e-18	-1.98736	-1.18555	7.99512e-09	-1.63414	-1.14711
205600062	chr1:205600062:A:G	2.98029e-18	-2.0084	-1.22152	7.54332e-09	-1.66823	-1.17119
205600083	chr1:205600083:C:G	1.28787e-17	-1.76637	-4.18584e-10	2.41362e-08	-1.67637	-4.18584e-10
205600119	chr1:205600119:T:G	3.74846e-18	-2.14891	-0.851692	1.05345e-08	-1.98833	-0.517106
205600687	chr1:205600687:T:C	2.04511e-17	-3.68066e-10	-1.30391	3.76038e-08	-3.68066e-10	-1.23298
205601030	chr1:205601030:A:G	5.57362e-17	-3.68066e-10	-0.301314	1.16732e-07	-3.68066e-10	-0.100204
205601145	chr1:205601145:C:T	9.56493e-18	-2.06384	-4.18584e-10	1.58669e-08	-2.09585	-4.18584e-10
205601344	chr1:205601344:A:G	2.20064e-16	-3.68066e-10	1.07198	3.78446e-07	-3.68066e-10	1.07598
205601642	chr1:205601642:G:A	2.29596e-18	-2.12138	-1.36941	4.01754e-09	-2.10196	-1.36746
205601728	chr1:205601728:C:T	1.79088e-17	-3.68066e-10	-1.43665	3.09225e-08	-3.68066e-10	-1.4286
205601831	chr1:205601831:T:C	3.75677e-18	-2.1073	-0.891084	7.70319e-09	-1.91059	-0.907868
205601835	chr1:205601835:G:A	3.50453e-18	-2.15001	-0.91788	1.2621e-08	-2.04589	-0.278835
205601903	chr1:205601903:A:G	2.23662e-16	-3.68066e-10	1.08819	5.70765e-07	-3.68066e-10	1.48689
205602333	chr1:205602333:G:A	2.70128e-17	-3.68066e-10	-1.02563	4.22948e-08	-3.68066e-10	-1.11542
205602339	chr1:205602339:C:T	3.77052e-18	-2.11756	-0.877174	8.02881e-09	-1.88389	-0.893164
205602581	chr1:205602581:T:A	2.25668e-17	-3.68066e-10	-1.20546	3.72333e-08	-3.68066e-10	-1.24288
205602665	chr1:205602665:A:G	3.86826e-18	-2.10913	-0.860006	7.99585e-09	-1.90501	-0.87616
205602712	chr1:205602712:G:C	5.75996e-17	-0.268429	-4.18584e-10	4.64567e-08	-1.02157	-4.18584e-10
205603702	chr1:205603702:CAA:C	3.02634e-18	-2.03651	-1.17808	8.5508e-09	-1.50719	-1.20688
205603823	chr1:205603823:A:C	2.23353e-17	-1.21578	-4.18584e-10	4.57545e-08	-1.0368	-4.18584e-10
205604252	chr1:205604252:T:C	2.26635e-17	-3.68066e-10	-1.20119	4.34084e-08	-3.68066e-10	-1.08943
205604667	chr1:205604667:C:T	2.77298e-18	-2.14851	-1.15352	6.87383e-09	-1.83557	-1.0968
205604757	chr1:205604757:C:A	3.10752e-17	-3.68066e-10	-0.885533	4.78847e-08	-3.68066e-10	-0.99129
205604832	chr1:205604832:T:G	2.70773e-18	-2.03674	-1.2891	4.64513e-09	-2.01766	-1.30661
205605364	chr1:205605364:G:C	3.00615e-18	-1.97532	-1.24597	4.26412e-09	-2.12616	-1.28369
205605872	chr1:205605872:T:C	1.79996e-17	-3.68066e-10	-1.43159	3.21812e-08	-3.68066e-10	-1.3887
205606097	chr1:205606097:A:G	2.1103e-18	-2.13839	-1.43673	4.40742e-09	-2.02649	-1.3503
205606407	chr1:205606407:G:A	4.33982e-18	-1.45814	-1.39597	1.60755e-08	-0.688391	-1.3944
205606537	chr1:205606537:A:G	1.85979e-17	-3.68066e-10	-1.3989	3.22237e-08	-3.68066e-10	-1.38739
205606539	chr1:205606539:A:G	1.8936e-17	-3.68066e-10	-1.38088	3.28908e-08	-3.68066e-10	-1.3669
205606623	chr1:205606623:TG:T	1.78964e-17	-3.68066e-10	-1.43734	3.07921e-08	-3.68066e-10	-1.43283
205606765	chr1:205606765:C:T	3.85348e-18	-1.80965	-1.16332	5.516e-09	-2.06264	-1.08979
205607027	chr1:205607027:A:G	3.62422e-17	-3.68066e-10	-0.731721	6.763e-08	-3.68066e-10	-0.646035
205607600	chr1:205607600:C:T	3.61422e-17	-3.68066e-10	-0.734483	6.7438e-08	-3.68066e-10	-0.648878
205607789	chr1:205607789:A:G	2.15466e-18	-2.14987	-1.40444	4.83094e-09	-2.09007	-1.19498
205607793	chr1:205607793:A:G	3.38488e-17	-3.68066e-10	-0.800039	5.97109e-08	-3.68066e-10	-0.770573
205608868	chr1:205608868:C:T	4.88578e-17	-3.68066e-10	-0.433031	7.49627e-08	-3.68066e-10	-0.543097
205609852	chr1:205609852:T:C	6.69924e-17	-0.117364	-4.18584e-10	5.35878e-08	-0.878767	-4.18584e-10
205609957	chr1:205609957:T:C	3.10587e-17	-3.68066e-10	-0.886064	5.52238e-08	-3.68066e-10	-0.848693
205610256	chr1:205610256:T:C	3.40597e-17	-3.68066e-10	-0.793828	6.00897e-08	-3.68066e-10	-0.76425
205610458	chr1:205610458:A:C	3.38751e-17	-3.68066e-10	-0.799264	5.9751e-08	-3.68066e-10	-0.769901
205610760	chr1:205610760:AAC:A	3.53357e-16	1.62782	-0.0822891	2.95694e-07	0.826881	0.00235655
205610834	chr1:205610834:T:G	1.989e-17	-3.68066e-10	-1.33173	3.61824e-08	-3.68066e-10	-1.27151
205611188	chr1:205611188:T:C	4.74261e-18	-1.90216	-0.863195	4.66865e-08	-0.450865	-0.565767
205611603	chr1:205611603:C:T	6.35346e-17	-3.68066e-10	-0.170358	1.20595e-07	-3.68066e-10	-0.0676473
205611935	chr1:205611935:T:G	1.76912e-17	-1.44888	-4.18584e-10	2.98801e-08	-1.46289	-4.18584e-10
205612049	chr1:205612049:G:A	3.39101e-17	-3.68066e-10	-0.798232	5.98207e-08	-3.68066e-10	-0.768736
205612393	chr1:205612393:G:A	2.53733e-18	-1.95371	-1.43712	1.83251e-08	-0.516532	-1.43529
205612565	chr1:205612565:G:A	2.16791e-17	-1.2456	-4.18584e-10	3.75271e-08	-1.23502	-4.18584e-10
205612725	chr1:205612725:C:T	2.37614e-16	1.21853	-0.0698321	2.0461e-07	0.449101	0.0119168
205612942	chr1:205612942:C:CAA	2.08418e-17	-3.68066e-10	-1.28499	3.82999e-08	-3.68066e-10	-1.21464
205613039	chr1:205613039:A:G	4.88308e-17	-0.433582	-4.18584e-10	4.13818e-08	-1.13725	-4.18584e-10
205613123	chr1:205613123:G:A	2.55512e-18	-2.10399	-1.27986	1.20394e-08	-1.09253	-1.27937
205613358	chr1:205613358:G:T	3.72504e-18	-2.06723	-0.939632	8.63176e-09	-1.88369	-0.820944
205615022	chr1:205615022:G:C	2.34725e-16	1.22746	-0.0909895	2.01842e-07	0.45807	-0.0106701
205615270	chr1:205615270:A:G	1.44921e-16	-2.04697	2.70121	7.18322e-07	-1.82441	3.54124
205615433	chr1:205615433:C:T	2.30288e-17	-3.68066e-10	-1.1852	4.19953e-08	-3.68066e-10	-1.12253
205615532	chr1:205615532:A:G	5.88454e-17	-0.247029	-4.18584e-10	4.83636e-08	-0.981341	-4.18584e-10
205616666	chr1:205616666:A:C	3.39198e-17	-3.68066e-10	-0.797946	5.98354e-08	-3.68066e-10	-0.76849
205617004	chr1:205617004:G:T	3.39061e-17	-3.68066e-10	-0.798349	5.98112e-08	-3.68066e-10	-0.768894
205617121	chr1:205617121:G:C	4.86468e-17	0.532071	-0.969428	1.7591e-07	1.06399	-0.754102
205617507	chr1:205617507:A:T	1.16398e-17	-1.87441	0.00689018	1.92457e-08	-2.06111	0.158314
205617508	chr1:205617508:A:T	1.96051e-17	-3.68066e-10	-1.34615	3.65024e-08	-3.68066e-10	-1.26271
205617885	chr1:205617885:G:A	2.97594e-18	-1.79824	-1.43314	3.80324e-09	-2.08689	-1.43734
205617918	chr1:205617918:T:A	4.64069e-17	-3.68066e-10	-0.484496	9.27801e-08	-3.68066e-10	-0.329855
205617986	chr1:205617986:A:T	5.94878e-17	-3.68066e-10	-0.236172	1.1015e-07	-3.68066e-10	-0.158243
205618083	chr1:205618083:C:T	5.23653e-17	-3.68066e-10	-0.3637	9.55837e-08	-3.68066e-10	-0.300085
205618546	chr1:205618546:G:A	1.78964e-17	-3.68066e-10	-1.43734	3.07788e-08	-3.68066e-10	-1.43326
205618721	chr1:205618721:G:A	2.34525e-18	-2.07107	-1.39848	1.3136e-08	-0.851266	-1.43347
205618738	chr1:205618738:G:A	5.60762e-17	-3.68066e-10	-0.295231	8.50437e-08	-3.68066e-10	-0.416922
205619080	chr1:205619080:T:C	1.78979e-17	-3.68066e-10	-1.43726	3.08652e-08	-3.68066e-10	-1.43046
205619509	chr1:205619509:C:T	6.05112e-18	-2.04947	-0.472231	1.50113e-08	-1.84642	-0.304868
205619532	chr1:205619532:A:C	1.27093e-17	-1.77961	-4.18584e-10	1.83252e-08	-1.95181	-4.18584e-10
205619713	chr1:205619713:G:A	1.88745e-17	-3.68066e-10	-1.38413	3.10926e-08	-3.68066e-10	-1.42312
205620446	chr1:205620446:C:T	2.99535e-18	-1.79171	-1.43317	3.81707e-09	-2.08327	-1.43733
205620951	chr1:205620951:C:T	1.55459e-17	-1.57815	-4.18584e-10	1.62902e-08	-2.06952	-4.18584e-10
205621024	chr1:205621024:G:A	8.94346e-18	-1.11945	-1.01157	4.1793e-08	-0.176219	-0.951139
205622180	chr1:205622180:T:C	3.8972e-18	-2.08297	-0.878712	9.14329e-09	-1.91078	-0.736292
205622233	chr1:205622233:A:G	2.42135e-17	-3.68066e-10	-1.13503	4.4429e-08	-3.68066e-10	-1.06619
205622312	chr1:205622312:G:C	1.91414e-17	-3.68066e-10	-1.37009	3.53844e-08	-3.68066e-10	-1.29382
205622987	chr1:205622987:CAAAT:C	2.62821e-17	-3.68066e-10	-1.05306	4.83521e-08	-3.68066e-10	-0.981579
205623093	chr1:205623093:G:A	2.13877e-17	-3.68066e-10	-1.25913	3.92716e-08	-3.68066e-10	-1.18959
205623255	chr1:205623255:C:T	2.46085e-17	-3.68066e-10	-1.11885	4.52668e-08	-3.68066e-10	-1.04751
205623317	chr1:205623317:T:C	2.88633e-18	-1.83149	-1.43047	3.75611e-09	-2.09983	-1.43688
205623350	chr1:205623350:C:G	2.6081e-17	-3.68066e-10	-1.06074	4.79412e-08	-3.68066e-10	-0.990113
205623413	chr1:205623413:G:A	2.96915e-17	-3.68066e-10	-0.931082	4.76402e-08	-3.68066e-10	-0.996412
205623570	chr1:205623570:C:T	3.02801e-18	-1.79929	-1.41475	3.83372e-09	-2.08709	-1.42916
205624376	chr1:205624376:TA:T	2.9848e-18	-1.80597	-1.42244	3.80624e-09	-2.08984	-1.43361
205625033	chr1:205625033:A:C	4.55824e-17	-3.68066e-10	-0.502422	8.65871e-08	-3.68066e-10	-0.398937
205625489	chr1:205625489:T:C	3.00397e-18	-1.79507	-1.42694	3.81635e-09	-2.08512	-1.43568
205625720	chr1:205625720:C:T	1.91648e-17	-3.68066e-10	-1.36887	3.54454e-08	-3.68066e-10	-1.29209
205625808	chr1:205625808:A:T	2.96497e-18	-1.82849	-1.40659	3.80688e-09	-2.09917	-1.42411
205625940	chr1:205625940:A:G	3.81341e-18	-2.0664	-0.917017	9.05562e-09	-1.87917	-0.777527
205626025	chr1:205626025:G:A	4.74971e-16	1.87516	-0.0338444	3.86116e-07	1.04792	0.0481335
205626306	chr1:205626306:G:A	5.03097e-16	1.94778	-0.0489401	4.05937e-07	1.11249	0.0336178
205626625	chr1:205626625:T:C	2.40229e-18	-2.11326	-1.33226	4.05619e-09	-2.12459	-1.33525
205626689	chr1:205626689:T:C	4.80894e-16	1.89606	-0.0423554	3.90425e-07	1.0665	0.0406477
205627199	chr1:205627199:T:C	2.65159e-18	-1.91548	-1.43131	3.6653e-09	-2.12416	-1.43702
205627276	chr1:205627276:G:A	1.81867e-17	-3.68066e-10	-1.42125	3.07717e-08	-3.68066e-10	-1.43349
205627466	chr1:205627466:G:A	3.63388e-17	-3.68066e-10	-0.729059	6.78154e-08	-3.68066e-10	-0.643298
205627536	chr1:205627536:T:C	9.87935e-18	-2.0315	-4.18584e-10	1.77682e-08	-1.98268	-4.18584e-10
205627561	chr1:205627561:C:T	2.46812e-17	-3.68066e-10	-1.1159	4.51335e-08	-3.68066e-10	-1.05046
205627742	chr1:205627742:T:C	2.78733e-18	-1.90491	-1.39195	3.77287e-09	-2.12014	-1.41211
205627899	chr1:205627899:T:C	1.79574e-17	-3.68066e-10	-1.43394	3.06592e-08	-3.68066e-10	-1.43715
205628042	chr1:205628042:G:A	2.4713e-17	-3.68066e-10	-1.11462	4.52011e-08	-3.68066e-10	-1.04897
205629043	chr1:205629043:G:A	1.914e-17	-3.68066e-10	-1.37016	3.19012e-08	-3.68066e-10	-1.39744
205629282	chr1:205629282:T:C	2.67859e-18	-1.94336	-1.39329	3.72278e-09	-2.13245	-1.41317
205629329	chr1:205629329:T:C	2.075e-17	-3.68066e-10	-1.2894	3.73497e-08	-3.68066e-10	-1.23976
205629546	chr1:205629546:G:A	4.49606e-16	1.74361	0.0428146	3.72782e-07	0.929711	0.131195
205629607	chr1:205629607:C:T	7.24482e-17	-0.0390717	-4.18584e-10	5.71222e-08	-0.814895	-4.18584e-10
205629784	chr1:205629784:T:C	1.26582e-17	-0.994769	-0.788873	1.08085e-07	0.0796308	-0.256803
205629851	chr1:205629851:A:G	3.39714e-18	-1.70382	-1.39519	5.16584e-09	-1.8028	-1.41522
205629985	chr1:205629985:ACAC:A	2.50657e-17	-3.68066e-10	-1.10044	4.54509e-08	-3.68066e-10	-1.04346
205630679	chr1:205630679:C:T	2.63256e-17	-3.68066e-10	-1.0514	4.965e-08	-3.68066e-10	-0.955089
205630793	chr1:205630793:C:T	5.22635e-18	-1.99418	-0.674048	3.38015e-08	-0.745128	-0.594455
205631216	chr1:205631216:C:T	1.60848e-17	-0.712758	-0.831309	3.70489e-08	-0.813066	-0.434783
205631268	chr1:205631268:AC:A	1.79819e-17	-3.68066e-10	-1.43258	3.16693e-08	-3.68066e-10	-1.40474
205631271	chr1:205631271:T:A	1.79762e-17	-3.68066e-10	-1.4329	3.1642e-08	-3.68066e-10	-1.4056
205631849	chr1:205631849:C:A	5.26714e-18	-1.23796	-1.42249	5.95721e-09	-1.66054	-1.41494
205632891	chr1:205632891:C:CT	6.55075e-17	-0.139778	-4.18584e-10	5.26501e-08	-0.896419	-4.18584e-10
205633144	chr1:205633144:T:C	8.8137e-17	0.156949	-4.18584e-10	1.62046e-07	0.227795	-4.18584e-10
205633425	chr1:205633425:A:G	2.17976e-18	-2.12588	-1.41685	4.41577e-09	-2.13989	-1.23502
205633549	chr1:205633549:G:A	2.06546e-17	-2.13817	0.844168	1.63105e-07	-2.12206	2.35637
205633885	chr1:205633885:C:G	1.88263e-17	-3.68066e-10	-1.38669	3.14974e-08	-3.68066e-10	-1.41018
205634046	chr1:205634046:T:C	7.17414e-17	-0.0488762	-4.18584e-10	5.66535e-08	-0.823133	-4.18584e-10
205634129	chr1:205634129:C:T	1.93866e-17	-3.68066e-10	-1.35736	3.48235e-08	-3.68066e-10	-1.3098
205634296	chr1:205634296:C:T	2.49445e-18	-2.09996	-1.30792	1.16379e-08	-1.09695	-1.30887
205634363	chr1:205634363:A:AT	3.141e-17	0.42421	-1.29903	2.6274e-08	-0.202969	-1.38854
205634406	chr1:205634406:TTTTTTG:T	3.16574e-18	-1.73326	-1.4363	4.28639e-09	-1.97141	-1.43323
205634419	chr1:205634419:T:G	2.50486e-17	-3.68066e-10	-1.10112	4.10295e-08	-3.68066e-10	-1.1458
205634615	chr1:205634615:C:G	3.80972e-17	-3.68066e-10	-0.681804	7.45766e-08	-3.68066e-10	-0.54826
205634647	chr1:205634647:C:T	3.15522e-17	-3.68066e-10	-0.870302	5.86321e-08	-3.68066e-10	-0.788806
205635522	chr1:205635522:G:A	2.59941e-17	-3.68066e-10	-1.06407	4.82022e-08	-3.68066e-10	-0.984683
205636248	chr1:205636248:C:T	1.85587e-17	-3.68066e-10	-1.401	3.11981e-08	-3.68066e-10	-1.41973
205636258	chr1:205636258:C:T	8.78743e-18	-2.14862	-4.18584e-10	1.54918e-08	-2.11978	-4.18584e-10
205636415	chr1:205636415:G:A	2.30496e-18	-2.04974	-1.43715	1.31331e-08	-0.848926	-1.43603
205636926	chr1:205636926:G:A	5.00876e-17	-0.40817	-4.18584e-10	4.31558e-08	-1.09527	-4.18584e-10
205636945	chr1:205636945:A:G	2.58878e-18	-2.04381	-1.32695	1.06869e-08	-1.14426	-1.3468
205636953	chr1:205636953:T:G	1.85481e-17	-3.68066e-10	-1.40157	3.22892e-08	-3.68066e-10	-1.38536
205637044	chr1:205637044:A:G	1.10336e-17	-1.79796	-0.12304	5.84183e-08	-1.1821	0.389638
205637522	chr1:205637522:T:C	1.7757e-16	-3.68066e-10	0.857419	2.95131e-07	-3.68066e-10	0.827332
205637613	chr1:205637613:T:C	1.82312e-16	-3.68066e-10	0.883778	3.01532e-07	-3.68066e-10	0.848787
205637645	chr1:205637645:A:T	1.82597e-16	-3.68066e-10	0.885336	3.02009e-07	-3.68066e-10	0.850369
205637702	chr1:205637702:G:A	2.22724e-18	-2.13659	-1.38459	3.90294e-09	-2.12696	-1.3714
205637711	chr1:205637711:G:A	1.82174e-16	-3.68066e-10	0.883018	3.01329e-07	-3.68066e-10	0.848114
205637722	chr1:205637722:T:C	2.71099e-18	-1.99116	-1.33347	3.97359e-09	-2.0874	-1.39302
205637801	chr1:205637801:C:A	3.10927e-17	-3.68066e-10	-0.88497	6.39353e-08	-3.68066e-10	-0.702217
205638025	chr1:205638025:G:A	3.52641e-17	-0.759079	-4.18584e-10	3.2525e-08	-1.37808	-4.18584e-10
205638048	chr1:205638048:C:A	4.6493e-17	-3.68066e-10	-0.482642	8.09934e-08	-3.68066e-10	-0.465719
205638099	chr1:205638099:T:C	3.10666e-18	-2.07218	-1.11621	5.27102e-09	-2.14949	-1.04837
205638198	chr1:205638198:C:T	6.125e-17	-3.68066e-10	-0.206979	9.68624e-08	-3.68066e-10	-0.286796
205638351	chr1:205638351:C:T	3.13159e-17	-3.68066e-10	-0.877818	6.40622e-08	-3.68066e-10	-0.700233
205638386	chr1:205638386:C:T	4.22188e-18	-1.98304	-0.898621	5.70913e-09	-2.14976	-0.968262
205638457	chr1:205638457:T:A	1.94176e-16	-3.68066e-10	0.946824	3.21509e-07	-3.68066e-10	0.912937
205638484	chr1:205638484:C:T	4.26833e-17	-3.68066e-10	-0.568137	7.43208e-08	-3.68066e-10	-0.551697
205638641	chr1:205638641:A:G	8.33702e-17	-0.92564	1.02699	7.4179e-08	-1.45248	0.898871
205638706	chr1:205638706:T:G	2.86334e-17	-3.68066e-10	-0.967369	5.76631e-08	-3.68066e-10	-0.80547
205638804	chr1:205638804:T:C	4.28178e-18	-1.98373	-0.883848	5.78357e-09	-2.14976	-0.955309
205639004	chr1:205639004:T:A	4.22466e-18	-1.98679	-0.894217	5.72472e-09	-2.14984	-0.965455
205639204	chr1:205639204:A:G	4.54235e-17	-3.68066e-10	-0.505915	8.63822e-08	-3.68066e-10	-0.401306
205639224	chr1:205639224:CACAG:C	4.27175e-17	-3.68066e-10	-0.567336	7.43772e-08	-3.68066e-10	-0.550938
205639344	chr1:205639344:G:A	1.80111e-17	-3.68066e-10	-1.43095	3.13192e-08	-3.68066e-10	-1.41586
205639856	chr1:205639856:A:G	4.14526e-18	-2.11369	-0.786289	6.18487e-09	-2.05144	-0.986539
205639882	chr1:205639882:C:T	5.79852e-18	-1.97978	-0.584565	1.09759e-08	-2.14147	-0.322909
205640282	chr1:205640282:A:G	4.51616e-18	-2.14963	-0.664649	7.31263e-09	-2.14985	-0.720636
205640549	chr1:205640549:C:T	1.93127e-17	-3.68066e-10	-1.36118	3.15968e-08	-3.68066e-10	-1.40703
205640717	chr1:205640717:A:G	1.63023e-16	-3.68066e-10	0.771945	2.77538e-07	-3.68066e-10	0.765869
205640922	chr1:205640922:C:T	2.18051e-17	-3.68066e-10	-1.2398	3.95537e-08	-3.68066e-10	-1.18243
205640987	chr1:205640987:G:A	5.7499e-17	-3.68066e-10	-0.270176	1.02516e-07	-3.68066e-10	-0.23007
205641021	chr1:205641021:A:G	3.89107e-18	-1.8804	-1.08286	5.15596e-09	-2.13986	-1.08008
205641025	chr1:205641025:A:G	3.4783e-17	-3.68066e-10	-0.772814	7.10148e-08	-3.68066e-10	-0.597199
205641031	chr1:205641031:TG:T	2.41472e-18	-2.12376	-1.3166	4.11711e-09	-2.07664	-1.3683
205641440	chr1:205641440:A:G	1.88512e-17	-3.68066e-10	-1.38537	3.1527e-08	-3.68066e-10	-1.40924
205641628	chr1:205641628:ACC:A	3.58159e-18	-1.6822	-1.36394	4.73661e-09	-1.93486	-1.36991
205641646	chr1:205641646:C:T	4.76439e-18	-1.90265	-0.858121	7.05535e-09	-2.14375	-0.762554
205641906	chr1:205641906:G:C	2.46548e-17	-3.68066e-10	-1.11697	4.3389e-08	-3.68066e-10	-1.08988
205642015	chr1:205642015:A:G	1.37605e-15	2.90503	-4.18584e-10	5.52939e-06	3.75774	-4.18584e-10
205642400	chr1:205642400:C:T	2.99185e-18	-2.09725	-1.1288	5.59984e-09	-2.14127	-0.996077
205642549	chr1:205642549:A:G	5.29536e-18	-2.1436	-0.511513	1.19697e-08	-2.04733	-0.330384
205642575	chr1:205642575:G:C	2.99933e-18	-2.10177	-1.12179	5.65429e-09	-2.13902	-0.988652
205642952	chr1:205642952:T:G	4.05456e-18	-1.74864	-1.17346	5.45962e-09	-1.97806	-1.18465
205642997	chr1:205642997:C:T	1.8055e-17	-3.68066e-10	-1.42852	3.11815e-08	-3.68066e-10	-1.42026
205642998	chr1:205642998:A:G	2.68036e-18	-2.10954	-1.22645	5.03231e-09	-2.13432	-1.10988
205643068	chr1:205643068:G:A	2.83936e-17	-3.68066e-10	-0.975778	5.51797e-08	-3.68066e-10	-0.849493
205643335	chr1:205643335:T:G	3.86612e-18	-2.09088	-0.878815	6.9909e-09	-2.06704	-0.848433
205643877	chr1:205643877:C:T	2.99942e-18	-2.14998	-1.07354	6.53152e-09	-2.05298	-0.930464
205644106	chr1:205644106:G:C	2.15606e-18	-2.12695	-1.42671	3.89121e-09	-2.09231	-1.40906
205644248	chr1:205644248:T:C	3.03011e-18	-2.10086	-1.11248	5.71764e-09	-2.13947	-0.977067
205644272	chr1:205644272:ATAAAT:A	3.85153e-17	-3.68066e-10	-0.670889	6.70145e-08	-3.68066e-10	-0.655179
205644481	chr1:205644481:G:A	1.83144e-17	-3.68066e-10	-1.41425	3.07273e-08	-3.68066e-10	-1.43494
205644731	chr1:205644731:G:A	2.73344e-18	-2.08261	-1.23377	4.80748e-09	-2.14691	-1.143
205644868	chr1:205644868:C:T	3.84653e-17	-3.68066e-10	-0.672186	7.55655e-08	-3.68066e-10	-0.535088
205644876	chr1:205644876:C:T	2.6417e-18	-2.11455	-1.23597	4.85722e-09	-2.13385	-1.14577
205644989	chr1:205644989:A:G	4.42331e-18	-2.14418	-0.690871	9.42416e-09	-2.05491	-0.561899
205645027	chr1:205645027:C:A	5.25437e-18	-2.09305	-0.569835	8.81891e-09	-2.1355	-0.547692
205645858	chr1:205645858:A:G	3.01991e-17	-3.68066e-10	-0.914133	4.93257e-08	-3.68066e-10	-0.961642
205645992	chr1:205645992:A:C	1.87852e-17	-3.68066e-10	-1.38887	3.33926e-08	-3.68066e-10	-1.35175
205646187	chr1:205646187:G:T	1.50586e-16	-3.68066e-10	0.692591	2.56585e-07	-3.68066e-10	0.687371
205646314	chr1:205646314:T:C	2.7979e-18	-2.11807	-1.17501	5.24833e-09	-2.12836	-1.07382
205646384	chr1:205646384:T:C	1.9138e-17	-3.68066e-10	-1.37027	3.39258e-08	-3.68066e-10	-1.33591
205646439	chr1:205646439:G:A	2.96699e-18	-2.1189	-1.11549	5.63559e-09	-2.12765	-1.00333
205646466	chr1:205646466:T:C	8.40543e-18	-2.10174	-0.0913277	1.6295e-08	-2.1318	0.062568
205646663	chr1:205646663:A:G	2.8418e-18	-2.11936	-1.15815	5.35329e-09	-2.12722	-1.05515
205646788	chr1:205646788:C:T	2.63768e-17	-3.68066e-10	-1.04946	4.50594e-08	-3.68066e-10	-1.05211
205647090	chr1:205647090:C:T	2.94796e-16	-3.68066e-10	1.36434	4.07198e-07	-3.68066e-10	1.14921
205647191	chr1:205647191:A:AC	2.57148e-18	-2.08503	-1.29244	4.31981e-09	-2.14683	-1.25005
205647326	chr1:205647326:C:T	2.21922e-17	-3.68066e-10	-1.2222	3.52156e-08	-3.68066e-10	-1.2986
205647511	chr1:205647511:T:C	1.44536e-17	-1.651	-4.18584e-10	2.48806e-08	-1.646	-4.18584e-10
205647635	chr1:205647635:G:T	8.79708e-18	-2.14752	-4.18584e-10	1.50481e-08	-2.14884	-4.18584e-10
205647682	chr1:205647682:G:A	9.35092e-18	-2.08647	-4.18584e-10	1.50705e-08	-2.14735	-4.18584e-10
205647721	chr1:205647721:G:A	8.77813e-18	-2.14968	-4.18584e-10	1.5113e-08	-2.14453	-4.18584e-10
205647823	chr1:205647823:A:G	9.511e-18	-2.06949	-4.18584e-10	1.50359e-08	-2.14965	-4.18584e-10
205648089	chr1:205648089:A:G	2.42014e-17	-3.68066e-10	-1.13553	5.01218e-08	-3.68066e-10	-0.945632
205648238	chr1:205648238:G:A	2.27751e-18	-2.14854	-1.35032	4.12408e-09	-2.05176	-1.39149
205648640	chr1:205648640:A:G	6.99754e-17	-3.68066e-10	-0.0738003	1.40828e-07	-3.68066e-10	0.0874521
205648702	chr1:205648702:C:T	2.418e-18	-2.14803	-1.29097	4.22278e-09	-2.14581	-1.27378
205649001	chr1:205649001:C:CT	3.34029e-18	-1.98756	-1.12833	5.93014e-09	-1.96252	-1.11752
205649202	chr1:205649202:A:G	1.78961e-17	-3.68066e-10	-1.43736	3.09303e-08	-3.68066e-10	-1.42835
205649335	chr1:205649335:T:C	4.00174e-17	-3.68066e-10	-0.632628	5.92418e-08	-3.68066e-10	-0.77846
205649377	chr1:205649377:C:T	1.80261e-17	-3.68066e-10	-1.43012	3.07643e-08	-3.68066e-10	-1.43373
205649436	chr1:205649436:A:C	2.21821e-17	-2.11419	0.891533	1.74997e-07	-2.03628	2.34096
205649468	chr1:205649468:C:T	1.78312e-17	-1.441	-4.18584e-10	2.00116e-08	-1.86378	-4.18584e-10
205649531	chr1:205649531:G:A	3.05e-18	-1.82581	-1.38099	4.08052e-09	-2.05152	-1.40235
205649544	chr1:205649544:C:T	2.41033e-18	-2.14839	-1.29378	4.21243e-09	-2.1453	-1.27675
205649602	chr1:205649602:A:G	2.73275e-17	-1.01405	-4.18584e-10	2.75292e-08	-1.54484	-4.18584e-10
205650056	chr1:205650056:C:A	2.61477e-17	-1.05818	-4.18584e-10	2.66698e-08	-1.57656	-4.18584e-10
205650182	chr1:205650182:C:T	3.25279e-17	-3.68066e-10	-0.839846	5.47416e-08	-3.68066e-10	-0.857463
205650196	chr1:205650196:T:C	2.41804e-18	-2.14671	-1.29227	4.20867e-09	-2.14735	-1.27559
205650443	chr1:205650443:T:C	1.71144e-16	-3.68066e-10	0.820559	2.92148e-07	-3.68066e-10	0.817173
205651366	chr1:205651366:C:T	1.05881e-16	-0.998103	1.33847	8.45742e-08	-1.52537	1.10292
205651518	chr1:205651518:G:A	4.08104e-17	-3.68066e-10	-0.613007	8.05067e-08	-3.68066e-10	-0.471747
205651567	chr1:205651567:G:A	1.22563e-16	-3.68066e-10	0.486678	2.16436e-07	-3.68066e-10	0.517207
205651618	chr1:205651618:C:T	2.36553e-18	-2.14961	-1.31133	4.1489e-09	-2.1421	-1.29514
205651707	chr1:205651707:C:T	2.22326e-17	-3.68066e-10	-1.22039	4.26083e-08	-3.68066e-10	-1.10804
205651756	chr1:205651756:A:G	4.00838e-18	-1.51997	-1.41359	1.29454e-08	-0.870951	-1.42839
205651815	chr1:205651815:AATGATAGAATATCCTATGATAGAT:A	6.10037e-18	-1.15243	-1.36116	1.12397e-08	-1.08846	-1.35217
205651947	chr1:205651947:T:C	3.64839e-17	-3.68066e-10	-0.725073	5.45353e-08	-3.68066e-10	-0.861239
205651963	chr1:205651963:T:A	1.94867e-17	-3.68066e-10	-1.35221	3.467e-08	-3.68066e-10	-1.31421
205652041	chr1:205652041:A:G	3.04141e-18	-2.04809	-1.16153	5.41321e-09	-2.02102	-1.15023
205652301	chr1:205652301:G:A	2.93104e-18	-2.0601	-1.18649	4.86601e-09	-2.14869	-1.12912
205652637	chr1:205652637:A:G	3.78093e-17	-3.68066e-10	-0.689389	5.62424e-08	-3.68066e-10	-0.830416
205652706	chr1:205652706:C:T	1.96962e-17	-3.68066e-10	-1.34152	3.24305e-08	-3.68066e-10	-1.38099
205652711	chr1:205652711:A:G	2.42958e-17	-1.13164	-4.18584e-10	5.92837e-08	-0.777752	-4.18584e-10
205652968	chr1:205652968:G:A	6.91873e-17	-3.68066e-10	-0.0851269	1.24865e-07	-3.68066e-10	-0.0328552
205653125	chr1:205653125:G:A	3.81059e-18	-2.07535	-0.908813	5.98599e-09	-2.14349	-0.92718
205653147	chr1:205653147:C:T	4.93016e-18	-1.75156	-0.975008	5.99344e-09	-2.10158	-0.96784
205653253	chr1:205653253:T:A	1.17636e-16	-1.01042	1.45608	9.35744e-08	-1.53545	1.21412
205653257	chr1:205653257:C:T	1.16657e-16	-0.919466	1.35676	9.12558e-08	-1.46665	1.12023
205653638	chr1:205653638:C:T	2.12099e-17	-3.68066e-10	-1.26748	3.47795e-08	-3.68066e-10	-1.31106
205653671	chr1:205653671:A:G	3.7199e-18	-2.06106	-0.947189	6.42555e-09	-2.14884	-0.850962
205653922	chr1:205653922:C:G	4.61855e-17	-3.68066e-10	-0.489278	8.75703e-08	-3.68066e-10	-0.387646
205654011	chr1:205654011:C:T	4.16944e-18	-1.68587	-1.20829	5.50913e-09	-1.93467	-1.21901
205654285	chr1:205654285:G:A	1.85257e-17	-3.68066e-10	-1.40278	3.25538e-08	-3.68066e-10	-1.37719
205654355	chr1:205654355:C:T	1.83818e-17	-3.68066e-10	-1.41058	3.076e-08	-3.68066e-10	-1.43387
205654552	chr1:205654552:G:A	5.2061e-18	-1.71659	-0.955525	6.91067e-09	-1.95483	-0.972193
205654620	chr1:205654620:A:G	2.35665e-17	-1.16212	-4.18584e-10	2.46935e-08	-1.65355	-4.18584e-10
205654627	chr1:205654627:C:T	2.47377e-17	-1.11362	-4.18584e-10	2.55979e-08	-1.61758	-4.18584e-10
205654686	chr1:205654686:TC:T	1.84989e-17	-3.68066e-10	-1.40423	3.08371e-08	-3.68066e-10	-1.43137
205654810	chr1:205654810:T:C	2.7306e-18	-2.0985	-1.21893	5.04961e-09	-2.12459	-1.11619
205654811	chr1:205654811:C:T	4.3137e-17	-3.68066e-10	-0.557563	8.55039e-08	-3.68066e-10	-0.411526
205655452	chr1:205655452:A:G	4.23803e-17	-3.68066e-10	-0.57526	6.23573e-08	-3.68066e-10	-0.727206
205655495	chr1:205655495:C:CA	2.356e-18	-2.14573	-1.31925	4.08875e-09	-2.14806	-1.30379
205655628	chr1:205655628:G:A	5.74554e-16	-1.47504	3.50669	2.24517e-06	-1.99875	4.8552
205655845	chr1:205655845:T:G	4.14889e-17	-3.68066e-10	-0.596518	6.11963e-08	-3.68066e-10	-0.746001
205655857	chr1:205655857:C:G	3.23544e-18	-1.76397	-1.38381	4.22013e-09	-2.01572	-1.4045
205656058	chr1:205656058:G:A	2.73808e-18	-2.10143	-1.21326	4.37882e-09	-2.05703	-1.32627
205656065	chr1:205656065:TA:T	2.36247e-18	-2.1436	-1.31864	4.08386e-09	-2.14916	-1.30388
205656183	chr1:205656183:C:T	1.79585e-17	-3.68066e-10	-1.43388	3.06847e-08	-3.68066e-10	-1.43632
205656290	chr1:205656290:G:A	5.78518e-14	6.6437	-4.18584e-10	2.24718e-05	5.15993	-4.18584e-10
205656475	chr1:205656475:C:T	1.8244e-17	-3.68066e-10	-1.41811	3.06884e-08	-3.68066e-10	-1.4362
205656571	chr1:205656571:T:C	1.71144e-16	-3.68066e-10	0.820559	2.92148e-07	-3.68066e-10	0.817173
205656788	chr1:205656788:T:C	4.64755e-17	-3.68066e-10	-0.483019	6.78798e-08	-3.68066e-10	-0.64235
205656985	chr1:205656985:T:A	1.43592e-16	-1.01757	1.6626	1.14044e-07	-1.53868	1.41517
205657126	chr1:205657126:C:T	3.32266e-17	-3.68066e-10	-0.818592	6.02393e-08	-3.68066e-10	-0.761762
205657204	chr1:205657204:G:A	7.58511e-18	-0.943163	-1.35259	2.1602e-08	-0.533348	-1.25395
205657420	chr1:205657420:C:T	9.78752e-17	-1.27832	1.54006	8.46795e-08	-1.71813	1.29692
205657758	chr1:205657758:A:C	4.774e-17	-3.68066e-10	-0.456174	6.95091e-08	-3.68066e-10	-0.61863
205657776	chr1:205657776:G:A	5.12491e-18	-1.66513	-1.0227	6.70806e-09	-1.92029	-1.03648
205657902	chr1:205657902:T:C	3.81836e-17	-3.68066e-10	-0.679538	7.28099e-08	-3.68066e-10	-0.572236
205658241	chr1:205658241:A:T	1.69652e-16	-3.68066e-10	0.811806	2.89591e-07	-3.68066e-10	0.808382
205658641	chr1:205658641:AAG:A	1.99684e-17	-3.68066e-10	-1.32779	3.56105e-08	-3.68066e-10	-1.28745
205658758	chr1:205658758:A:T	1.11049e-17	-1.80721	-0.10734	2.12763e-08	-1.81526	0.0127634
205658945	chr1:205658945:G:A	3.4343e-18	-1.95276	-1.13537	5.52136e-09	-2.0605	-1.09096
205659227	chr1:205659227:A:G	2.57994e-17	-3.68066e-10	-1.07159	4.182e-08	-3.68066e-10	-1.12671
205659300	chr1:205659300:C:G	1.82717e-17	-3.68066e-10	-1.41659	3.06708e-08	-3.68066e-10	-1.43678
205659330	chr1:205659330:G:A	3.24134e-17	-3.68066e-10	-0.843373	6.01151e-08	-3.68066e-10	-0.763826
205659513	chr1:205659513:G:A	1.79126e-17	-3.68066e-10	-1.43644	3.08272e-08	-3.68066e-10	-1.43169
205659767	chr1:205659767:A:G	1.90136e-17	-3.68066e-10	-1.37679	3.36674e-08	-3.68066e-10	-1.34356
205660072	chr1:205660072:C:A	1.03831e-15	2.62341	-4.18584e-10	1.65736e-06	2.5529	-4.18584e-10
205660160	chr1:205660160:G:A	8.57363e-17	-3.68066e-10	0.129333	1.83529e-07	-3.68066e-10	0.352287
205661231	chr1:205661231:AC:A	1.79353e-17	-3.68066e-10	-1.43517	3.0679e-08	-3.68066e-10	-1.43651
205661278	chr1:205661278:C:T	1.89195e-17	-3.68066e-10	-1.38175	3.35754e-08	-3.68066e-10	-1.34629
205661353	chr1:205661353:C:T	4.17675e-17	-3.68066e-10	-0.589825	6.58577e-08	-3.68066e-10	-0.672591
205661765	chr1:205661765:A:G	3.79086e-18	-2.08121	-0.908141	6.15936e-09	-2.12072	-0.921396
205661930	chr1:205661930:G:A	2.6623e-18	-1.90784	-1.43491	4.84739e-09	-1.85422	-1.42743
205662328	chr1:205662328:G:A	8.92509e-17	1.55086	-1.38135	8.71406e-08	0.9186	-1.31117
205662639	chr1:205662639:A:G	3.17581e-18	-1.80029	-1.36609	1.20044e-08	-1.1689	-1.20591
205662691	chr1:205662691:T:C	5.70469e-17	-3.68066e-10	-0.278069	1.04465e-07	-3.68066e-10	-0.211236
205662781	chr1:205662781:G:A	1.94123e-17	-3.68066e-10	-1.35604	3.20395e-08	-3.68066e-10	-1.39312
205663599	chr1:205663599:G:A	4.10961e-17	-3.68066e-10	-0.606031	6.47368e-08	-3.68066e-10	-0.689758
205663804	chr1:205663804:A:G	1.05519e-17	-2.12085	0.155211	1.86293e-07	-1.47542	1.84265
205664094	chr1:205664094:T:C	1.79021e-17	-3.68066e-10	-1.43703	3.11296e-08	-3.68066e-10	-1.42193
205664445	chr1:205664445:T:C	1.17455e-16	1.83623	-1.39212	1.19373e-07	1.34353	-1.42137
205664739	chr1:205664739:C:T	1.2192e-17	-1.82116	-4.18584e-10	3.05924e-08	-1.43934	-4.18584e-10
205665378	chr1:205665378:C:G	1.02339e-17	-1.87937	-0.116862	1.79512e-08	-1.84641	-0.126019
205665543	chr1:205665543:A:G	3.00049e-18	-1.86772	-1.35545	6.25772e-09	-1.68782	-1.33845
205665725	chr1:205665725:G:T	3.22364e-18	-1.75583	-1.3956	6.85562e-09	-1.55368	-1.38134
205665788	chr1:205665788:G:A	3.37732e-17	-3.68066e-10	-0.802276	6.25682e-08	-3.68066e-10	-0.72383
205666164	chr1:205666164:G:T	1.30811e-16	1.91824	-1.36643	1.314e-07	1.42296	-1.4048
205666298	chr1:205666298:G:A	3.19849e-17	-3.68066e-10	-0.85668	6.05094e-08	-3.68066e-10	-0.757289
205666471	chr1:205666471:G:A	6.94148e-17	-3.68066e-10	-0.081844	1.04186e-07	-3.68066e-10	-0.213912
205666703	chr1:205666703:A:C	8.80317e-17	-3.68066e-10	0.155753	1.88215e-07	-3.68066e-10	0.377495
205666820	chr1:205666820:A:G	2.29258e-18	-2.10693	-1.38533	7.14583e-09	-1.75904	-1.13452
205667206	chr1:205667206:A:C	8.10137e-18	-1.70926	-0.520646	2.61553e-08	-0.954227	-0.641807
205667226	chr1:205667226:C:T	1.23061e-16	1.88645	-1.39571	1.2552e-07	1.39551	-1.42314
205667386	chr1:205667386:A:G	5.09323e-17	-3.68066e-10	-0.391445	9.30768e-08	-3.68066e-10	-0.326663
205667528	chr1:205667528:T:TA	9.53803e-18	-0.630671	-1.43599	1.39468e-08	-0.788728	-1.43611
205667992	chr1:205667992:G:A	1.32659e-17	-0.301923	-1.43482	1.91232e-08	-0.472223	-1.43697
205668238	chr1:205668238:T:C	1.47196e-16	2.06775	-1.39793	1.48158e-07	1.56257	-1.42438
205668531	chr1:205668531:T:C	1.70383e-16	2.20278	-1.38668	1.69322e-07	1.68902	-1.4173
205668780	chr1:205668780:C:T	9.76074e-18	-2.04357	-4.18584e-10	1.51458e-08	-2.14237	-4.18584e-10
205668838	chr1:205668838:C:T	4.1079e-18	-1.69518	-1.21385	1.04097e-08	-1.29166	-1.2257
205669085	chr1:205669085:G:C	1.93922e-17	-3.68066e-10	-1.35707	3.53534e-08	-3.68066e-10	-1.29469
205669094	chr1:205669094:G:A	4.0601e-18	-1.51858	-1.40215	1.18754e-08	-0.961633	-1.42398
205669336	chr1:205669336:C:T	4.04041e-18	-1.67097	-1.25463	1.05599e-08	-1.24873	-1.25429
205669917	chr1:205669917:A:G	2.89276e-18	-2.00769	-1.25204	2.06827e-08	-1.00222	-0.828564
205670114	chr1:205670114:C:T	4.13781e-17	0.595538	-1.19473	4.41817e-07	2.16741	-0.936597
205670299	chr1:205670299:C:T	2.66641e-17	-3.68066e-10	-1.03862	5.33015e-08	-3.68066e-10	-0.884124
205670422	chr1:205670422:C:T	3.49686e-17	-3.68066e-10	-0.767494	6.59009e-08	-3.68066e-10	-0.671935
205670483	chr1:205670483:C:A	2.07985e-16	2.15713	-1.14161	6.09796e-07	2.70987	-1.15683
205671437	chr1:205671437:C:G	4.82619e-17	-3.68066e-10	-0.445301	9.3725e-08	-3.68066e-10	-0.319723
205671634	chr1:205671634:A:G	3.00416e-17	-3.68066e-10	-0.919359	5.76797e-08	-3.68066e-10	-0.805182
205671688	chr1:205671688:C:T	5.11945e-16	3.3534	-1.43713	1.17337e-06	3.58767	-1.38012
205671777	chr1:205671777:A:C	1.79036e-17	-3.68066e-10	-1.43694	3.08045e-08	-3.68066e-10	-1.43243
205671890	chr1:205671890:G:A	4.80905e-17	0.969523	-1.41838	4.94537e-07	2.66079	-1.31726
205671987	chr1:205671987:C:T	9.49883e-18	-1.60827	-0.4625	1.11041e-08	-1.82831	-0.624456
205672180	chr1:205672180:C:T	1.80967e-17	-3.68066e-10	-1.42621	3.06662e-08	-3.68066e-10	-1.43693
205672397	chr1:205672397:A:G	1.53046e-16	-3.68066e-10	0.708792	2.73914e-07	-3.68066e-10	0.752726
205672672	chr1:205672672:G:A	2.20938e-17	-3.68066e-10	-1.22665	3.51757e-08	-3.68066e-10	-1.29973
205673115	chr1:205673115:G:A	1.15073e-15	-3.68066e-10	2.72621	2.00225e-06	-3.68066e-10	2.74194
205673262	chr1:205673262:T:C	2.7956e-18	-1.94457	-1.34932	4.80055e-09	-2.14403	-1.14733
205673424	chr1:205673424:C:G	1.66455e-16	-3.68066e-10	0.792783	3.02804e-07	-3.68066e-10	0.852997
205673662	chr1:205673662:T:G	2.41172e-18	-2.0195	-1.4221	3.5959e-09	-2.14998	-1.43031
205673810	chr1:205673810:T:C	1.73531e-16	-3.68066e-10	0.834411	3.15506e-07	-3.68066e-10	0.894091
205674154	chr1:205674154:T:C	1.83489e-17	-3.68066e-10	-1.41237	3.07707e-08	-3.68066e-10	-1.43353
205674237	chr1:205674237:C:T	1.28029e-17	-0.87502	-0.89725	2.64375e-07	1.13802	-0.420742
205674238	chr1:205674238:C:T	1.75653e-16	-3.68066e-10	0.846565	3.19244e-07	-3.68066e-10	0.905868
205674887	chr1:205674887:T:C	1.82181e-17	-3.68066e-10	-1.41953	3.21177e-08	-3.68066e-10	-1.39068
205675005	chr1:205675005:C:T	2.21539e-16	-3.68066e-10	1.07866	4.07184e-07	-3.68066e-10	1.14918
205675007	chr1:205675007:C:T	1.72655e-16	-3.68066e-10	0.829351	3.13869e-07	-3.68066e-10	0.888888
205675173	chr1:205675173:C:T	1.82778e-16	-3.68066e-10	0.886328	3.32543e-07	-3.68066e-10	0.946683
205675385	chr1:205675385:GA:G	3.366e-17	-3.68066e-10	-0.805633	6.25471e-08	-3.68066e-10	-0.724168
205675514	chr1:205675514:G:C	1.81575e-17	-3.68066e-10	-1.42286	3.14918e-08	-3.68066e-10	-1.41036
205675694	chr1:205675694:A:G	5.90163e-17	-3.68066e-10	-0.24413	1.09874e-07	-3.68066e-10	-0.160753
205676182	chr1:205676182:G:A	1.32832e-17	-1.73544	-4.18584e-10	3.34715e-08	-1.34939	-4.18584e-10
205676212	chr1:205676212:T:C	4.64642e-18	-1.5485	-1.23735	5.51866e-09	-1.83009	-1.32186
205676490	chr1:205676490:G:A	1.8207e-17	-3.68066e-10	-1.42014	3.15556e-08	-3.68066e-10	-1.40834
205676985	chr1:205676985:C:T	2.97575e-17	-3.68066e-10	-0.928862	5.67969e-08	-3.68066e-10	-0.820605
205677150	chr1:205677150:C:A	3.9181e-18	-1.6396	-1.31673	7.09762e-09	-2.11162	-0.788706
205678027	chr1:205678027:T:G	3.63107e-18	-1.66993	-1.36249	3.75089e-09	-2.11937	-1.41872
205678271	chr1:205678271:C:T	1.91072e-17	-3.68066e-10	-1.37188	3.15452e-08	-3.68066e-10	-1.40866
205678920	chr1:205678920:G:A	4.26136e-17	-3.68066e-10	-0.569769	7.77869e-08	-3.68066e-10	-0.506114
205680199	chr1:205680199:C:T	1.66642e-16	2.08982	-1.29591	8.07207e-08	0.465875	-0.934968
205680319	chr1:205680319:G:A	2.41405e-18	-2.03406	-1.40658	5.41556e-09	-1.74016	-1.43065
205680855	chr1:205680855:G:A	2.91591e-17	-3.68066e-10	-0.949178	4.49199e-08	-3.68066e-10	-1.05521
205681010	chr1:205681010:T:C	1.80124e-16	2.15186	-1.28016	8.7059e-08	0.514628	-0.908129
205682206	chr1:205682206:C:T	6.073e-18	-1.26221	-1.25588	1.03882e-08	-1.45521	-1.06421
205682355	chr1:205682355:C:T	1.83158e-16	2.09096	-1.20256	9.41699e-08	0.460292	-0.775279
205682682	chr1:205682682:T:C	2.68032e-16	2.45861	-1.18945	1.28767e-07	0.753979	-0.756059
205682712	chr1:205682712:T:C	2.35156e-17	-3.68066e-10	-1.16428	4.35244e-08	-3.68066e-10	-1.08677
205682807	chr1:205682807:G:T	1.79567e-17	-3.68066e-10	-1.43398	3.06802e-08	-3.68066e-10	-1.43647
205683328	chr1:205683328:G:A	3.84065e-17	-3.68066e-10	-0.673717	7.19472e-08	-3.68066e-10	-0.584155
205683577	chr1:205683577:T:C	2.02119e-16	2.10805	-1.12114	1.07801e-07	0.500406	-0.680202
205683663	chr1:205683663:G:A	9.61337e-18	-2.05879	-4.18584e-10	1.69605e-08	-2.0292	-4.18584e-10
205683928	chr1:205683928:C:T	3.32424e-18	-1.83041	-1.29029	7.11597e-09	-2.14135	-0.7564
205684133	chr1:205684133:T:C	1.80265e-16	2.03468	-1.16219	9.5802e-08	0.447097	-0.744901
205684220	chr1:205684220:C:T	5.9036e-17	-3.68066e-10	-0.243797	1.01921e-07	-3.68066e-10	-0.235887
205684452	chr1:205684452:C:T	1.83854e-16	2.0177	-1.1255	9.97033e-08	0.430581	-0.68847
205684628	chr1:205684628:T:C	5.1566e-16	3.10336	-1.17986	3.62882e-07	1.77453	-0.740546
205684850	chr1:205684850:T:A	3.16065e-18	-1.73459	-1.43658	4.11949e-09	-2.14997	-1.29438
205684933	chr1:205684933:G:C	3.2122e-17	0.0892593	-0.941661	1.5003e-07	0.905149	-0.7544
205685315	chr1:205685315:G:A	3.17747e-17	-3.68066e-10	-0.863274	5.88186e-08	-3.68066e-10	-0.785629
205685945	chr1:205685945:C:T	1.81146e-16	1.99378	-1.11642	9.96287e-08	0.413564	-0.672201
205686014	chr1:205686014:G:A	1.46265e-16	-3.68066e-10	0.663479	2.88156e-07	-3.68066e-10	0.803413
205686250	chr1:205686250:G:A	2.77908e-18	-1.90506	-1.39477	5.60112e-09	-2.12292	-1.0142
205686421	chr1:205686421:G:T	2.28155e-18	-2.07923	-1.41786	4.92218e-09	-1.83116	-1.43518
205686423	chr1:205686423:C:T	1.19139e-17	-1.84424	-4.18584e-10	2.10226e-08	-1.81449	-4.18584e-10
205686455	chr1:205686455:T:C	1.79007e-17	-3.68066e-10	-1.4371	3.06905e-08	-3.68066e-10	-1.43613
205686832	chr1:205686832:T:A	2.03714e-17	-3.68066e-10	-1.30781	3.64268e-08	-3.68066e-10	-1.26478
205686894	chr1:205686894:G:A	1.64038e-16	2.09593	-1.31777	7.57085e-08	0.486172	-1.01937
205687325	chr1:205687325:G:C	3.71466e-18	-2.11636	-0.893298	5.11596e-09	-2.07563	-1.15209
205687455	chr1:205687455:T:C	3.0979e-17	0.0462282	-0.934861	1.50795e-07	0.807104	-0.651274
205688249	chr1:205688249:T:C	2.73783e-17	-3.68066e-10	-1.01219	4.25406e-08	-3.68066e-10	-1.10963
205688400	chr1:205688400:G:T	2.73454e-17	-3.68066e-10	-1.0134	4.24969e-08	-3.68066e-10	-1.11066
205688442	chr1:205688442:G:A	3.05325e-18	-1.91514	-1.2906	7.16708e-09	-2.12151	-0.769082
205688763	chr1:205688763:T:C	1.27209e-15	3.69401	-0.867534	2.75514e-06	3.22775	-0.166613
205688850	chr1:205688850:A:AT	6.03842e-17	-3.68066e-10	-0.221217	1.25624e-07	-3.68066e-10	-0.0267902
205689696	chr1:205689696:G:C	1.00942e-17	-1.54593	-0.464055	5.18775e-08	-0.643194	-0.268007
205689706	chr1:205689706:G:A	9.96902e-17	0.280124	-4.18584e-10	1.82993e-07	0.349358	-4.18584e-10
205689811	chr1:205689811:C:T	8.57932e-17	1.56735	-1.43736	3.70071e-08	0.138675	-1.38765
205690165	chr1:205690165:T:G	1.93399e-17	-3.68066e-10	-1.35977	3.2913e-08	-3.68066e-10	-1.36622
205690363	chr1:205690363:G:A	2.21534e-15	4.81499	-1.43378	8.17281e-06	5.58543	-1.43695
205690959	chr1:205690959:A:G	2.42565e-17	-1.13326	-4.18584e-10	3.79324e-08	-1.22428	-4.18584e-10
205691812	chr1:205691812:C:T	6.89303e-18	-1.96939	-0.422044	1.18799e-08	-2.12896	-0.256285
205691983	chr1:205691983:C:G	3.09738e-17	-3.68066e-10	-0.888803	5.43483e-08	-3.68066e-10	-0.864674
205692277	chr1:205692277:G:A	9.62868e-16	3.9843	-1.43633	2.70231e-06	4.44876	-1.40699
205692486	chr1:205692486:A:C	1.19703e-16	1.8239	-1.36083	6.69153e-08	0.729714	-1.38637
205692803	chr1:205692803:C:T	1.85933e-17	-3.68066e-10	-1.39914	3.28425e-08	-3.68066e-10	-1.36836
205693209	chr1:205693209:A:C	2.11742e-16	2.44179	-1.40836	1.84945e-07	1.7221	-1.36213
205693546	chr1:205693546:G:A	3.96662e-17	-3.68066e-10	-0.641445	6.17061e-08	-3.68066e-10	-0.737704
205693849	chr1:205693849:G:A	2.25265e-16	2.51201	-1.41667	2.00339e-07	1.87024	-1.43032
205694085	chr1:205694085:T:C	1.4847e-14	6.58781	-1.3042	3.4599e-05	6.70075	-1.10926
205694350	chr1:205694350:A:G	3.37746e-18	-2.02298	-1.08184	7.00057e-09	-2.14223	-0.771863
205694828	chr1:205694828:G:A	2.39607e-15	4.89493	-1.43529	7.2982e-06	5.43987	-1.40458
205695416	chr1:205695416:C:T	3.05528e-15	5.134	-1.43132	9.49921e-06	5.69072	-1.39184
205695801	chr1:205695801:A:G	1.7904e-17	-3.68066e-10	-1.43692	3.06719e-08	-3.68066e-10	-1.43674
205695956	chr1:205695956:C:T	9.48924e-18	-0.932485	-1.1393	1.23489e-08	-1.37805	-0.968473
205696039	chr1:205696039:A:T	2.68206e-18	-1.90966	-1.4257	3.63735e-09	-2.14026	-1.42858
205696315	chr1:205696315:G:A	8.89663e-18	-1.01253	-1.12374	1.18171e-08	-1.44219	-0.948346
205696700	chr1:205696700:AC:A	8.99435e-18	-0.988441	-1.13691	1.18435e-08	-1.42335	-0.964957
205696989	chr1:205696989:G:A	9.14685e-18	-0.946784	-1.16175	1.18575e-08	-1.38966	-0.997462
205696990	chr1:205696990:C:A	9.15647e-18	-0.945734	-1.16175	1.18672e-08	-1.38885	-0.997462
205697182	chr1:205697182:C:T	3.54488e-17	-3.68066e-10	-0.753855	6.8886e-08	-3.68066e-10	-0.627634
205697429	chr1:205697429:C:A	1.87792e-17	-3.68066e-10	-1.38919	3.14935e-08	-3.68066e-10	-1.41031
205697490	chr1:205697490:G:A	8.80911e-17	-3.68066e-10	0.156428	1.99954e-07	-3.68066e-10	0.437998
205697878	chr1:205697878:T:C	5.18077e-18	-1.59762	-1.07937	1.05219e-08	-2.14063	-0.366004
205698096	chr1:205698096:C:T	7.53731e-17	-3.68066e-10	0.000506245	1.69728e-07	-3.68066e-10	0.274107
205698213	chr1:205698213:A:G	8.99377e-18	-0.993105	-1.13231	1.18294e-08	-1.43578	-0.95372
205699404	chr1:205699404:T:G	9.09757e-18	-1.07968	-1.03426	1.24014e-08	-1.52249	-0.819788
205700755	chr1:205700755:G:A	1.86918e-17	-3.68066e-10	-1.39386	3.31741e-08	-3.68066e-10	-1.35832
205701134	chr1:205701134:C:A	1.85988e-17	-3.68066e-10	-1.39885	3.26941e-08	-3.68066e-10	-1.37289
205701201	chr1:205701201:G:A	1.87365e-17	-3.68066e-10	-1.39147	3.3295e-08	-3.68066e-10	-1.35468
205701598	chr1:205701598:A:G	2.54362e-18	-1.95653	-1.43183	7.82601e-09	-1.36802	-1.43462
205701922	chr1:205701922:T:C	1.96511e-17	-3.68066e-10	-1.34381	3.24595e-08	-3.68066e-10	-1.38009
205702101	chr1:205702101:G:A	1.92579e-17	-3.68066e-10	-1.36402	3.21118e-08	-3.68066e-10	-1.39086
205702320	chr1:205702320:G:A	1.056e-16	-3.68066e-10	0.337711	2.02488e-07	-3.68066e-10	0.450595
205702516	chr1:205702516:C:T	1.0411e-17	-0.799744	-1.17934	3.61519e-08	-0.216821	-1.05554
205703128	chr1:205703128:A:AGCT	2.0179e-17	-3.68066e-10	-1.3173	3.59597e-08	-3.68066e-10	-1.27769
205703229	chr1:205703229:C:G	1.22089e-16	1.21132	-0.728518	7.10558e-08	-0.294036	-0.302586
205703268	chr1:205703268:T:TAC	1.01003e-17	-2.00938	-4.18584e-10	1.57307e-08	-2.10447	-4.18584e-10
205703354	chr1:205703354:A:G	3.30806e-18	-1.74534	-1.38024	1.17219e-08	-0.974312	-1.42432
205703437	chr1:205703437:T:C	3.67066e-17	-3.68066e-10	-0.718987	6.07808e-08	-3.68066e-10	-0.752813
205703835	chr1:205703835:A:G	1.7899e-17	-3.68066e-10	-1.4372	3.07904e-08	-3.68066e-10	-1.43289
205703989	chr1:205703989:G:A	1.96328e-17	-3.68066e-10	-1.34474	3.58211e-08	-3.68066e-10	-1.28155
205704124	chr1:205704124:C:T	1.22632e-17	-0.383773	-1.43157	3.36184e-08	0.0480018	-1.39302
205704806	chr1:205704806:C:T	8.77728e-18	-2.14978	-4.18584e-10	1.506e-08	-2.14805	-4.18584e-10
205705509	chr1:205705509:G:A	1.49363e-17	-1.61815	-4.18584e-10	2.67196e-08	-1.57469	-4.18584e-10
205705712	chr1:205705712:T:A	2.08747e-17	-3.68066e-10	-1.2834	3.66165e-08	-3.68066e-10	-1.25959
205706112	chr1:205706112:C:T	6.27746e-18	-1.80995	-0.675025	1.95284e-08	-2.14909	0.260877
205706960	chr1:205706960:G:C	7.504e-18	-1.66122	-0.645291	2.04155e-08	-2.14191	0.298121
205707084	chr1:205707084:A:G	8.77588e-18	-2.14994	-4.18584e-10	1.50374e-08	-2.14955	-4.18584e-10
205707135	chr1:205707135:T:C	8.5012e-18	-1.91501	-0.266725	1.74844e-08	-2.09791	0.099133
205708207	chr1:205708207:C:T	2.5004e-18	-2.02192	-1.38358	4.41343e-09	-2.13858	-1.23686
205708656	chr1:205708656:C:T	3.27841e-18	-2.14541	-0.989176	5.38843e-09	-2.14675	-1.02908
205708915	chr1:205708915:G:C	2.54429e-17	-0.147247	-0.938259	1.02404e-07	0.492712	-0.72387
205708998	chr1:205708998:T:G	6.5503e-15	5.87715	-1.41183	2.54919e-05	6.71886	-1.43283
205710085	chr1:205710085:C:T	1.34077e-14	6.59596	-1.41432	5.8682e-05	7.55374	-1.43394
205710111	chr1:205710111:G:A	8.23061e-18	-0.9666	-1.24748	6.73253e-09	-1.8774	-1.07573
205710994	chr1:205710994:T:C	2.22609e-17	-3.68066e-10	-1.21911	4.1153e-08	-3.68066e-10	-1.14279
205711235	chr1:205711235:A:G	2.01435e-17	-3.68066e-10	-1.31906	3.87507e-08	-3.68066e-10	-1.20294
205711238	chr1:205711238:C:A	1.80436e-17	-3.68066e-10	-1.42916	3.128e-08	-3.68066e-10	-1.41711
205711286	chr1:205711286:A:G	2.93206e-18	-2.13331	-1.11293	4.82617e-09	-2.13651	-1.14953
205711753	chr1:205711753:G:A	1.41523e-17	-1.67206	-4.18584e-10	2.90055e-08	-1.4926	-4.18584e-10
205712077	chr1:205712077:C:T	3.05904e-17	-3.68066e-10	-0.901257	5.59419e-08	-3.68066e-10	-0.835774
205712124	chr1:205712124:C:T	4.95662e-17	-3.68066e-10	-0.418634	9.76537e-08	-3.68066e-10	-0.27866
205712167	chr1:205712167:T:C	1.88485e-17	-3.68066e-10	-1.38551	3.17021e-08	-3.68066e-10	-1.4037
205712242	chr1:205712242:G:A	8.03784e-18	-0.986266	-1.25152	6.61792e-09	-1.88842	-1.08188
205712276	chr1:205712276:T:C	1.84308e-17	-3.68066e-10	-1.40792	3.08854e-08	-3.68066e-10	-1.4298
205712388	chr1:205712388:T:C	5.58677e-17	-3.68066e-10	-0.298957	1.1099e-07	-3.68066e-10	-0.15065
205712467	chr1:205712467:C:G	1.60794e-17	-2.04511	0.500702	6.54125e-08	-2.10801	1.42863
205712538	chr1:205712538:AAAG:A	3.65604e-17	-3.68066e-10	-0.722978	6.03182e-08	-3.68066e-10	-0.760454
205712544	chr1:205712544:AG:A	1.10265e-17	-2.14873	0.227089	1.9292e-08	-2.14628	0.245883
205712548	chr1:205712548:AG:A	2.77643e-16	-3.68066e-10	1.30439	5.26428e-07	-3.68066e-10	1.40603
205712562	chr1:205712562:TTAGC:T	1.98481e-17	-3.68066e-10	-1.33383	3.49158e-08	-3.68066e-10	-1.30715
205713277	chr1:205713277:A:G	9.08827e-18	-2.11496	-4.18584e-10	1.90097e-08	-1.91514	-4.18584e-10
205714495	chr1:205714495:T:G	2.10739e-17	-3.68066e-10	-1.27391	3.73281e-08	-3.68066e-10	-1.24034
205714893	chr1:205714893:A:G	4.88145e-17	-3.68066e-10	-0.433915	9.62026e-08	-3.68066e-10	-0.293631
205714939	chr1:205714939:T:C	2.37789e-17	-0.2312	-0.921946	9.48603e-08	0.399641	-0.707324
205715100	chr1:205715100:A:G	1.84096e-17	-3.68066e-10	-1.40907	3.11125e-08	-3.68066e-10	-1.42248
205715988	chr1:205715988:AAGGTTATTC:A	2.66423e-16	-3.68066e-10	1.26314	5.08863e-07	-3.68066e-10	1.37209
205716033	chr1:205716033:TC:T	3.47858e-16	-3.68066e-10	1.52985	8.06198e-07	-3.68066e-10	1.83224
205716067	chr1:205716067:A:G	2.93183e-18	-2.1353	-1.11102	4.82503e-09	-2.13846	-1.14781
205716164	chr1:205716164:T:C	2.20116e-17	-3.68066e-10	-1.23037	3.54932e-08	-3.68066e-10	-1.29075
205716224	chr1:205716224:T:C	5.24164e-18	-1.2599	-1.40541	8.42504e-09	-1.37387	-1.35501
205716426	chr1:205716426:T:C	2.101e-18	-2.14997	-1.42957	3.58657e-09	-2.14779	-1.4351
205717097	chr1:205717097:A:T	2.13162e-17	-3.68066e-10	-1.26247	3.78196e-08	-3.68066e-10	-1.22726
205717155	chr1:205717155:T:C	1.80937e-17	-1.42638	-4.18584e-10	3.07251e-08	-1.43501	-4.18584e-10
205719162	chr1:205719162:T:C	7.71511e-16	3.53984	-1.21343	2.10925e-06	4.02382	-1.22982
205720099	chr1:205720099:G:A	3.10633e-18	-1.7855	-1.403	1.28136e-08	-0.872223	-1.43736
205721813	chr1:205721813:T:C	1.43924e-15	4.32002	-1.3701	6.64206e-06	5.30754	-1.36645
205722033	chr1:205722033:AAAAAATTTACTT:A	8.48748e-18	-0.943982	-1.23937	6.87628e-09	-1.86821	-1.0638
205722188	chr1:205722188:G:A	5.18414e-18	-1.28468	-1.39165	8.4344e-09	-1.39425	-1.33351
205722200	chr1:205722200:C:T	1.79008e-17	-3.68066e-10	-1.4371	3.06879e-08	-3.68066e-10	-1.43622
205722417	chr1:205722417:C:T	5.98075e-17	-3.68066e-10	-0.230812	1.19732e-07	-3.68066e-10	-0.0748281
205722418	chr1:205722418:G:A	5.83616e-18	-1.22637	-1.3315	9.33557e-09	-1.35898	-1.26727
205722471	chr1:205722471:G:C	2.13744e-17	-3.68066e-10	-1.25975	3.4546e-08	-3.68066e-10	-1.3178
205722672	chr1:205722672:T:C	1.85884e-17	-3.68066e-10	-1.39941	3.08046e-08	-3.68066e-10	-1.43242
205722691	chr1:205722691:C:T	1.79046e-17	-3.68066e-10	-1.43689	3.06806e-08	-3.68066e-10	-1.43646
205722759	chr1:205722759:C:T	2.63232e-17	-3.68066e-10	-1.05149	4.82132e-08	-3.68066e-10	-0.984455
205722916	chr1:205722916:A:G	4.82483e-17	-0.445583	-4.18584e-10	7.51553e-08	-0.54053	-4.18584e-10
205722956	chr1:205722956:C:A	5.22082e-18	-1.49094	-1.17835	1.53209e-08	-1.1261	-1.00477
205723345	chr1:205723345:C:T	2.48164e-17	-3.68066e-10	-1.11044	4.78415e-08	-3.68066e-10	-0.992194
205723446	chr1:205723446:C:T	8.8137e-18	-2.14564	-4.18584e-10	1.50548e-08	-2.14839	-4.18584e-10
205723492	chr1:205723492:G:A	1.81589e-17	-3.68066e-10	-1.42278	3.07926e-08	-3.68066e-10	-1.43281
205723604	chr1:205723604:G:A	8.81594e-18	-2.14538	-4.18584e-10	1.50572e-08	-2.14823	-4.18584e-10
205724432	chr1:205724432:G:A	4.77905e-17	-0.455116	-4.18584e-10	7.44671e-08	-0.54973	-4.18584e-10
205724473	chr1:205724473:T:C	3.44699e-18	-1.6974	-1.38704	1.49445e-08	-0.719691	-1.43605
205724484	chr1:205724484:A:T	2.21422e-17	-3.68066e-10	-1.22446	3.56351e-08	-3.68066e-10	-1.28676
205725131	chr1:205725131:C:T	5.13942e-16	3.33138	-1.41122	1.95796e-06	4.10673	-1.38716
205725304	chr1:205725304:A:G	1.81108e-17	-3.68066e-10	-1.42543	3.16174e-08	-3.68066e-10	-1.40638
205725485	chr1:205725485:C:G	1.82178e-17	-3.68066e-10	-1.41955	3.10484e-08	-3.68066e-10	-1.42454
205725592	chr1:205725592:G:A	5.45225e-18	-1.47093	-1.15498	1.61952e-08	-1.10068	-0.974691
205726567	chr1:205726567:C:T	2.2113e-18	-2.12298	-1.40538	4.6103e-09	-2.00439	-1.3274
205726890	chr1:205726890:A:C	2.67732e-16	-3.68066e-10	1.26804	5.11491e-07	-3.68066e-10	1.37724
205727393	chr1:205727393:G:T	3.80635e-18	-1.66266	-1.32261	1.6179e-08	-0.662546	-1.41383
205727487	chr1:205727487:T:A	9.10316e-18	-0.870517	-1.24281	7.34461e-09	-1.79824	-1.06789
205727543	chr1:205727543:G:A	3.36176e-18	-1.7193	-1.39018	1.43896e-08	-0.757017	-1.43656
205728010	chr1:205728010:G:A	1.25567e-17	-1.79169	-4.18584e-10	1.95687e-08	-1.88616	-4.18584e-10
205728717	chr1:205728717:C:T	3.3457e-18	-1.73109	-1.38318	1.40826e-08	-0.77975	-1.4354
205728764	chr1:205728764:T:C	2.19068e-17	-3.68066e-10	-1.23515	3.89006e-08	-3.68066e-10	-1.19908
205728898	chr1:205728898:G:A	5.38531e-18	-1.47613	-1.16214	1.59356e-08	-1.10766	-0.98387
205729262	chr1:205729262:A:C	2.95513e-18	-2.13598	-1.10243	4.86215e-09	-2.13902	-1.13959
205729806	chr1:205729806:G:A	2.08641e-17	-3.68066e-10	-1.28391	3.41609e-08	-3.68066e-10	-1.32901
205730156	chr1:205730156:T:G	1.8464e-17	-3.68066e-10	-1.40612	3.24295e-08	-3.68066e-10	-1.38102
205730548	chr1:205730548:G:A	2.20552e-17	-3.68066e-10	-1.22839	3.91795e-08	-3.68066e-10	-1.19193
205731582	chr1:205731582:A:G	2.06857e-17	-3.68066e-10	-1.2925	3.40293e-08	-3.68066e-10	-1.33287
205731620	chr1:205731620:A:G	2.10991e-18	-2.1397	-1.4356	3.5812e-09	-2.14711	-1.43728
205731634	chr1:205731634:A:G	3.21114e-18	-1.75764	-1.39768	1.33543e-08	-0.830986	-1.43726
205731834	chr1:205731834:G:A	1.78971e-17	-3.68066e-10	-1.43731	3.0708e-08	-3.68066e-10	-1.43556
205731840	chr1:205731840:G:A	4.41904e-17	-0.533437	-4.18584e-10	6.90826e-08	-0.624784	-4.18584e-10
205731950	chr1:205731950:G:C	8.37563e-18	-0.957743	-1.23887	6.82755e-09	-1.87536	-1.06377
205732253	chr1:205732253:C:T	1.82938e-17	-3.68066e-10	-1.41538	3.21207e-08	-3.68066e-10	-1.39059
205732609	chr1:205732609:C:T	1.10443e-17	-1.92003	-4.18584e-10	4.45776e-08	-1.06286	-4.18584e-10
205732651	chr1:205732651:C:T	2.47817e-17	-3.68066e-10	-1.11184	3.91798e-08	-3.68066e-10	-1.19193
205732742	chr1:205732742:C:T	1.95019e-17	-1.35143	-4.18584e-10	1.60344e-08	-2.08535	-4.18584e-10
205733182	chr1:205733182:C:T	4.38236e-18	-1.43084	-1.41352	7.2808e-09	-1.46576	-1.40909
205734067	chr1:205734067:C:T	2.07882e-16	-3.68066e-10	1.01503	4.66002e-07	-3.68066e-10	1.2841
205734899	chr1:205734899:A:AT	2.16264e-17	-3.68066e-10	-1.24803	3.83519e-08	-3.68066e-10	-1.21328
205734955	chr1:205734955:C:T	2.22283e-17	-3.68066e-10	-1.22058	3.57496e-08	-3.68066e-10	-1.28355
205734988	chr1:205734988:C:T	2.97212e-18	-2.14108	-1.09159	4.88984e-09	-2.14342	-1.12951
205735280	chr1:205735280:A:G	1.79686e-17	-3.68066e-10	-1.43332	3.11992e-08	-3.68066e-10	-1.41969
205735452	chr1:205735452:A:T	8.39482e-18	-0.961394	-1.23294	6.86887e-09	-1.87753	-1.05555
205736398	chr1:205736398:G:A	8.79956e-18	-2.14724	-4.18584e-10	1.5041e-08	-2.14931	-4.18584e-10
205736411	chr1:205736411:T:C	1.84201e-17	-3.68066e-10	-1.4085	3.08728e-08	-3.68066e-10	-1.43021
205736948	chr1:205736948:AT:A	2.92385e-18	-2.12781	-1.12123	4.81097e-09	-2.13177	-1.15742
205737382	chr1:205737382:C:T	9.3604e-18	-2.08546	-4.18584e-10	1.72259e-08	-2.01367	-4.18584e-10
205737667	chr1:205737667:A:T	1.79006e-17	-3.68066e-10	-1.43711	3.08656e-08	-3.68066e-10	-1.43045
205737925	chr1:205737925:C:T	3.00377e-18	-2.12954	-1.09253	4.93516e-09	-2.13332	-1.13038
205738014	chr1:205738014:T:A	3.57349e-17	-1.67197	0.926154	1.0603e-07	-2.11739	1.92103
205738118	chr1:205738118:C:T	9.02059e-18	-0.778229	-1.3442	1.40868e-08	-0.904945	-1.3099
205738798	chr1:205738798:C:T	3.80556e-16	-3.68066e-10	1.61969	8.88676e-07	-3.68066e-10	1.92965
205738909	chr1:205738909:C:G	2.08992e-17	-3.68066e-10	-1.28224	3.42093e-08	-3.68066e-10	-1.32759
205739355	chr1:205739355:T:C	6.07483e-17	-3.68066e-10	-0.215204	1.21591e-07	-3.68066e-10	-0.059422
205739600	chr1:205739600:C:G	2.0009e-17	-3.68066e-10	-1.32576	3.33698e-08	-3.68066e-10	-1.35244
205740384	chr1:205740384:A:G	3.04831e-18	-2.12835	-1.07901	5.00396e-09	-2.13225	-1.11761
205740659	chr1:205740659:T:C	8.78168e-18	-2.14928	-4.18584e-10	1.50306e-08	-2.15	-4.18584e-10
205741029	chr1:205741029:C:T	1.04301e-15	4.00625	-1.37833	3.18186e-06	4.57352	-1.36838
205741110	chr1:205741110:C:T	1.53291e-17	-1.59219	-4.18584e-10	1.5077e-08	-2.14691	-4.18584e-10
205741205	chr1:205741205:CAGG:C	7.61256e-18	-1.01352	-1.27862	6.30204e-09	-1.90244	-1.11678
205741581	chr1:205741581:T:C	1.86458e-17	-3.68066e-10	-1.39632	3.28396e-08	-3.68066e-10	-1.36845
205741720	chr1:205741720:C:T	6.09709e-17	-3.68066e-10	-0.211548	1.22072e-07	-3.68066e-10	-0.0554777
205741747	chr1:205741747:A:C	3.00651e-18	-2.12689	-1.09428	4.93926e-09	-2.13091	-1.13196
205742376	chr1:205742376:T:A	1.99625e-17	-3.68066e-10	-1.32809	3.57596e-08	-3.68066e-10	-1.28327
205742497	chr1:205742497:T:A	1.03588e-15	3.99734	-1.37627	3.1607e-06	4.5646	-1.36614
205742499	chr1:205742499:G:A	2.17661e-17	-3.68066e-10	-1.24159	3.86258e-08	-3.68066e-10	-1.20617
205742838	chr1:205742838:T:A	2.55332e-17	-3.68066e-10	-1.08197	4.01428e-08	-3.68066e-10	-1.16764
205743068	chr1:205743068:CATGCAGACTGT:C	2.57794e-18	-1.97047	-1.40448	4.24734e-09	-2.12071	-1.29308
205743095	chr1:205743095:A:G	2.15249e-17	-3.68066e-10	-1.25274	3.81574e-08	-3.68066e-10	-1.21837
205743416	chr1:205743416:A:C	8.89475e-18	-2.13648	-4.18584e-10	1.50364e-08	-2.14961	-4.18584e-10
205743829	chr1:205743829:T:G	5.3478e-18	-1.48015	-1.16511	1.57868e-08	-1.11215	-0.988768
205744250	chr1:205744250:G:A	3.30492e-18	-1.77017	-1.35637	1.32831e-08	-0.846357	-1.42724
205744885	chr1:205744885:G:A	2.12279e-17	-3.68066e-10	-1.26663	3.4945e-08	-3.68066e-10	-1.30631
205745309	chr1:205745309:A:G	2.53565e-18	-2.01531	-1.37618	1.04055e-08	-1.30568	-1.21207
205745318	chr1:205745318:G:A	1.14347e-17	-1.88529	-4.18584e-10	2.12969e-08	-1.80153	-4.18584e-10
205745350	chr1:205745350:G:A	5.47273e-18	-1.46209	-1.16008	1.62327e-08	-1.09091	-0.982149
205745425	chr1:205745425:G:A	1.79199e-17	-3.68066e-10	-1.43603	3.06606e-08	-3.68066e-10	-1.43711
205746014	chr1:205746014:G:A	2.16817e-17	-3.68066e-10	-1.24548	3.53993e-08	-3.68066e-10	-1.2934
205746128	chr1:205746128:C:T	2.9904e-18	-2.13407	-1.09247	4.9053e-09	-2.13841	-1.13136
205746141	chr1:205746141:CAA:C	2.58303e-18	-1.96497	-1.40802	4.22457e-09	-2.11858	-1.30059
205746399	chr1:205746399:A:C	2.26949e-17	-3.68066e-10	-1.1998	3.70761e-08	-3.68066e-10	-1.24712
205746484	chr1:205746484:CACACTA:C	7.90342e-17	1.09119	-1.04325	1.33152e-07	1.03403	-1.00263
205747058	chr1:205747058:T:C	1.86556e-17	-3.68066e-10	-1.3958	3.28794e-08	-3.68066e-10	-1.36724
205747454	chr1:205747454:G:A	1.60639e-16	0.757216	-4.18584e-10	3.12902e-07	0.885803	-4.18584e-10
205747665	chr1:205747665:C:A	1.86347e-17	-3.68066e-10	-1.39692	3.28145e-08	-3.68066e-10	-1.36922
205747938	chr1:205747938:T:G	2.21824e-17	-3.68066e-10	-1.22264	3.94091e-08	-3.68066e-10	-1.18609
205748047	chr1:205748047:A:C	6.42412e-16	3.5762	-1.43292	1.81319e-06	4.07621	-1.43345
205748167	chr1:205748167:A:T	1.0472e-15	2.63193	-4.18584e-10	4.24119e-06	3.49251	-4.18584e-10
205748222	chr1:205748222:A:C	9.11281e-18	-2.11226	-4.18584e-10	1.73606e-08	-2.00588	-4.18584e-10
205748265	chr1:205748265:C:T	7.22982e-17	-3.68066e-10	-0.0411437	1.45413e-07	-3.68066e-10	0.119489
205748548	chr1:205748548:T:C	6.67987e-18	-1.05616	-1.36668	1.63625e-08	-0.706605	-1.35849
205748695	chr1:205748695:A:C	5.05962e-18	-1.31249	-1.38817	8.23688e-09	-1.42253	-1.32893
205749426	chr1:205749426:G:A	4.56642e-16	-3.68066e-10	1.80196	1.07862e-06	-3.68066e-10	2.12335
205749575	chr1:205749575:C:T	7.19061e-17	-3.68066e-10	-0.0465828	1.44603e-07	-3.68066e-10	0.113904
205750385	chr1:205750385:A:G	1.49658e-17	-1.61618	-4.18584e-10	3.09858e-08	-1.42656	-4.18584e-10
205750404	chr1:205750404:G:A	4.71312e-18	-1.52175	-1.24984	6.69757e-09	-1.97209	-0.986253
205750729	chr1:205750729:A:T	3.21941e-18	-1.77975	-1.37299	1.31378e-08	-0.850402	-1.43419
205750950	chr1:205750950:G:A	3.28891e-18	-1.74989	-1.3815	1.38585e-08	-0.795347	-1.43584
205751084	chr1:205751084:C:G	2.49076e-18	-1.98892	-1.42044	4.07099e-09	-2.12667	-1.32953
205751355	chr1:205751355:G:A	4.69046e-18	-1.54607	-1.23035	6.80785e-09	-1.98639	-0.955617
205751559	chr1:205751559:C:T	4.60814e-17	-3.68066e-10	-0.491533	9.74268e-08	-3.68066e-10	-0.280986
205752200	chr1:205752200:T:C	7.59794e-17	-3.68066e-10	0.00851929	1.53219e-07	-3.68066e-10	0.171779
205752923	chr1:205752923:A:G	3.37098e-16	-3.68066e-10	1.49843	6.3936e-07	-3.68066e-10	1.60038
205753217	chr1:205753217:C:T	1.95711e-17	-3.68066e-10	-1.34789	3.25291e-08	-3.68066e-10	-1.37795
205753260	chr1:205753260:C:T	2.50829e-17	-3.68066e-10	-1.09976	4.37035e-08	-3.68066e-10	-1.08266
205753356	chr1:205753356:G:T	3.68875e-17	-0.71407	-4.18584e-10	5.9272e-08	-0.777951	-4.18584e-10
205753778	chr1:205753778:T:C	2.92669e-17	-3.68066e-10	-0.945485	5.07817e-08	-3.68066e-10	-0.93255
205753830	chr1:205753830:C:T	6.63854e-18	-1.13757	-1.29148	1.11011e-08	-1.24534	-1.2077
205754111	chr1:205754111:G:GAATT	1.88282e-17	-3.68066e-10	-1.38659	3.32484e-08	-3.68066e-10	-1.35608
205754119	chr1:205754119:C:T	1.81714e-17	-3.68066e-10	-1.42209	3.15955e-08	-3.68066e-10	-1.40707
205754175	chr1:205754175:CT:C	2.76934e-18	-2.00646	-1.29687	1.23283e-08	-1.30052	-1.04767
205754385	chr1:205754385:T:A	3.09832e-18	-1.82881	-1.36227	1.19694e-08	-0.944628	-1.43311
205754444	chr1:205754444:C:T	7.91343e-18	-1.55817	-0.695211	1.40927e-08	-1.99065	-0.223778
205754510	chr1:205754510:A:T	3.12585e-18	-1.74679	-1.43544	1.46991e-08	-0.79411	-1.37819
205754593	chr1:205754593:A:C	2.07174e-17	-3.68066e-10	-1.29097	3.66469e-08	-3.68066e-10	-1.25876
205754650	chr1:205754650:G:A	8.0596e-18	-1.66048	-0.574601	3.69843e-08	-0.877707	-0.371886
205754770	chr1:205754770:AT:A	5.60563e-18	-1.66973	-0.928444	1.64105e-08	-1.37631	-0.685853
205754922	chr1:205754922:C:T	3.1299e-18	-1.98487	-1.19608	1.53388e-08	-1.22517	-0.904536
205755173	chr1:205755173:C:T	1.79154e-17	-3.68066e-10	-1.43629	3.06902e-08	-3.68066e-10	-1.43615
205755900	chr1:205755900:C:T	3.13736e-18	-2.0055	-1.17306	1.51065e-08	-1.30748	-0.837488
205756218	chr1:205756218:C:T	3.16649e-18	-2.00335	-1.16597	1.53494e-08	-1.26907	-0.859938
205756341	chr1:205756341:C:T	6.72118e-17	-3.68066e-10	-0.114095	1.34705e-07	-3.68066e-10	0.0430027
205756387	chr1:205756387:T:C	6.06185e-17	-3.68066e-10	-0.217344	1.21267e-07	-3.68066e-10	-0.0620962
205756614	chr1:205756614:T:C	6.19983e-17	-3.68066e-10	-0.194837	1.24199e-07	-3.68066e-10	-0.0382063
205756888	chr1:205756888:T:G	9.73406e-18	-2.04631	-4.18584e-10	1.62248e-08	-2.07354	-4.18584e-10
205757208	chr1:205757208:C:T	3.05667e-18	-2.00205	-1.20257	1.45518e-08	-1.26707	-0.915303
205757441	chr1:205757441:T:G	3.77256e-17	-3.68066e-10	-0.691606	7.15026e-08	-3.68066e-10	-0.590353
205758099	chr1:205758099:G:A	1.29563e-17	-1.76036	-4.18584e-10	1.91262e-08	-1.90903	-4.18584e-10
205758210	chr1:205758210:GA:G	7.35515e-17	-0.0239582	-4.18584e-10	1.25713e-07	-0.0260864	-4.18584e-10
205758338	chr1:205758338:C:A	2.92922e-18	-2.0013	-1.2459	1.35235e-08	-1.28988	-0.965784
205758340	chr1:205758340:G:A	2.88967e-18	-2.01195	-1.24885	1.31196e-08	-1.31565	-0.970325
205758613	chr1:205758613:T:C	3.83561e-17	-3.68066e-10	-0.67503	7.27482e-08	-3.68066e-10	-0.573083
205759241	chr1:205759241:C:G	2.89926e-18	-2.00406	-1.25343	1.32598e-08	-1.2971	-0.978253
205759394	chr1:205759394:C:T	1.81739e-17	-3.68066e-10	-1.42196	3.17249e-08	-3.68066e-10	-1.40299
205759446	chr1:205759446:G:T	3.86987e-18	-1.57837	-1.39035	1.02424e-08	-1.2392	-1.29436
205759743	chr1:205759743:C:T	1.91356e-17	-3.68066e-10	-1.3704	3.16752e-08	-3.68066e-10	-1.40455
205760084	chr1:205760084:G:T	9.45874e-18	-2.075	-4.18584e-10	1.63897e-08	-2.06343	-4.18584e-10
205760585	chr1:205760585:A:G	1.80423e-17	-3.68066e-10	-1.42923	3.14298e-08	-3.68066e-10	-1.41233
205761445	chr1:205761445:G:T	5.43301e-18	-1.75582	-0.873634	1.57503e-08	-1.48415	-0.619076
205761677	chr1:205761677:C:T	9.6405e-16	2.5492	-4.18584e-10	3.88869e-06	3.40574	-4.18584e-10
205761688	chr1:205761688:G:A	3.13352e-18	-1.95788	-1.2219	6.56384e-09	-1.83868	-1.13983
205761802	chr1:205761802:C:T	1.10161e-17	-1.92259	-4.18584e-10	1.50394e-08	-2.14941	-4.18584e-10
205761946	chr1:205761946:G:A	2.30534e-17	-3.68066e-10	-1.18413	4.1023e-08	-3.68066e-10	-1.14595
205762186	chr1:205762186:T:C	3.33758e-16	-3.68066e-10	1.48847	7.64841e-07	-3.68066e-10	1.77958
205762251	chr1:205762251:A:G	1.83891e-17	-3.68066e-10	-1.41018	3.22849e-08	-3.68066e-10	-1.38549
205762696	chr1:205762696:C:T	8.83757e-16	3.89175	-1.42952	2.56699e-06	4.42317	-1.43277
205762738	chr1:205762738:TA:T	2.77637e-17	-3.68066e-10	-0.998216	4.99551e-08	-3.68066e-10	-0.948962
205762761	chr1:205762761:T:C	9.42015e-18	-2.07909	-4.18584e-10	1.63176e-08	-2.06784	-4.18584e-10
205763384	chr1:205763384:T:C	7.29308e-18	-1.72753	-0.607492	5.76504e-08	-0.676362	-0.129329
205763449	chr1:205763449:G:A	2.12516e-17	-3.68066e-10	-1.26551	3.5137e-08	-3.68066e-10	-1.30083
205763780	chr1:205763780:T:C	1.96606e-17	-3.68066e-10	-1.34333	3.52267e-08	-3.68066e-10	-1.29828
205764010	chr1:205764010:A:G	4.0267e-18	-1.59527	-1.33373	1.88061e-08	-0.500499	-1.42541
205764785	chr1:205764785:C:T	1.82619e-17	-3.68066e-10	-1.41713	3.18038e-08	-3.68066e-10	-1.4005
205764936	chr1:205764936:T:C	9.43908e-18	-2.07709	-4.18584e-10	1.63922e-08	-2.06328	-4.18584e-10
205765155	chr1:205765155:G:A	2.25894e-16	-3.68066e-10	1.09812	5.06076e-07	-3.68066e-10	1.3666
205765935	chr1:205765935:G:A	1.023e-16	-3.68066e-10	0.305962	1.77477e-07	-3.68066e-10	0.318753
205765993	chr1:205765993:A:G	3.83505e-18	-1.62736	-1.3504	1.76763e-08	-0.55707	-1.43079
205766358	chr1:205766358:C:T	3.69493e-18	-1.58896	-1.42602	1.89289e-08	-0.493117	-1.42628
205766389	chr1:205766389:T:C	4.11255e-18	-1.5538	-1.3541	2.79821e-08	-0.360429	-1.16809
205766484	chr1:205766484:G:A	2.37437e-18	-2.14301	-1.3142	4.59629e-09	-2.1142	-1.22063
205766736	chr1:205766736:G:A	4.87834e-18	-1.3756	-1.36154	1.12406e-08	-1.0877	-1.35285
205766763	chr1:205766763:G:A	2.45027e-18	-2.14044	-1.28531	4.79724e-09	-2.10806	-1.18398
205767157	chr1:205767157:G:A	1.56241e-17	-1.38211	-0.191019	4.17611e-08	-2.07413	0.94601
205767435	chr1:205767435:A:G	3.76386e-18	-1.57336	-1.42314	1.93765e-08	-0.466669	-1.42936
205767535	chr1:205767535:C:A	3.61609e-18	-1.60044	-1.43612	1.89419e-08	-0.512178	-1.40654
205767546	chr1:205767546:T:C	3.28898e-17	-3.68066e-10	-0.828781	6.19967e-08	-3.68066e-10	-0.733007
205767635	chr1:205767635:G:A	9.40166e-18	-2.08106	-4.18584e-10	1.62797e-08	-2.07017	-4.18584e-10
205768052	chr1:205768052:A:G	2.25326e-17	-3.68066e-10	-1.20698	3.87895e-08	-3.68066e-10	-1.20194
205768322	chr1:205768322:T:C	3.89413e-18	-1.52713	-1.43535	2.13424e-08	-0.389529	-1.40986
205768497	chr1:205768497:A:C	2.92094e-16	-3.68066e-10	1.35513	6.82914e-07	-3.68066e-10	1.66628
205768611	chr1:205768611:G:A	2.41083e-18	-2.02245	-1.41952	4.05615e-09	-2.13694	-1.32291
205768653	chr1:205768653:T:C	3.68664e-18	-1.58263	-1.4346	1.93955e-08	-0.482723	-1.41232
205768828	chr1:205768828:G:C	3.765e-18	-1.56958	-1.42662	1.94911e-08	-0.464065	-1.42606
205768840	chr1:205768840:C:A	4.01155e-16	-3.68066e-10	1.6724	9.53608e-07	-3.68066e-10	2.00017
205768953	chr1:205768953:C:T	2.07772e-17	-3.68066e-10	-1.28809	3.66145e-08	-3.68066e-10	-1.25964
205768982	chr1:205768982:C:T	2.82197e-18	-1.96629	-1.31822	1.03253e-08	-1.1946	-1.33088
205769038	chr1:205769038:T:C	3.61713e-18	-1.59974	-1.43652	1.89767e-08	-0.512845	-1.40403
205769199	chr1:205769199:GGTT:G	4.38268e-18	-1.84091	-1.00337	1.20993e-08	-1.59808	-0.768865
205769715	chr1:205769715:C:T	4.35165e-16	3.11862	-1.36484	1.10426e-06	3.50737	-1.36052
205769722	chr1:205769722:C:A	1.86686e-17	-3.68066e-10	-1.3951	3.23344e-08	-3.68066e-10	-1.38396
205769786	chr1:205769786:G:A	4.17235e-17	-0.59088	-4.18584e-10	3.98809e-08	-1.17419	-4.18584e-10
205769847	chr1:205769847:AC:A	3.78258e-18	-1.55721	-1.43433	2.01682e-08	-0.442646	-1.41334
205770072	chr1:205770072:C:T	3.32862e-16	2.85075	-1.36497	8.15505e-07	3.20328	-1.35956
205770138	chr1:205770138:C:T	5.29863e-18	-1.63764	-1.01686	8.81129e-09	-2.02797	-0.656079
205770254	chr1:205770254:G:A	2.90619e-16	1.35007	-4.18584e-10	5.78744e-07	1.50077	-4.18584e-10
205770268	chr1:205770268:T:G	1.89838e-17	-0.720501	-0.657855	2.56844e-08	-1.45423	-0.159974
205770865	chr1:205770865:G:GA	2.0458e-17	-3.68066e-10	-1.30357	3.61167e-08	-3.68066e-10	-1.27333
```
