## Supplementary material for "Characterization of shared and ancestry-specific signals driving complex traits using multi-ancestry fine-mapping": susiex_nc2.cs80.summary

```
# chr1:204233123-205771017
CS_ID	CS_LENGTH	CS_PURITY	MAX_PIP_SNP	BP	REF_ALLELE	ALT_ALLELE	REF_FRQ	BETA	SE	-LOG10P	MAX_PIP	POST-HOC_PROB_POP1	POST-HOC_PROB_POP2
1	1	1	chr1:205271017:A:G	205271017	G,G	A,A	1,1	-inf,-inf	inf,inf	16.8056,2.94534	0.976035	1	0.960464
2	16	0.0624377	chr1:204521546:C:T	204521546	T,T	C,C	1,1	inf,inf	inf,inf	7.26645,1.18597	0.105098	0.998259	0.574323
```
