## Supplementary material for "Characterization of shared and ancestry-specific signals driving complex traits using multi-ancestry fine-mapping": susiex_nc3.cs80.cs

```
CS_ID	SNP	BP	REF_ALLELE	ALT_ALLELE	REF_FRQ	BETA	SE	-LOG10P	CS_PIP	OVRL_PIP
1	chr1:205276933:G:T	205276933	T,T	G,G	1,1	-inf,-inf	inf,inf	16.6978,1.48999	0.899602	0.899602
2	chr1:204521546:C:T	204521546	T,T	C,C	1,1	inf,inf	inf,inf	7.26645,1.18597	0.135632	0.135632
2	chr1:204519559:A:G	204519559	G,G	A,A	1,1	inf,inf	inf,inf	6.9839,1.31703	0.0904965	0.0904965
2	chr1:204532255:C:T	204532255	T,T	C,C	1,1	inf,inf	inf,inf	7.07975,1.12276	0.0822244	0.0822244
2	chr1:204523394:G:A	204523394	A,A	G,G	1,1	inf,inf	inf,inf	7.20704,1.1021	0.0798219	0.0798219
2	chr1:204547790:C:T	204547790	T,T	C,C	1,1	inf,inf	inf,inf	7.16196,1.11084	0.0755522	0.0755522
2	chr1:204531129:G:A	204531129	A,A	G,G	1,1	inf,inf	inf,inf	7.22215,1.03163	0.0751381	0.0751381
2	chr1:204537046:CT:C	204537046	C,C	CT,CT	1,1	inf,inf	inf,inf	7.17165,1.08743	0.0744268	0.0744268
2	chr1:204563195:G:A	204563195	A,A	G,G	1,1	inf,inf	inf,inf	6.91733,1.17988	0.0624581	0.0624581
2	chr1:204574451:G:A	204574451	A,A	G,G	1,1	inf,inf	inf,inf	6.83408,1.18829	0.054744	0.054744
2	chr1:204559956:G:A	204559956	A,A	G,G	1,1	inf,inf	inf,inf	6.86305,1.16935	0.0547158	0.0547158
2	chr1:204570163:A:G	204570163	G,G	A,A	1,1	inf,inf	inf,inf	6.82377,1.17147	0.052179	0.052179
3	chr1:205139423:A:G	205139423	G,G	A,A	1,1	-inf,-inf	inf,inf	12.6117,1.60707	0.253499	0.253499
3	chr1:205141801:T:C	205141801	C,C	T,T	1,1	-inf,-inf	inf,inf	12.5685,1.55462	0.209281	0.209281
3	chr1:205134334:A:G	205134334	G,G	A,A	1,1	-inf,-inf	inf,inf	12.4064,1.53673	0.148523	0.148523
3	chr1:205067698:A:G	205067698	G,G	A,A	1,1	-inf,-inf	inf,inf	13.4751,1.64929	0.0585473	0.0585473
3	chr1:205123717:G:A	205123717	A,A	G,G	1,1	-inf,-inf	inf,inf	12.3544,1.0937	0.0363213	0.0363213
3	chr1:205086034:T:C	205086034	C,C	T,T	1,1	-inf,-inf	inf,inf	12.3715,1.1794	0.0315001	0.0315001
3	chr1:205126279:T:C	205126279	C,C	T,T	1,1	-inf,-inf	inf,inf	12.0053,0.8346	0.0281834	0.0281834
3	chr1:205075226:G:A	205075226	A,A	G,G	1,1	-inf,-inf	inf,inf	12.1462,1.25091	0.0275987	0.0275987
3	chr1:205152420:A:G	205152420	G,G	A,A	1,1	-inf,-inf	inf,inf	11.9329,0.824139	0.0238956	0.0238956
```
