## Supplementary material for "Characterization of shared and ancestry-specific signals driving complex traits using multi-ancestry fine-mapping": susiex_nc3.cs80.snp

```
BP	SNP	PIP(CS1)	LogBF(CS1,Pop1)	LogBF(CS1,Pop2)	PIP(CS2)	LogBF(CS2,Pop1)	LogBF(CS2,Pop2)	PIP(CS3)	LogBF(CS3,Pop1)	LogBF(CS3,Pop2)
204233252	chr1:204233252:G:A	3.15995e-13	-3.68066e-10	-1.35294	8.68239e-08	-3.68066e-10	-1.36803	1.71509e-09	-3.68066e-10	-1.34915
204233329	chr1:204233329:C:T	1.64175e-13	-2.00774	-4.18584e-10	4.36263e-08	-2.05625	-4.18584e-10	8.61617e-10	-2.03756	-4.18584e-10
204233593	chr1:204233593:C:T	5.25782e-13	-3.68066e-10	-0.843781	1.45141e-07	-3.68066e-10	-0.854207	2.65272e-09	-3.68066e-10	-0.913036
204233729	chr1:204233729:G:A	4.65829e-13	-0.96485	-4.18584e-10	8.86381e-08	-1.34735	-4.18584e-10	1.90613e-09	-1.24354	-4.18584e-10
204233834	chr1:204233834:T:C	1.00238e-13	-1.76558	-0.73554	2.80618e-08	-1.73124	-0.766259	4.16603e-10	-1.79808	-0.966165
204234790	chr1:204234790:C:T	3.05368e-13	-3.68066e-10	-1.38715	8.4363e-08	-3.68066e-10	-1.39678	1.61613e-09	-3.68066e-10	-1.40859
204234833	chr1:204234833:G:A	3.275e-13	-3.68066e-10	-1.31718	9.09155e-08	-3.68066e-10	-1.32198	1.65615e-09	-3.68066e-10	-1.38413
204235179	chr1:204235179:A:G	7.25469e-14	-1.55832	-1.26612	2.09339e-08	-1.51555	-1.275	4.00921e-10	-1.63975	-1.16286
204235610	chr1:204235610:C:T	1.08414e-13	-1.63736	-0.785356	3.03365e-08	-1.60471	-0.814847	4.49694e-10	-1.67983	-1.00798
204235616	chr1:204235616:T:C	1.0739e-13	-1.6449	-0.787302	3.00589e-08	-1.6124	-0.816352	4.46147e-10	-1.68655	-1.00917
204236154	chr1:204236154:G:A	1.42195e-12	0.151116	-4.18584e-10	2.26985e-07	-0.407024	-4.18584e-10	6.011e-09	-0.0950299	-4.18584e-10
204237081	chr1:204237081:T:C	7.06042e-13	0.732153	-1.28115	1.45101e-07	0.417924	-1.2724	2.33572e-09	0.140971	-1.18127
204237152	chr1:204237152:G:T	6.67848e-12	1.04144	0.656533	1.15838e-06	0.689621	0.533246	1.12184e-08	0.198074	0.330857
204237167	chr1:204237167:G:A	1.11567e-13	-1.64749	-0.74655	3.11733e-08	-1.61501	-0.777343	4.59458e-10	-1.6893	-0.977024
204237324	chr1:204237324:C:A	3.17156e-13	-3.68066e-10	-1.34927	8.71357e-08	-3.68066e-10	-1.36444	1.72206e-09	-3.68066e-10	-1.3451
204237403	chr1:204237403:G:A	3.7947e-13	-3.68066e-10	-1.16989	1.04657e-07	-3.68066e-10	-1.18122	1.85417e-09	-3.68066e-10	-1.27118
204237524	chr1:204237524:G:T	7.77313e-13	0.823722	-1.27655	1.5922e-07	0.505374	-1.267	2.56002e-09	0.225967	-1.17457
204237969	chr1:204237969:T:C	6.10306e-13	-0.694707	-4.18584e-10	1.82725e-07	-0.623927	-4.18584e-10	4.44453e-09	-0.396948	-4.18584e-10
204238780	chr1:204238780:C:T	4.48434e-13	0.421264	-1.42417	6.62316e-08	-0.224402	-1.41435	1.24241e-09	-0.247841	-1.42373
204238836	chr1:204238836:A:G	1.13584e-13	-1.63375	-0.742374	3.17605e-08	-1.60048	-0.773202	4.68028e-10	-1.67461	-0.973239
204239414	chr1:204239414:T:C	6.46534e-12	0.687823	0.977721	9.28338e-07	0.0502012	0.951285	1.37385e-08	-0.115311	0.846889
204240391	chr1:204240391:T:A	1.06576e-13	-1.67347	-0.766341	2.9673e-08	-1.64194	-0.799729	4.39235e-10	-1.71019	-1.00115
204240561	chr1:204240561:A:C	1.1373e-13	-1.64898	-0.725864	3.16943e-08	-1.61594	-0.759836	4.648e-10	-1.68599	-0.968784
204240998	chr1:204240998:G:A	2.91189e-13	-3.68066e-10	-1.4347	8.12973e-08	-3.68066e-10	-1.4338	1.61075e-09	-3.68066e-10	-1.41192
204241622	chr1:204241622:C:A	6.10293e-12	1.08263	0.525226	1.06661e-06	0.733738	0.406595	1.0335e-08	0.236883	0.210031
204241663	chr1:204241663:G:A	6.4305e-12	1.02899	0.631148	1.12161e-06	0.683987	0.506628	1.09075e-08	0.194452	0.306378
204242007	chr1:204242007:T:C	3.42729e-13	-3.68066e-10	-1.27173	9.55893e-08	-3.68066e-10	-1.27185	1.77898e-09	-3.68066e-10	-1.31258
204242080	chr1:204242080:T:C	5.59555e-13	-3.68066e-10	-0.781525	1.53439e-07	-3.68066e-10	-0.798609	2.58139e-09	-3.68066e-10	-0.940293
204242120	chr1:204242120:T:G	1.13115e-13	-1.67575	-0.704516	3.14903e-08	-1.643	-0.739236	4.61305e-10	-1.7107	-0.95162
204242797	chr1:204242797:T:C	1.4599e-13	-0.764627	-1.36051	4.74038e-08	-0.615451	-1.35776	1.14065e-09	-0.34452	-1.4125
204242968	chr1:204242968:A:G	6.03454e-12	0.997075	0.599511	1.05638e-06	0.653951	0.476747	1.03249e-08	0.16744	0.2785
204243433	chr1:204243433:C:T	1.19162e-13	-1.59017	-0.738015	3.35041e-08	-1.55477	-0.765474	4.83826e-10	-1.62725	-0.987396
204243575	chr1:204243575:C:T	1.10861e-13	-1.68903	-0.711364	3.09992e-08	-1.65605	-0.741896	4.56128e-10	-1.72636	-0.947246
204243843	chr1:204243843:T:C	9.63853e-14	-1.75226	-0.788058	2.98978e-08	-1.60478	-0.82935	4.06888e-10	-1.77157	-1.01627
204243881	chr1:204243881:C:T	6.08542e-13	0.715075	-1.41268	8.66553e-08	0.0298096	-1.39978	1.62078e-09	0.0064919	-1.4122
204243930	chr1:204243930:C:T	6.32321e-12	1.08467	0.558643	1.0976e-06	0.728189	0.440781	1.05702e-08	0.228767	0.240649
204244164	chr1:204244164:C:A	9.72303e-14	-1.58969	-0.941896	2.73771e-08	-1.55068	-0.971522	4.13607e-10	-1.62954	-1.14192
204244278	chr1:204244278:C:T	1.06118e-13	-1.64437	-0.799744	2.98907e-08	-1.61046	-0.8239	4.44202e-10	-1.69428	-1.00581
204244344	chr1:204244344:T:C	9.45692e-13	-3.68066e-10	-0.256751	2.5916e-07	-3.68066e-10	-0.274463	4.0952e-09	-3.68066e-10	-0.478806
204244384	chr1:204244384:A:AC	1.08837e-13	-1.24148	-1.17734	3.51923e-08	-1.07693	-1.19416	6.22453e-10	-1.0655	-1.2972
204244528	chr1:204244528:C:T	1.42497e-13	-2.14935	-4.18584e-10	3.97365e-08	-2.14964	-4.18584e-10	7.71291e-10	-2.14831	-4.18584e-10
204244586	chr1:204244586:G:C	6.04218e-14	-1.79737	-1.20995	1.65717e-08	-1.80326	-1.22096	2.81269e-10	-1.83649	-1.32057
204245230	chr1:204245230:C:A	5.65395e-14	-2.1053	-0.968425	1.54198e-08	-2.0943	-1.00196	3.0039e-10	-2.00711	-1.08419
204245250	chr1:204245250:G:T	3.76673e-13	-3.68066e-10	-1.17729	1.00659e-07	-3.68066e-10	-1.22017	2.01348e-09	-3.68066e-10	-1.18876
204245267	chr1:204245267:T:C	1.76604e-13	-1.93476	-4.18584e-10	5.15982e-08	-1.88842	-4.18584e-10	1.04498e-09	-1.84462	-4.18584e-10
204245493	chr1:204245493:C:T	3.32977e-13	-3.68066e-10	-1.30059	9.19283e-08	-3.68066e-10	-1.3109	1.67617e-09	-3.68066e-10	-1.37211
204245964	chr1:204245964:G:A	9.79394e-13	-3.68066e-10	-0.221734	2.69479e-07	-3.68066e-10	-0.235421	4.30189e-09	-3.68066e-10	-0.429567
204246197	chr1:204246197:C:T	5.36355e-14	-2.1068	-1.01966	1.46663e-08	-2.09679	-1.04956	2.88159e-10	-2.00882	-1.12405
204246284	chr1:204246284:G:C	1.43079e-13	-2.14527	-4.18584e-10	4.19021e-08	-2.09657	-4.18584e-10	7.82865e-10	-2.13342	-4.18584e-10
204246302	chr1:204246302:T:C	1.95082e-11	1.11803	1.6519	2.50204e-06	0.4009	1.59205	3.84201e-08	0.249881	1.51008
204246676	chr1:204246676:G:T	3.25772e-13	-3.68066e-10	-1.32247	9.12788e-08	-3.68066e-10	-1.31799	1.73495e-09	-3.68066e-10	-1.33765
204246761	chr1:204246761:C:T	6.02741e-14	-2.10252	-0.907244	1.6415e-08	-2.09273	-0.940987	3.212e-10	-2.00181	-1.0225
204246922	chr1:204246922:G:T	7.7936e-12	-3.68066e-10	1.85239	2.3718e-06	-3.68066e-10	1.9395	3.39879e-08	-3.68066e-10	1.63738
204247138	chr1:204247138:A:G	3.81585e-13	-3.68066e-10	-1.16433	1.01286e-07	-3.68066e-10	-1.21396	1.82154e-09	-3.68066e-10	-1.28894
204247282	chr1:204247282:C:T	6.19341e-14	-2.09084	-0.891761	1.68772e-08	-2.08002	-0.925929	3.32276e-10	-1.98157	-1.00884
204247340	chr1:204247340:C:T	3.67329e-14	-2.10279	-1.4022	1.04945e-08	-2.09651	-1.38455	2.26668e-10	-1.98876	-1.38413
204247473	chr1:204247473:G:A	3.73296e-14	-2.0906	-1.39828	1.06783e-08	-2.08366	-1.38004	2.32783e-10	-1.96705	-1.37923
204247634	chr1:204247634:C:T	3.72374e-14	-2.09268	-1.39867	1.0648e-08	-2.0861	-1.38043	2.31794e-10	-1.9708	-1.37973
204247646	chr1:204247646:GA:G	5.88475e-13	-3.68066e-10	-0.731133	1.52151e-07	-3.68066e-10	-0.807035	3.13067e-09	-3.68066e-10	-0.747373
204248018	chr1:204248018:A:G	3.65236e-14	-2.1119	-1.39881	1.02335e-08	-2.10186	-1.40438	2.17738e-10	-2.00427	-1.40882
204248059	chr1:204248059:G:A	1.27254e-12	0.92783	-0.887728	1.59405e-07	0.187502	-0.947963	3.04222e-09	0.136704	-0.912737
204248222	chr1:204248222:G:A	3.14929e-13	-3.68066e-10	-1.35632	8.64458e-08	-3.68066e-10	-1.37239	1.70959e-09	-3.68066e-10	-1.35237
204248343	chr1:204248343:A:G	2.68364e-12	-3.68066e-10	0.786261	8.29938e-07	-3.68066e-10	0.889441	1.22687e-08	-3.68066e-10	0.618432
204248353	chr1:204248353:C:T	4.65861e-13	-3.68066e-10	-0.96478	1.31078e-07	-3.68066e-10	-0.95612	2.46275e-09	-3.68066e-10	-0.987343
204248397	chr1:204248397:AC:A	3.02945e-13	-3.68066e-10	-1.39512	8.2114e-08	-3.68066e-10	-1.4238	1.5885e-09	-3.68066e-10	-1.42583
204248529	chr1:204248529:C:G	3.1988e-13	-3.68066e-10	-1.34072	8.77497e-08	-3.68066e-10	-1.35742	1.73707e-09	-3.68066e-10	-1.33642
204248807	chr1:204248807:G:A	3.06376e-13	-1.38385	-4.18584e-10	4.19769e-08	-2.09479	-4.18584e-10	8.49204e-10	-2.05208	-4.18584e-10
204248845	chr1:204248845:G:A	1.0592e-12	-3.68066e-10	-0.143401	2.14827e-07	-3.68066e-10	-0.462077	5.20366e-09	-3.68066e-10	-0.239258
204248878	chr1:204248878:C:T	3.19758e-13	-3.68066e-10	-1.3411	8.77177e-08	-3.68066e-10	-1.35779	1.73637e-09	-3.68066e-10	-1.33682
204249505	chr1:204249505:G:C	6.05635e-14	-2.07659	-0.92838	1.64438e-08	-2.06815	-0.963816	3.27109e-10	-1.96087	-1.04521
204249724	chr1:204249724:A:G	7.18036e-14	-2.0504	-0.784336	1.92851e-08	-2.03759	-0.834982	3.92858e-10	-1.9141	-0.908827
204249793	chr1:204249793:G:A	3.28205e-13	-3.68066e-10	-1.31503	8.98366e-08	-3.68066e-10	-1.33392	1.78323e-09	-3.68066e-10	-1.31019
204250129	chr1:204250129:C:G	6.08005e-14	-2.07903	-0.92204	1.65736e-08	-2.06729	-0.956806	3.2974e-10	-1.96141	-1.03666
204250350	chr1:204250350:TGAG:T	9.71903e-14	-1.5725	-0.959494	2.83313e-08	-1.47566	-1.01228	4.44204e-10	-1.40006	-1.30003
204250693	chr1:204250693:C:T	3.797e-12	1.35506	-0.221764	4.399e-07	0.56278	-0.308143	7.73891e-09	0.461192	-0.303553
204251104	chr1:204251104:T:C	9.90542e-14	-1.53058	-0.98242	2.32194e-08	-1.72337	-0.963554	3.78038e-10	-1.92402	-0.937358
204251234	chr1:204251234:G:A	3.78534e-14	-2.13113	-1.34382	1.08422e-08	-2.12893	-1.31954	2.25223e-10	-2.04212	-1.33717
204251904	chr1:204251904:C:T	3.8012e-14	-2.08629	-1.38447	1.08548e-08	-2.08249	-1.36481	2.35492e-10	-1.95899	-1.37571
204251917	chr1:204251917:GT:G	7.61379e-12	-3.68066e-10	1.82905	2.3166e-06	-3.68066e-10	1.91595	3.32606e-08	-3.68066e-10	1.61575
204252113	chr1:204252113:C:T	6.82568e-13	-3.68066e-10	-0.582805	1.71002e-07	-3.68066e-10	-0.690234	2.83385e-09	-3.68066e-10	-0.846986
204252714	chr1:204252714:C:A	4.65295e-14	-2.12396	-1.14462	1.27465e-08	-2.1186	-1.16805	2.59603e-10	-2.03928	-1.19794
204252890	chr1:204252890:T:C	3.26686e-11	1.56325	1.72225	5.52976e-06	1.23538	1.55061	3.96679e-08	0.617521	1.1744
204253054	chr1:204253054:G:A	5.73867e-13	-3.68066e-10	-0.756271	1.43956e-07	-3.68066e-10	-0.862399	2.4304e-09	-3.68066e-10	-1.00056
204253226	chr1:204253226:T:C	6.4414e-12	-3.68066e-10	1.66183	2.02016e-06	-3.68066e-10	1.77902	2.8834e-08	-3.68066e-10	1.47293
204253335	chr1:204253335:C:A	2.99483e-12	-3.68066e-10	0.895976	9.29824e-07	-3.68066e-10	1.00309	1.36485e-08	-3.68066e-10	0.725009
204253897	chr1:204253897:T:C	3.19915e-13	-3.68066e-10	-1.34061	8.77586e-08	-3.68066e-10	-1.35732	1.73711e-09	-3.68066e-10	-1.3364
204253902	chr1:204253902:G:A	3.27948e-13	-3.68066e-10	-1.31581	9.08845e-08	-3.68066e-10	-1.32232	1.79478e-09	-3.68066e-10	-1.30374
204254167	chr1:204254167:C:T	6.06005e-13	-1.45298	0.751202	1.23894e-07	-1.662	0.649519	1.23846e-09	-1.93499	0.26024
204254254	chr1:204254254:G:T	3.1988e-13	-3.68066e-10	-1.34072	8.77497e-08	-3.68066e-10	-1.35742	1.73707e-09	-3.68066e-10	-1.33642
204255056	chr1:204255056:T:C	5.88863e-13	-3.68066e-10	-0.730474	1.4865e-07	-3.68066e-10	-0.830313	2.51506e-09	-3.68066e-10	-0.966324
204255373	chr1:204255373:G:A	1.42418e-13	-2.1499	-4.18584e-10	4.08676e-08	-2.12157	-4.18584e-10	7.76014e-10	-2.14221	-4.18584e-10
204255507	chr1:204255507:T:G	6.10954e-13	-3.68066e-10	-0.693647	1.78215e-07	-3.68066e-10	-0.648917	3.77384e-09	-3.68066e-10	-0.560529
204256818	chr1:204256818:G:A	2.14376e-13	-1.74094	-4.18584e-10	5.79489e-08	-1.77235	-4.18584e-10	1.15816e-09	-1.74179	-4.18584e-10
204256986	chr1:204256986:C:T	7.04363e-12	-3.68066e-10	1.75121	2.13972e-06	-3.68066e-10	1.83652	3.08558e-08	-3.68066e-10	1.5407
204258418	chr1:204258418:C:T	2.459e-13	-1.60374	-4.18584e-10	9.01166e-08	-1.33081	-4.18584e-10	1.04488e-09	-1.84472	-4.18584e-10
204258877	chr1:204258877:G:A	3.27861e-13	-3.68066e-10	-1.31608	9.00636e-08	-3.68066e-10	-1.33139	1.7887e-09	-3.68066e-10	-1.30713
204258990	chr1:204258990:G:A	3.019e-13	-3.68066e-10	-1.39857	8.44324e-08	-3.68066e-10	-1.39596	1.61244e-09	-3.68066e-10	-1.41087
204259008	chr1:204259008:A:G	3.29102e-13	-3.68066e-10	-1.3123	9.11926e-08	-3.68066e-10	-1.31894	1.80142e-09	-3.68066e-10	-1.30005
204259566	chr1:204259566:C:T	4.91603e-13	-3.68066e-10	-0.910997	1.13568e-07	-3.68066e-10	-1.09951	2.49887e-09	-3.68066e-10	-0.972781
204259873	chr1:204259873:T:G	3.34848e-12	-3.68066e-10	1.00759	1.01317e-06	-3.68066e-10	1.08893	1.49639e-08	-3.68066e-10	0.817021
204259878	chr1:204259878:T:C	3.34321e-12	-3.68066e-10	1.00602	1.01182e-06	-3.68066e-10	1.0876	1.49452e-08	-3.68066e-10	0.815772
204259970	chr1:204259970:T:G	3.23641e-12	-3.68066e-10	0.973553	9.78606e-07	-3.68066e-10	1.05422	1.44823e-08	-3.68066e-10	0.784308
204260078	chr1:204260078:T:G	7.33803e-12	-3.68066e-10	1.79216	1.85263e-06	-3.68066e-10	1.69245	2.26773e-08	-3.68066e-10	1.23275
204260417	chr1:204260417:G:A	5.45643e-13	-3.68066e-10	-0.806704	1.23334e-07	-3.68066e-10	-1.01701	2.75059e-09	-3.68066e-10	-0.876804
204260498	chr1:204260498:T:A	3.36962e-13	-3.68066e-10	-1.2887	9.32925e-08	-3.68066e-10	-1.29617	1.84659e-09	-3.68066e-10	-1.27528
204260924	chr1:204260924:A:G	5.05331e-14	-1.76287	-1.42317	1.17558e-08	-1.94611	-1.42145	2.13375e-10	-1.99855	-1.43477
204261437	chr1:204261437:G:A	4.9046e-13	-3.68066e-10	-0.913324	1.25701e-07	-3.68066e-10	-0.998007	2.1693e-09	-3.68066e-10	-1.11422
204261453	chr1:204261453:G:A	9.10905e-14	-1.65736	-0.939451	2.11175e-08	-1.85145	-0.930357	3.868e-10	-1.94441	-0.89406
204261833	chr1:204261833:A:C	1.62927e-13	-0.880336	-1.13503	5.18932e-08	-0.68682	-1.1959	1.06856e-09	-0.430274	-1.39204
204262275	chr1:204262275:G:A	3.28674e-13	-3.68066e-10	-1.3136	9.10755e-08	-3.68066e-10	-1.32022	1.79892e-09	-3.68066e-10	-1.30144
204263444	chr1:204263444:C:T	5.56305e-13	-3.68066e-10	-0.787351	1.2537e-07	-3.68066e-10	-1.00064	2.7995e-09	-3.68066e-10	-0.859181
204264148	chr1:204264148:T:G	4.90705e-13	-3.68066e-10	-0.912824	1.13578e-07	-3.68066e-10	-1.09942	2.44049e-09	-3.68066e-10	-0.996423
204264215	chr1:204264215:G:A	8.73006e-13	-3.68066e-10	-0.336726	1.86327e-07	-3.68066e-10	-0.604409	3.68114e-09	-3.68066e-10	-0.585399
204264233	chr1:204264233:T:C	5.56e-13	-3.68066e-10	-0.787899	1.25333e-07	-3.68066e-10	-1.00094	2.78842e-09	-3.68066e-10	-0.863146
204264326	chr1:204264326:A:G	4.79998e-14	-2.05066	-1.18681	1.31139e-08	-2.05049	-1.20775	2.70253e-10	-2.05208	-1.14494
204264404	chr1:204264404:G:A	4.96586e-13	-3.68066e-10	-0.900912	1.14489e-07	-3.68066e-10	-1.09143	2.46431e-09	-3.68066e-10	-0.986711
204264582	chr1:204264582:T:C	4.49809e-14	-2.05945	-1.24298	1.23453e-08	-2.05831	-1.26032	2.50885e-10	-2.0618	-1.20958
204264611	chr1:204264611:T:C	3.84178e-14	-2.08113	-1.37901	1.09063e-08	-2.07912	-1.36345	2.16232e-10	-2.07497	-1.34505
204264648	chr1:204264648:A:G	3.63968e-12	0.615324	0.475658	6.6402e-07	0.317618	0.348785	7.65907e-09	0.0200826	0.127187
204264712	chr1:204264712:C:T	4.09672e-13	-3.68066e-10	-1.09331	1.12285e-07	-3.68066e-10	-1.11087	2.00899e-09	-3.68066e-10	-1.19099
204265772	chr1:204265772:A:G	4.85705e-13	-3.68066e-10	-0.923067	1.12591e-07	-3.68066e-10	-1.10815	2.42528e-09	-3.68066e-10	-1.00267
204265857	chr1:204265857:C:T	4.76712e-13	-3.68066e-10	-0.941756	1.10923e-07	-3.68066e-10	-1.12307	2.38414e-09	-3.68066e-10	-1.01978
204265864	chr1:204265864:C:A	4.76532e-13	-3.68066e-10	-0.942134	1.10888e-07	-3.68066e-10	-1.12339	2.38324e-09	-3.68066e-10	-1.02016
204265973	chr1:204265973:A:T	5.87945e-13	-3.68066e-10	-0.732034	1.60323e-07	-3.68066e-10	-0.754716	2.71284e-09	-3.68066e-10	-0.890627
204266495	chr1:204266495:T:C	6.21706e-14	-1.63922	-1.33956	1.89376e-08	-1.53656	-1.3542	4.11015e-10	-1.41478	-1.36296
204266637	chr1:204266637:CA:C	9.08201e-12	-3.68066e-10	2.00538	2.78152e-06	-3.68066e-10	2.09884	3.97973e-08	-3.68066e-10	1.79518
204267056	chr1:204267056:T:C	1.09264e-12	-0.112315	-4.18584e-10	3.56563e-07	0.0446021	-4.18584e-10	4.96825e-09	-0.285554	-4.18584e-10
204267092	chr1:204267092:A:G	5.54977e-14	-1.70148	-1.39084	1.68977e-08	-1.62371	-1.38103	3.64215e-10	-1.48013	-1.4185
204267215	chr1:204267215:T:C	1.58703e-12	-3.68066e-10	0.26095	3.4482e-07	-3.68066e-10	0.0111127	6.51421e-09	-3.68066e-10	-0.0146347
204267232	chr1:204267232:G:A	6.0499e-14	-1.58667	-1.41937	1.83993e-08	-1.49651	-1.42309	4.21029e-10	-1.31697	-1.4367
204267249	chr1:204267249:A:G	1.86643e-13	-1.30962	-0.569854	5.63996e-08	-1.17981	-0.619635	1.27519e-09	-1.07284	-0.57269
204267829	chr1:204267829:T:G	3.69192e-13	-3.68066e-10	-1.19735	1.02189e-07	-3.68066e-10	-1.20508	2.04123e-09	-3.68066e-10	-1.17507
204267985	chr1:204267985:TC:T	6.17457e-14	-1.55534	-1.4303	1.89634e-08	-1.45685	-1.43254	4.43064e-10	-1.266	-1.43666
204267994	chr1:204267994:C:T	6.00511e-13	-0.710887	-4.18584e-10	2.23776e-07	-0.421264	-4.18584e-10	3.8468e-09	-0.541379	-4.18584e-10
204268110	chr1:204268110:A:G	3.92646e-13	-3.68066e-10	-1.13576	9.81504e-08	-3.68066e-10	-1.24541	1.98779e-09	-3.68066e-10	-1.2016
204268137	chr1:204268137:G:A	4.62017e-12	-3.68066e-10	1.32952	1.42889e-06	-3.68066e-10	1.43275	1.97105e-08	-3.68066e-10	1.09253
204268288	chr1:204268288:C:T	6.2477e-14	-1.54125	-1.43262	1.91979e-08	-1.44273	-1.43438	4.50453e-10	-1.25049	-1.43563
204268819	chr1:204268819:A:C	7.08074e-14	-1.41219	-1.43651	2.19441e-08	-1.30609	-1.43732	5.15075e-10	-1.12651	-1.42556
204268910	chr1:204268910:A:G	3.57818e-13	-3.68066e-10	-1.22864	1.02257e-07	-3.68066e-10	-1.20442	2.08885e-09	-3.68066e-10	-1.15201
204269058	chr1:204269058:C:T	4.06992e-13	-3.68066e-10	-1.09988	1.07902e-07	-3.68066e-10	-1.15069	1.91536e-09	-3.68066e-10	-1.23872
204269275	chr1:204269275:G:A	6.38402e-13	0.471539	-1.12124	1.39597e-07	0.239098	-1.13225	2.03481e-09	-0.00775192	-1.17046
204269377	chr1:204269377:C:T	1.91221e-13	-0.614746	-1.24049	6.29405e-08	-0.386699	-1.30302	1.61704e-09	-0.212511	-1.19551
204269569	chr1:204269569:C:T	3.89186e-14	-2.03666	-1.41054	1.08921e-08	-2.02586	-1.41801	2.0529e-10	-2.0486	-1.42336
204269724	chr1:204269724:A:G	5.38799e-13	-3.68066e-10	-0.819325	1.47276e-07	-3.68066e-10	-0.8396	2.52495e-09	-3.68066e-10	-0.962401
204270399	chr1:204270399:G:A	6.41281e-14	-1.51113	-1.43666	1.97799e-08	-1.40993	-1.43732	4.57219e-10	-1.24501	-1.4262
204270441	chr1:204270441:C:A	2.29821e-13	-0.319172	-1.35219	7.99864e-08	-0.058305	-1.39175	2.00556e-09	0.128896	-1.32159
204270475	chr1:204270475:T:C	3.74248e-14	-2.08099	-1.40534	1.04451e-08	-2.07182	-1.41395	1.97702e-10	-2.09022	-1.4194
204270673	chr1:204270673:C:T	6.49343e-14	-1.49928	-1.43601	2.00286e-08	-1.39746	-1.43729	4.63759e-10	-1.23299	-1.42402
204270783	chr1:204270783:C:T	3.23959e-13	-3.68066e-10	-1.32805	9.07238e-08	-3.68066e-10	-1.32409	1.72369e-09	-3.68066e-10	-1.34415
204270993	chr1:204270993:G:A	3.89686e-14	-2.06209	-1.38382	1.08597e-08	-2.05205	-1.39481	2.0462e-10	-2.07247	-1.40275
204271024	chr1:204271024:C:G	2.2916e-13	-0.377497	-1.29675	7.85137e-08	-0.120098	-1.34854	1.99591e-09	0.0612779	-1.2588
204271054	chr1:204271054:C:T	3.87815e-14	-2.06746	-1.38327	1.08033e-08	-2.05775	-1.39431	2.03661e-10	-2.07762	-1.4023
204271189	chr1:204271189:C:T	2.1063e-13	-1.30915	-0.449413	6.22818e-08	-1.18766	-0.512576	1.23579e-09	-1.10835	-0.568558
204271523	chr1:204271523:T:C	2.36377e-13	-0.355682	-1.28756	8.09879e-08	-0.0962374	-1.34137	2.06694e-09	0.0859876	-1.24854
204271646	chr1:204271646:G:A	6.63623e-14	-1.47818	-1.43535	2.05213e-08	-1.37333	-1.43712	4.76745e-10	-1.20731	-1.42209
204271996	chr1:204271996:C:A	1.89612e-12	1.49285	-1.05396	3.25698e-07	0.976871	-1.02281	5.1201e-09	0.77862	-1.03407
204272044	chr1:204272044:C:T	1.74502e-13	-0.512374	-1.43436	6.27913e-08	-0.259568	-1.43253	1.5129e-09	-0.0397078	-1.43488
204272379	chr1:204272379:C:T	5.9277e-13	-1.06031	0.33645	1.95088e-07	-0.783937	0.22548	1.65716e-09	-0.963435	-0.420077
204272597	chr1:204272597:C:T	2.44452e-13	-0.226177	-1.38347	8.72699e-08	0.0478347	-1.41074	1.75394e-09	0.0866166	-1.41337
204272629	chr1:204272629:T:C	4.97805e-12	-3.68066e-10	1.40413	1.53664e-06	-3.68066e-10	1.50544	2.11653e-08	-3.68066e-10	1.16374
204272928	chr1:204272928:G:A	6.96674e-14	-1.42772	-1.43721	2.16715e-08	-1.31893	-1.43698	5.0251e-10	-1.14748	-1.42928
204273134	chr1:204273134:C:T	4.65771e-14	-2.0779	-1.18966	1.36143e-08	-2.07024	-1.15055	2.54646e-10	-2.08155	-1.17495
204273182	chr1:204273182:C:T	5.54456e-13	-3.68066e-10	-0.79068	1.51486e-07	-3.68066e-10	-0.811414	2.58923e-09	-3.68066e-10	-0.937261
204273441	chr1:204273441:C:T	5.53531e-13	-3.68066e-10	-0.792351	1.51282e-07	-3.68066e-10	-0.812767	2.58651e-09	-3.68066e-10	-0.938313
204273603	chr1:204273603:C:A	2.25983e-13	-0.324633	-1.36358	7.88338e-08	-0.0645169	-1.40005	1.9631e-09	0.120094	-1.33419
204273710	chr1:204273710:A:C	2.60162e-13	-0.221776	-1.32559	9.06061e-08	0.0455305	-1.37092	2.3036e-09	0.23577	-1.28992
204273966	chr1:204273966:CTG:C	1.4397e-13	-2.13906	-4.18584e-10	3.98464e-08	-2.14688	-4.18584e-10	7.79873e-10	-2.13725	-4.18584e-10
204273996	chr1:204273996:C:A	3.7677e-14	-2.07864	-1.40098	1.05051e-08	-2.07021	-1.40984	1.9872e-10	-2.08823	-1.41626
204274069	chr1:204274069:G:A	2.55374e-13	-0.23828	-1.32766	8.88974e-08	0.0283296	-1.37276	2.25527e-09	0.217089	-1.29244
204274317	chr1:204274317:A:C	4.64028e-13	-3.68066e-10	-0.968724	1.2726e-07	-3.68066e-10	-0.985678	2.20113e-09	-3.68066e-10	-1.09965
204274438	chr1:204274438:G:A	6.79609e-13	-3.68066e-10	-0.58715	1.47505e-07	-3.68066e-10	-0.83805	3.37064e-09	-3.68066e-10	-0.673518
204274604	chr1:204274604:C:G	1.27112e-13	-1.4646	-0.799004	3.84306e-08	-1.35641	-0.826648	9.55011e-10	-1.21764	-0.717009
204274654	chr1:204274654:C:T	4.02928e-13	-3.68066e-10	-1.10991	1.08087e-07	-3.68066e-10	-1.14897	1.91032e-09	-3.68066e-10	-1.24135
204275345	chr1:204275345:C:T	2.367e-13	-0.271838	-1.37003	8.29203e-08	-0.00962648	-1.4044	2.06614e-09	0.177986	-1.34092
204275433	chr1:204275433:T:C	3.40792e-13	0.151821	-1.42922	8.9535e-08	0.0784229	-1.4157	1.38323e-09	-0.159883	-1.40432
204275582	chr1:204275582:G:A	2.33785e-13	-0.517759	-1.13651	8.18216e-08	-0.234337	-1.19303	1.67267e-09	0.0144952	-1.38869
204276237	chr1:204276237:G:A	3.5981e-13	-3.68066e-10	-1.22309	9.9672e-08	-3.68066e-10	-1.23003	1.97665e-09	-3.68066e-10	-1.20722
204276277	chr1:204276277:G:A	2.90542e-13	-3.68066e-10	-1.43692	8.11533e-08	-3.68066e-10	-1.43557	1.57131e-09	-3.68066e-10	-1.43671
204277133	chr1:204277133:C:T	2.90671e-13	-3.68066e-10	-1.43648	8.10346e-08	-3.68066e-10	-1.43703	1.59422e-09	-3.68066e-10	-1.42224
204277152	chr1:204277152:T:C	1.25075e-12	0.389777	-0.366945	3.94639e-07	0.613699	-0.467637	7.13281e-09	0.629782	-0.553697
204277245	chr1:204277245:G:A	3.70932e-13	-3.68066e-10	-1.19265	1.03255e-07	-3.68066e-10	-1.19471	2.06712e-09	-3.68066e-10	-1.16247
204277301	chr1:204277301:T:C	2.90436e-13	-3.68066e-10	-1.43729	8.10114e-08	-3.68066e-10	-1.43732	1.60266e-09	-3.68066e-10	-1.41696
204277515	chr1:204277515:G:T	5.43392e-13	-0.810838	-4.18584e-10	1.02959e-07	-1.19758	-4.18584e-10	2.36767e-09	-1.02671	-4.18584e-10
204277814	chr1:204277814:G:A	3.25907e-13	-0.193783	-1.12827	1.06002e-07	0.0351713	-1.20363	2.87733e-09	0.221826	-1.05358
204277838	chr1:204277838:A:G	2.56989e-13	-0.349393	-1.21024	8.5154e-08	-0.120181	-1.26727	1.73755e-09	-0.0701463	-1.266
204278115	chr1:204278115:G:A	2.9875e-13	-3.68066e-10	-1.40906	8.2811e-08	-3.68066e-10	-1.41535	1.57351e-09	-3.68066e-10	-1.43531
204278260	chr1:204278260:T:C	2.63496e-13	-0.0991972	-1.43543	6.75436e-08	-0.192307	-1.42683	1.07191e-09	-0.401253	-1.41793
204278621	chr1:204278621:G:A	1.70286e-13	-1.97119	-4.18584e-10	4.57075e-08	-2.00965	-4.18584e-10	9.00393e-10	-1.99354	-4.18584e-10
204278650	chr1:204278650:T:G	2.55237e-13	-0.142571	-1.42391	6.60292e-08	-0.234347	-1.40747	1.054e-09	-0.441536	-1.39449
204279482	chr1:204279482:G:A	4.75526e-12	-3.68066e-10	1.35834	1.18313e-06	-3.68066e-10	1.24401	2.01424e-08	-3.68066e-10	1.11421
204280026	chr1:204280026:C:T	3.13854e-13	-3.68066e-10	-1.35974	9.70936e-08	-3.68066e-10	-1.25623	1.77124e-09	-3.68066e-10	-1.31694
204280379	chr1:204280379:G:A	4.59064e-13	-3.68066e-10	-0.979479	1.22583e-07	-3.68066e-10	-1.02312	2.16364e-09	-3.68066e-10	-1.11683
204280591	chr1:204280591:T:C	2.41861e-13	-0.376142	-1.24416	7.72712e-08	-0.181375	-1.30321	2.03967e-09	0.00591049	-1.18174
204280949	chr1:204280949:C:T	4.2256e-13	0.194748	-1.25708	9.91522e-08	0.0261343	-1.26139	1.29285e-09	-0.300836	-1.33094
204280998	chr1:204280998:G:A	1.5754e-13	-2.04899	-4.18584e-10	4.79631e-08	-1.96148	-4.18584e-10	9.14298e-10	-1.97822	-4.18584e-10
204281120	chr1:204281120:G:A	4.27553e-14	-2.0661	-1.28707	1.25808e-08	-2.05155	-1.24819	2.46449e-10	-2.08766	-1.20156
204281626	chr1:204281626:G:A	1.81159e-13	-0.496408	-1.41289	6.17136e-08	-0.292879	-1.41653	1.57559e-09	-0.065566	-1.36842
204281766	chr1:204281766:C:G	1.30481e-13	-1.59279	-0.644647	3.76469e-08	-1.54018	-0.663476	1.17704e-09	-1.33142	-0.394207
204281794	chr1:204281794:CA:C	2.93663e-13	-3.68066e-10	-1.42624	8.17448e-08	-3.68066e-10	-1.42831	1.57272e-09	-3.68066e-10	-1.43582
204281827	chr1:204281827:G:A	2.93167e-13	-3.68066e-10	-1.42793	8.1618e-08	-3.68066e-10	-1.42986	1.5738e-09	-3.68066e-10	-1.43513
204281864	chr1:204281864:T:G	1.37961e-13	-1.44073	-0.740966	3.28605e-08	-1.66171	-0.677926	7.50949e-10	-1.62003	-0.555005
204282087	chr1:204282087:T:C	2.93251e-13	-3.68066e-10	-1.42764	8.16354e-08	-3.68066e-10	-1.42965	1.57368e-09	-3.68066e-10	-1.4352
204282177	chr1:204282177:G:C	4.26819e-12	-3.68066e-10	1.25028	1.31174e-06	-3.68066e-10	1.3472	1.81833e-08	-3.68066e-10	1.01188
204282224	chr1:204282224:C:T	2.94504e-13	-3.68066e-10	-1.42337	8.19619e-08	-3.68066e-10	-1.42566	1.57138e-09	-3.68066e-10	-1.43667
204282236	chr1:204282236:C:T	3.03382e-13	-3.68066e-10	-1.39367	8.4976e-08	-3.68066e-10	-1.38954	1.72418e-09	-3.68066e-10	-1.34387
204282387	chr1:204282387:A:C	4.48289e-12	-3.68066e-10	1.29936	1.37958e-06	-3.68066e-10	1.39762	1.90502e-08	-3.68066e-10	1.05845
204282626	chr1:204282626:A:G	2.14426e-13	-0.353389	-1.38731	7.37631e-08	-0.138474	-1.39258	1.92783e-09	0.0958798	-1.32811
204282828	chr1:204282828:G:A	3.77627e-13	-3.68066e-10	-1.17476	1.05014e-07	-3.68066e-10	-1.17782	2.10683e-09	-3.68066e-10	-1.14344
204283026	chr1:204283026:G:A	3.25912e-13	-3.68066e-10	-1.32204	9.11288e-08	-3.68066e-10	-1.31964	1.72791e-09	-3.68066e-10	-1.34171
204283775	chr1:204283775:G:A	5.27337e-14	-2.03622	-1.10719	1.57976e-08	-2.02013	-1.05192	3.13186e-10	-2.05959	-0.989993
204284074	chr1:204284074:C:T	3.62126e-13	-3.68066e-10	-1.21668	1.03547e-07	-3.68066e-10	-1.19189	2.15939e-09	-3.68066e-10	-1.1188
204284078	chr1:204284078:G:A	5.3861e-14	-2.07333	-1.04893	1.58452e-08	-2.06646	-1.00259	2.86511e-10	-2.07987	-1.05872
204284526	chr1:204284526:G:A	5.87753e-13	-3.68066e-10	-0.732362	1.5816e-07	-3.68066e-10	-0.768305	2.87708e-09	-3.68066e-10	-0.831844
204284754	chr1:204284754:G:A	3.7341e-13	0.0423272	-1.22832	1.21793e-07	0.262088	-1.29168	3.36642e-09	0.489167	-1.16394
204285160	chr1:204285160:T:C	3.60324e-13	0.194123	-1.41579	8.18898e-08	-0.0162336	-1.4103	1.26112e-09	-0.253622	-1.403
204285327	chr1:204285327:A:G	3.72409e-13	0.233597	-1.42227	8.44755e-08	0.0221733	-1.41762	1.29521e-09	-0.218782	-1.41116
204285365	chr1:204285365:G:A	3.68553e-13	0.214959	-1.41404	8.36661e-08	0.00324127	-1.40832	1.28654e-09	-0.236071	-1.40059
204285369	chr1:204285369:T:C	3.68851e-13	-1.19827	-4.18584e-10	4.07413e-07	0.177919	-4.18584e-10	2.42385e-09	-1.00326	-4.18584e-10
204285425	chr1:204285425:T:C	1.99202e-12	-3.68066e-10	0.488237	5.86743e-07	-3.68066e-10	0.542678	9.92801e-09	-3.68066e-10	0.406739
204285456	chr1:204285456:T:G	7.78806e-13	-3.68066e-10	-0.450905	2.15545e-07	-3.68066e-10	-0.458738	3.87381e-09	-3.68066e-10	-0.534381
204285542	chr1:204285542:T:C	4.11187e-13	0.3178	-1.40742	9.2861e-08	0.100345	-1.40115	1.41994e-09	-0.144992	-1.39302
204285562	chr1:204285562:G:A	6.04248e-13	0.44316	-1.14784	1.35873e-07	0.230781	-1.15097	1.78577e-09	-0.0788025	-1.22997
204285634	chr1:204285634:C:T	4.39272e-14	-1.98536	-1.34077	1.13354e-08	-2.06909	-1.33489	2.20954e-10	-2.13234	-1.26609
204285667	chr1:204285667:C:T	5.11446e-14	-1.96434	-1.20967	1.31149e-08	-2.05247	-1.20569	2.09712e-10	-2.12846	-1.32218
204285852	chr1:204285852:G:A	5.52528e-13	0.236744	-1.03091	1.24478e-07	0.028258	-1.03604	1.66981e-09	-0.251946	-1.12396
204285853	chr1:204285853:G:A	5.10796e-13	-3.68066e-10	-0.872698	1.39657e-07	-3.68066e-10	-0.892722	2.40607e-09	-3.68066e-10	-1.01063
204286107	chr1:204286107:CA:C	4.88732e-13	0.266739	-1.18359	1.06938e-07	0.0269041	-1.18656	1.48839e-09	-0.218789	-1.27214
204286227	chr1:204286227:T:C	4.34579e-13	-3.68066e-10	-1.03429	1.18248e-07	-3.68066e-10	-1.05913	2.21669e-09	-3.68066e-10	-1.09261
204286468	chr1:204286468:C:T	3.01647e-13	-3.68066e-10	-1.39941	8.42084e-08	-3.68066e-10	-1.39861	1.61197e-09	-3.68066e-10	-1.41117
204286703	chr1:204286703:C:A	6.23258e-13	-3.68066e-10	-0.673708	1.60589e-07	-3.68066e-10	-0.753063	2.69629e-09	-3.68066e-10	-0.896744
204286720	chr1:204286720:A:G	3.41427e-13	-2.11033	0.83479	9.01255e-08	-2.08007	0.749367	1.25792e-09	-2.09638	0.43722
204286934	chr1:204286934:T:C	1.66627e-13	-1.99291	-4.18584e-10	3.99286e-08	-2.14482	-4.18584e-10	8.51324e-10	-2.04958	-4.18584e-10
204286958	chr1:204286958:T:C	7.69e-13	-3.68066e-10	-0.463577	2.04746e-07	-3.68066e-10	-0.510137	3.27685e-09	-3.68066e-10	-0.701739
204287005	chr1:204287005:G:T	3.05907e-13	-3.68066e-10	-1.38539	8.26668e-08	-3.68066e-10	-1.41709	1.60923e-09	-3.68066e-10	-1.41287
204287314	chr1:204287314:G:A	1.5103e-12	-3.68066e-10	0.211397	3.82506e-07	-3.68066e-10	0.114836	6.4247e-09	-3.68066e-10	-0.0284715
204287765	chr1:204287765:G:A	3.07433e-13	-3.68066e-10	-1.38041	8.46696e-08	-3.68066e-10	-1.39315	1.68131e-09	-3.68066e-10	-1.36905
204287955	chr1:204287955:A:G	3.85315e-13	-3.68066e-10	-1.15461	1.05233e-07	-3.68066e-10	-1.17573	2.16903e-09	-3.68066e-10	-1.11434
204288203	chr1:204288203:G:A	5.22447e-13	-3.68066e-10	-0.850144	1.43147e-07	-3.68066e-10	-0.86804	2.47416e-09	-3.68066e-10	-0.982719
204288279	chr1:204288279:G:A	3.0626e-13	-3.68066e-10	-1.38423	8.60154e-08	-3.68066e-10	-1.37738	1.7186e-09	-3.68066e-10	-1.34711
204288891	chr1:204288891:T:C	6.41e-14	-1.53524	-1.41298	1.87895e-08	-1.5067	-1.39191	2.69181e-10	-1.92391	-1.27708
204289080	chr1:204289080:C:T	1.97111e-13	-0.405731	-1.41917	6.50748e-08	-0.233775	-1.4226	1.21098e-09	-0.259863	-1.43733
204289235	chr1:204289235:C:T	3.04117e-13	-3.68066e-10	-1.39125	8.4242e-08	-3.68066e-10	-1.39822	1.58402e-09	-3.68066e-10	-1.42865
204289569	chr1:204289569:G:A	1.60597e-13	-2.02977	-4.18584e-10	4.22875e-08	-2.08742	-4.18584e-10	9.31122e-10	-1.95999	-4.18584e-10
204289973	chr1:204289973:T:A	6.11836e-13	-0.0554788	-0.636726	3.27398e-07	0.457717	-0.49845	1.0834e-08	0.754057	-0.259992
204290225	chr1:204290225:T:C	6.32331e-14	-1.63929	-1.32255	1.95809e-08	-1.57748	-1.27988	3.13424e-10	-1.98685	-1.06197
204290284	chr1:204290284:T:C	6.09713e-13	-3.68066e-10	-0.695679	1.56296e-07	-3.68066e-10	-0.78016	2.62226e-09	-3.68066e-10	-0.924584
204290635	chr1:204290635:C:T	4.16157e-14	-2.07753	-1.30266	1.21914e-08	-2.00092	-1.33026	2.59299e-10	-1.81182	-1.42657
204290819	chr1:204290819:G:A	4.17922e-13	-3.68066e-10	-1.07337	1.15332e-07	-3.68066e-10	-1.08409	2.03017e-09	-3.68066e-10	-1.1805
204291041	chr1:204291041:C:CAG	5.43774e-14	-1.81049	-1.30223	1.64864e-08	-1.76995	-1.25942	2.93734e-10	-2.06756	-1.04614
204291491	chr1:204291491:C:T	2.5852e-11	0.0159942	3.03548	6.89693e-06	-0.00515076	3.01207	4.30817e-08	-0.637974	2.51245
204291582	chr1:204291582:A:G	4.74354e-14	-2.03713	-1.21217	1.21731e-08	-2.14941	-1.18327	3.1123e-10	-2.14877	-0.907079
204291646	chr1:204291646:T:C	1.20821e-13	-1.15895	-1.15541	3.50481e-08	-1.17825	-1.09694	5.52609e-10	-1.36783	-1.1139
204291682	chr1:204291682:A:C	8.0402e-14	-1.75088	-0.970752	2.35345e-08	-1.78699	-0.886452	4.8423e-10	-1.87884	-0.734977
204291932	chr1:204291932:A:G	1.83964e-13	-1.00504	-0.888894	5.23563e-08	-0.938987	-0.93485	8.31577e-10	-1.26379	-0.80926
204292081	chr1:204292081:T:C	5.9579e-13	-3.68066e-10	-0.71878	1.67127e-07	-3.68066e-10	-0.713157	2.83889e-09	-3.68066e-10	-0.845206
204292186	chr1:204292186:T:G	3.1673e-13	-3.68066e-10	-1.35062	8.80173e-08	-3.68066e-10	-1.35438	1.64098e-09	-3.68066e-10	-1.39333
204292290	chr1:204292290:G:A	3.72802e-13	-3.68066e-10	-1.18762	1.0378e-07	-3.68066e-10	-1.18963	2.09969e-09	-3.68066e-10	-1.14683
204292903	chr1:204292903:CTGTTAG:C	5.94469e-11	3.55474	0.329428	0.000143375	5.77312	0.268189	8.65667e-07	4.89963	-0.0247518
204293125	chr1:204293125:TC:T	5.50718e-13	-3.68066e-10	-0.797446	1.31354e-07	-3.68066e-10	-0.954016	2.59642e-09	-3.68066e-10	-0.934486
204293132	chr1:204293132:T:C	4.75971e-14	-1.8335	-1.4124	2.24889e-08	-1.32641	-1.39248	4.6645e-10	-1.29913	-1.3521
204293389	chr1:204293389:CCT:C	2.91529e-13	-3.68066e-10	-1.43353	8.10119e-08	-3.68066e-10	-1.43731	1.57453e-09	-3.68066e-10	-1.43467
204293453	chr1:204293453:C:T	1.42789e-13	-2.1473	-4.18584e-10	3.9931e-08	-2.14476	-4.18584e-10	7.96263e-10	-2.11645	-4.18584e-10
204293633	chr1:204293633:A:G	3.76146e-13	-0.673939	-0.504753	1.41275e-07	-0.203738	-0.677466	3.38796e-09	-0.120214	-0.548179
204293705	chr1:204293705:T:C	8.64732e-14	-1.47442	-1.17441	1.95331e-08	-1.65417	-1.20563	3.29403e-10	-1.68642	-1.31268
204293839	chr1:204293839:G:A	5.64478e-13	-3.68066e-10	-0.772766	1.53818e-07	-3.68066e-10	-0.796139	2.69942e-09	-3.68066e-10	-0.895585
204293884	chr1:204293884:G:A	3.6257e-13	-3.68066e-10	-1.21545	9.72731e-08	-3.68066e-10	-1.25439	1.83166e-09	-3.68066e-10	-1.2834
204293907	chr1:204293907:G:C	6.86606e-11	3.93504	0.0932177	0.000177409	6.25498	-0.000672947	7.0915e-07	5.05784	-0.382397
204294056	chr1:204294056:C:T	8.51037e-14	-1.5607	-1.1041	3.77318e-08	-1.1717	-1.02971	4.86027e-10	-1.32703	-1.28309
204294431	chr1:204294431:G:A	7.0551e-14	-1.82736	-1.02497	1.4467e-08	-2.10432	-1.05572	3.55124e-10	-1.8708	-1.05311
204294629	chr1:204294629:A:G	4.88816e-13	-3.68066e-10	-0.916681	1.30169e-07	-3.68066e-10	-0.963076	2.72225e-09	-3.68066e-10	-0.887161
204294681	chr1:204294681:G:A	5.10506e-14	-1.79881	-1.37704	2.32945e-08	-1.286	-1.39769	4.50888e-10	-1.26278	-1.42237
204294688	chr1:204294688:C:T	8.04918e-13	-3.68066e-10	-0.417928	2.23412e-07	-3.68066e-10	-0.422893	3.7756e-09	-3.68066e-10	-0.56006
204294736	chr1:204294736:C:T	2.16549e-13	-1.38665	-0.344197	1.00511e-07	-0.922528	-0.299116	1.23107e-09	-1.18392	-0.496822
204294919	chr1:204294919:G:A	6.66449e-11	4.27361	-0.27514	0.000182674	6.65612	-0.372575	7.23465e-07	5.40945	-0.714017
204295231	chr1:204295231:C:T	6.57404e-13	0.807796	-1.42816	2.59729e-07	1.16446	-1.43673	2.73368e-09	0.54642	-1.42939
204295337	chr1:204295337:A:T	4.8386e-13	-3.68066e-10	-0.926873	1.33504e-07	-3.68066e-10	-0.93778	2.36358e-09	-3.68066e-10	-1.02844
204295404	chr1:204295404:C:T	4.68178e-13	-3.68066e-10	-0.95982	1.28534e-07	-3.68066e-10	-0.975718	2.34028e-09	-3.68066e-10	-1.03835
204295414	chr1:204295414:C:T	2.87847e-10	4.66456	0.796953	0.0010009	7.29007	0.694431	2.99771e-06	5.95232	0.164665
204295664	chr1:204295664:C:T	7.08146e-13	-3.68066e-10	-0.546018	1.82629e-07	-3.68066e-10	-0.624452	4.67541e-09	-3.68066e-10	-0.346304
204295754	chr1:204295754:C:T	2.25025e-13	-1.69245	-4.18584e-10	4.02959e-08	-2.13566	-4.18584e-10	1.04431e-09	-1.84526	-4.18584e-10
204295902	chr1:204295902:G:A	3.41104e-13	-3.68066e-10	-1.27648	9.31815e-08	-3.68066e-10	-1.29736	1.73569e-09	-3.68066e-10	-1.33722
204295999	chr1:204295999:C:T	3.32528e-13	-1.43104	0.129097	5.29988e-08	-1.87205	0.010415	1.15049e-09	-1.58757	-0.160862
204296000	chr1:204296000:A:G	8.84492e-13	-0.386005	0.0623501	4.63154e-07	0.295428	0.0107214	4.94166e-09	-0.434073	0.143153
204296048	chr1:204296048:GC:G	1.93468e-13	-0.776627	-1.06693	4.32087e-08	-0.941665	-1.1242	9.01577e-10	-0.89977	-1.09246
204296349	chr1:204296349:A:G	1.35677e-12	-3.68066e-10	0.104196	3.7958e-07	-3.68066e-10	0.107155	6.95274e-09	-3.68066e-10	0.0505155
204296487	chr1:204296487:C:T	3.29738e-13	-3.68066e-10	-1.31037	9.03858e-08	-3.68066e-10	-1.32782	1.69064e-09	-3.68066e-10	-1.36352
204296894	chr1:204296894:A:G	8.73303e-11	4.2677	0.00108352	0.000245295	6.6594	-0.0810911	9.56966e-07	5.42555	-0.450407
204296900	chr1:204296900:T:A	5.94571e-11	4.43974	-0.555401	0.000170578	6.85372	-0.638681	7.02382e-07	5.59565	-0.929789
204297217	chr1:204297217:A:G	8.28949e-13	-3.68066e-10	-0.388509	2.30325e-07	-3.68066e-10	-0.39242	3.66092e-09	-3.68066e-10	-0.590906
204297448	chr1:204297448:T:C	4.94908e-13	-3.68066e-10	-0.904296	1.19644e-07	-3.68066e-10	-1.04739	2.35624e-09	-3.68066e-10	-1.03155
204297505	chr1:204297505:C:T	1.43724e-13	-2.14077	-4.18584e-10	3.98891e-08	-2.14581	-4.18584e-10	7.78333e-10	-2.13922	-4.18584e-10
204297990	chr1:204297990:A:T	6.48433e-13	-3.68066e-10	-0.634109	1.88575e-07	-3.68066e-10	-0.592413	3.06104e-09	-3.68066e-10	-0.769867
204298000	chr1:204298000:A:G	8.08391e-13	1.00084	-1.41447	3.19831e-07	1.36622	-1.43034	3.24307e-09	0.724209	-1.43631
204298413	chr1:204298413:G:A	4.6929e-14	-1.87373	-1.38631	1.04739e-08	-2.09571	-1.38732	2.29408e-10	-1.98161	-1.37926
204298437	chr1:204298437:C:T	6.89319e-13	-3.68066e-10	-0.572964	1.8122e-07	-3.68066e-10	-0.632199	3.96683e-09	-3.68066e-10	-0.510654
204298690	chr1:204298690:C:T	5.07038e-11	4.33713	-0.612043	0.000142577	6.73343	-0.6977	5.86585e-07	5.47104	-0.985347
204299020	chr1:204299020:T:C	3.09012e-13	-3.68066e-10	-1.37529	8.37079e-08	-3.68066e-10	-1.40458	1.5983e-09	-3.68066e-10	-1.41968
204299608	chr1:204299608:A:G	5.55165e-13	-3.68066e-10	-0.789403	1.44336e-07	-3.68066e-10	-0.859764	3.57064e-09	-3.68066e-10	-0.615876
204299865	chr1:204299865:C:T	2.07799e-13	-2.14679	0.374697	5.17075e-08	-2.14836	0.262051	8.87197e-10	-2.14504	0.136731
204299904	chr1:204299904:G:A	3.52628e-12	-3.68066e-10	1.05933	1.07011e-06	-3.68066e-10	1.14361	1.57241e-08	-3.68066e-10	0.866572
204300031	chr1:204300031:C:T	5.63879e-11	4.48708	-0.655738	0.000169244	6.94594	-0.73875	7.05717e-07	5.68846	-1.01786
204300057	chr1:204300057:G:A	6.63946e-11	4.57924	-0.584539	0.000201929	7.05447	-0.670702	8.22871e-07	5.78811	-0.96393
204300255	chr1:204300255:A:G	3.22228e-11	3.96626	-0.694504	9.30759e-05	6.30556	-0.696296	4.60805e-07	5.15671	-0.912355
204300996	chr1:204300996:A:T	6.42326e-13	0.793036	-1.43661	2.57625e-07	1.1519	-1.4323	2.84305e-09	0.566491	-1.41024
204301290	chr1:204301290:C:T	2.91017e-13	-3.68066e-10	-1.43529	8.10646e-08	-3.68066e-10	-1.43666	1.59332e-09	-3.68066e-10	-1.4228
204301845	chr1:204301845:T:C	9.30214e-14	-1.87182	-0.70402	4.58955e-08	-1.39649	-0.609054	8.59642e-10	-1.41523	-0.624626
204302631	chr1:204302631:C:T	2.9535e-13	-3.68066e-10	-1.42051	8.43804e-08	-3.68066e-10	-1.39658	1.66801e-09	-3.68066e-10	-1.37699
204302744	chr1:204302744:C:T	3.29245e-13	-3.68066e-10	-1.31186	9.28337e-08	-3.68066e-10	-1.3011	1.78876e-09	-3.68066e-10	-1.3071
204302786	chr1:204302786:G:A	6.93226e-13	0.589712	-1.15702	2.7791e-07	0.902727	-1.10734	3.49334e-09	0.422479	-1.06024
204303527	chr1:204303527:A:T	2.9538e-13	-3.68066e-10	-1.4204	8.43921e-08	-3.68066e-10	-1.39644	1.66831e-09	-3.68066e-10	-1.37681
204303608	chr1:204303608:T:C	6.02176e-13	-3.68066e-10	-0.708119	1.80485e-07	-3.68066e-10	-0.636265	3.48557e-09	-3.68066e-10	-0.63999
204303771	chr1:204303771:A:C	2.84939e-13	-1.45639	-4.18584e-10	8.14712e-08	-1.43166	-4.18584e-10	1.40673e-09	-1.54735	-4.18584e-10
204304060	chr1:204304060:T:C	1.29052e-10	4.27591	0.383398	0.00042034	6.82736	0.289549	1.35068e-06	5.51343	-0.193683
204304338	chr1:204304338:T:A	3.36437e-12	-3.68066e-10	1.01233	1.02128e-06	-3.68066e-10	1.0969	1.502e-08	-3.68066e-10	0.820761
204304618	chr1:204304618:A:G	8.72641e-14	-1.90087	-0.738861	4.1895e-08	-1.45032	-0.64642	7.90298e-10	-1.46306	-0.660908
204305128	chr1:204305128:G:T	7.0703e-13	0.888597	-1.43619	2.87333e-07	1.26004	-1.43131	3.11813e-09	0.656448	-1.40784
204305388	chr1:204305388:C:A	1.57815e-13	-0.832869	-1.21438	4.19767e-08	-0.845606	-1.24919	5.44735e-10	-1.19857	-1.29751
204305391	chr1:204305391:T:C	1.41132e-13	-0.950299	-1.20867	3.74973e-08	-0.963423	-1.24422	4.96269e-10	-1.2979	-1.29136
204305483	chr1:204305483:T:C	7.59814e-13	-0.475595	-4.18584e-10	1.39887e-07	-0.891073	-4.18584e-10	3.41437e-09	-0.660629	-4.18584e-10
204305798	chr1:204305798:CA:C	3.08076e-13	-1.11471	-0.263616	1.57456e-07	-0.585133	-0.187632	1.88344e-09	-0.909779	-0.34574
204305877	chr1:204305877:T:G	7.14535e-13	-3.68066e-10	-0.537036	1.99718e-07	-3.68066e-10	-0.535004	4.39102e-09	-3.68066e-10	-0.409058
204306470	chr1:204306470:C:A	7.81771e-14	-1.88559	-0.864101	3.21357e-08	-1.43063	-0.931311	5.7812e-10	-1.40271	-1.03389
204306536	chr1:204306536:C:T	1.18183e-13	-1.78187	-0.554568	2.32869e-08	-2.08216	-0.60186	5.83763e-10	-1.82726	-0.599622
204306717	chr1:204306717:T:G	1.86228e-13	-2.10911	0.227411	4.61039e-08	-2.11568	0.114669	7.71143e-10	-2.14459	-0.00390754
204306798	chr1:204306798:C:T	3.52154e-13	-3.68066e-10	-1.2446	9.50335e-08	-3.68066e-10	-1.27768	1.7913e-09	-3.68066e-10	-1.30568
204306884	chr1:204306884:A:G	1.03271e-12	-3.68066e-10	-0.168729	2.72384e-07	-3.68066e-10	-0.224697	6.21869e-09	-3.68066e-10	-0.0610615
204306912	chr1:204306912:A:C	4.79534e-12	0.830108	0.536623	4.12574e-06	2.09564	0.397456	2.64611e-08	1.40724	-0.0201909
204307044	chr1:204307044:T:C	4.1139e-12	2.60252	-1.38907	9.36655e-06	4.70041	-1.38742	7.03084e-08	3.77516	-1.41089
204307264	chr1:204307264:C:T	9.56294e-13	-3.68066e-10	-0.245603	2.64577e-07	-3.68066e-10	-0.253777	4.15034e-09	-3.68066e-10	-0.465431
204307299	chr1:204307299:A:T	1.2281e-12	1.28192	-1.27737	4.194e-07	1.4475	-1.24058	5.4963e-09	1.02846	-1.213
204308056	chr1:204308056:C:G	1.26187e-12	-3.68066e-10	0.0316821	3.52843e-07	-3.68066e-10	0.0341129	6.49644e-09	-3.68066e-10	-0.0173661
204308164	chr1:204308164:T:C	6.70418e-14	-1.52518	-1.37817	1.92918e-08	-1.4896	-1.38263	2.48054e-10	-1.85381	-1.42892
204308405	chr1:204308405:G:A	2.69011e-13	-1.94271	0.428792	9.83064e-08	-1.53044	0.28662	1.76668e-09	-1.53676	0.217237
204308467	chr1:204308467:T:C	3.89392e-13	-3.68066e-10	-1.14408	1.01839e-07	-3.68066e-10	-1.20852	1.89864e-09	-3.68066e-10	-1.24748
204308533	chr1:204308533:T:C	1.97618e-12	1.73566	-1.25541	6.98942e-07	1.93703	-1.21938	8.6996e-09	1.46296	-1.18831
204308561	chr1:204308561:T:C	1.4323e-13	-2.14422	-4.18584e-10	3.98239e-08	-2.14744	-4.18584e-10	7.72601e-10	-2.14661	-4.18584e-10
204308890	chr1:204308890:T:C	3.51081e-14	-2.14968	-1.40056	9.91993e-09	-2.13709	-1.40027	1.87998e-10	-2.12378	-1.43617
204308891	chr1:204308891:G:A	1.83064e-13	-1.89883	-4.18584e-10	5.7058e-08	-1.78784	-4.18584e-10	9.66372e-10	-1.92283	-4.18584e-10
204308896	chr1:204308896:A:G	1.91297e-13	-1.85484	-4.18584e-10	6.01236e-08	-1.73551	-4.18584e-10	1.00726e-09	-1.88139	-4.18584e-10
204309022	chr1:204309022:T:C	8.88019e-14	-1.87977	-0.742487	3.63079e-08	-1.42302	-0.816852	6.49176e-10	-1.40322	-0.917448
204309298	chr1:204309298:C:T	2.90428e-13	-3.68066e-10	-1.43731	8.14601e-08	-3.68066e-10	-1.4318	1.59065e-09	-3.68066e-10	-1.42448
204309814	chr1:204309814:G:A	7.58007e-14	-1.91828	-0.862276	3.53597e-08	-1.47939	-0.786949	6.51547e-10	-1.50804	-0.808983
204309899	chr1:204309899:C:T	7.62251e-14	-1.92407	-0.850912	3.54567e-08	-1.4888	-0.774801	6.53832e-10	-1.51693	-0.796592
204309970	chr1:204309970:C:T	4.57996e-14	-1.9157	-1.36869	1.22664e-08	-1.93083	-1.39422	2.23983e-10	-2.00688	-1.37792
204310389	chr1:204310389:C:T	4.77927e-13	-0.93921	-4.18584e-10	9.79103e-08	-1.24786	-4.18584e-10	2.24504e-09	-1.0799	-4.18584e-10
204311319	chr1:204311319:T:C	3.5159e-11	4.76082	-1.40185	8.40202e-05	6.9083	-1.40139	6.93621e-07	6.07184	-1.41854
204311407	chr1:204311407:C:T	3.2248e-13	-3.68066e-10	-1.33263	8.86048e-08	-3.68066e-10	-1.34772	1.665e-09	-3.68066e-10	-1.3788
204311652	chr1:204311652:A:AAC	3.52396e-11	4.7696	-1.40834	8.45439e-05	6.92108	-1.40797	6.98779e-07	6.08393	-1.42322
204311708	chr1:204311708:T:C	5.63279e-14	-1.81582	-1.26166	1.41946e-08	-1.87818	-1.30086	2.6268e-10	-1.94227	-1.28317
204311947	chr1:204311947:G:T	1.21318e-13	-0.95069	-1.35956	5.35467e-08	-0.474671	-1.37668	8.71587e-10	-0.58955	-1.43651
204312080	chr1:204312080:G:A	3.09808e-13	-3.68066e-10	-1.37272	8.54342e-08	-3.68066e-10	-1.38416	1.6182e-09	-3.68066e-10	-1.40731
204312209	chr1:204312209:T:C	1.17376e-12	-3.68066e-10	-0.0407028	3.26863e-07	-3.68066e-10	-0.0423689	5.05707e-09	-3.68066e-10	-0.267835
204312228	chr1:204312228:C:T	1.43279e-13	-2.14387	-4.18584e-10	4.19764e-08	-2.0948	-4.18584e-10	7.77809e-10	-2.1399	-4.18584e-10
204312250	chr1:204312250:A:G	1.48472e-13	-2.10827	-4.18584e-10	4.04478e-08	-2.1319	-4.18584e-10	7.74535e-10	-2.14411	-4.18584e-10
204312284	chr1:204312284:A:G	2.95848e-13	-3.68066e-10	-1.41882	8.46396e-08	-3.68066e-10	-1.39351	1.67357e-09	-3.68066e-10	-1.37366
204312315	chr1:204312315:A:T	3.24596e-13	-3.68066e-10	-1.32609	8.91939e-08	-3.68066e-10	-1.3411	1.67425e-09	-3.68066e-10	-1.37326
204312577	chr1:204312577:T:C	1.5312e-13	-2.07745	-4.18584e-10	3.97719e-08	-2.14875	-4.18584e-10	8.20776e-10	-2.08613	-4.18584e-10
204312719	chr1:204312719:C:T	4.18129e-13	-3.68066e-10	-1.07288	1.02983e-07	-3.68066e-10	-1.19734	2.02386e-09	-3.68066e-10	-1.18361
204313571	chr1:204313571:TCTC:T	2.90598e-13	-3.68066e-10	-1.43673	8.10464e-08	-3.68066e-10	-1.43689	1.57717e-09	-3.68066e-10	-1.43299
204313577	chr1:204313577:T:G	5.30653e-12	-3.68066e-10	1.46803	1.60307e-06	-3.68066e-10	1.54777	2.31223e-08	-3.68066e-10	1.25218
204313643	chr1:204313643:T:G	8.5039e-14	-1.71431	-0.95125	3.07065e-08	-1.51374	-0.8937	6.89427e-10	-1.36687	-0.893644
204313756	chr1:204313756:G:A	4.93408e-14	-1.77947	-1.43045	1.37071e-08	-1.77813	-1.43586	2.26244e-10	-1.93751	-1.43725
204313808	chr1:204313808:T:C	3.6463e-11	4.80272	-1.40734	8.7207e-05	6.95145	-1.40732	7.15371e-07	6.1068	-1.42262
204314062	chr1:204314062:G:A	5.70788e-13	-3.68066e-10	-0.76165	1.51533e-07	-3.68066e-10	-0.811107	3.21068e-09	-3.68066e-10	-0.722138
204314068	chr1:204314068:A:T	6.99659e-13	0.637998	-1.19607	4.10211e-07	1.34468	-1.15992	4.12477e-09	0.644574	-1.11619
204314231	chr1:204314231:A:G	3.79467e-11	4.84578	-1.41051	9.14302e-05	7.00193	-1.41051	7.49444e-07	6.15547	-1.42476
204314447	chr1:204314447:T:C	3.60457e-11	4.79669	-1.41282	8.63816e-05	6.94743	-1.41281	7.09719e-07	6.10263	-1.42638
204314531	chr1:204314531:T:G	3.061e-13	-3.68066e-10	-1.38476	8.30731e-08	-3.68066e-10	-1.41219	1.59143e-09	-3.68066e-10	-1.42398
204314567	chr1:204314567:C:T	1.02577e-12	-3.68066e-10	-0.175466	2.85476e-07	-3.68066e-10	-0.177751	4.43897e-09	-3.68066e-10	-0.3982
204314679	chr1:204314679:T:C	6.19704e-10	5.29061	0.937718	0.00182922	7.75701	0.830482	6.30484e-06	6.57338	0.287076
204314692	chr1:204314692:C:A	5.62133e-14	-1.64307	-1.43645	1.60914e-08	-1.6169	-1.43673	2.32548e-10	-1.92272	-1.42456
204314834	chr1:204314834:AT:A	3.59346e-11	4.78935	-1.40856	8.57908e-05	6.93634	-1.40858	7.05899e-07	6.09434	-1.42349
204314836	chr1:204314836:T:C	3.71962e-11	4.82531	-1.41001	8.92551e-05	6.97737	-1.41003	7.32551e-07	6.13233	-1.42442
204314962	chr1:204314962:C:T	3.07247e-10	5.74099	-0.214252	0.000841905	8.1363	-0.324791	3.70359e-06	7.0029	-0.674462
204314978	chr1:204314978:C:T	6.7935e-13	0.610667	-1.1982	3.96145e-07	1.31225	-1.16237	3.98859e-09	0.613624	-1.11881
204315205	chr1:204315205:CT:C	2.92176e-13	-3.68066e-10	-1.43131	8.12969e-08	-3.68066e-10	-1.4338	1.60769e-09	-3.68066e-10	-1.41382
204315764	chr1:204315764:G:A	6.66729e-13	0.592428	-1.19871	3.89923e-07	1.29694	-1.1629	3.92203e-09	0.597525	-1.11954
204315910	chr1:204315910:T:C	3.05726e-13	-3.68066e-10	-1.38598	8.30055e-08	-3.68066e-10	-1.413	1.59052e-09	-3.68066e-10	-1.42456
204315924	chr1:204315924:A:C	6.56316e-13	-2.14012	1.51809	1.55061e-07	-2.14405	1.35596	2.56856e-09	-2.14885	1.20358
204315947	chr1:204315947:G:A	3.35673e-13	-0.334971	-0.957559	1.6989e-07	0.229334	-0.92609	2.14479e-09	-0.0592472	-1.06633
204316253	chr1:204316253:T:C	6.57933e-13	-2.13766	1.51809	1.55364e-07	-2.1421	1.35596	2.56675e-09	-2.14956	1.20358
204316279	chr1:204316279:C:G	3.05819e-13	-3.68066e-10	-1.38568	8.30226e-08	-3.68066e-10	-1.4128	1.59077e-09	-3.68066e-10	-1.4244
204316347	chr1:204316347:G:A	3.15468e-11	4.65811	-1.40755	7.44105e-05	6.79304	-1.4076	6.12429e-07	5.95163	-1.42282
204316386	chr1:204316386:C:T	6.68166e-13	0.517153	-1.12128	3.88218e-07	1.20943	-1.07977	3.96516e-09	0.51624	-1.02732
204316541	chr1:204316541:G:A	2.99126e-13	-3.68066e-10	-1.4078	8.29242e-08	-3.68066e-10	-1.41398	1.62434e-09	-3.68066e-10	-1.40352
204316578	chr1:204316578:G:A	6.67351e-13	0.607996	-1.21335	3.90201e-07	1.31353	-1.17878	3.91515e-09	0.612723	-1.13649
204316631	chr1:204316631:G:A	6.6759e-13	0.595749	-1.20074	3.89813e-07	1.29894	-1.16518	3.91919e-09	0.599411	-1.12215
204316741	chr1:204316741:A:G	2.94546e-13	-3.68066e-10	-1.42323	8.41639e-08	-3.68066e-10	-1.39914	1.65886e-09	-3.68066e-10	-1.38249
204316891	chr1:204316891:G:A	1.93359e-13	-1.84412	-4.18584e-10	4.01479e-08	-2.13934	-4.18584e-10	7.70202e-10	-2.14972	-4.18584e-10
204316902	chr1:204316902:A:G	6.44843e-13	0.590457	-1.23012	3.76518e-07	1.29409	-1.19504	3.77493e-09	0.595803	-1.15604
204316918	chr1:204316918:A:G	8.00671e-14	-1.75118	-0.974625	2.88072e-08	-1.55677	-0.914518	6.42239e-10	-1.41406	-0.917352
204316920	chr1:204316920:A:G	6.38507e-13	0.596968	-1.2465	3.72342e-07	1.30068	-1.21278	3.72603e-09	0.601912	-1.17519
204316933	chr1:204316933:C:T	8.23766e-14	-1.72918	-0.968185	2.97394e-08	-1.53085	-0.908587	6.6486e-10	-1.38497	-0.911829
204317169	chr1:204317169:G:A	6.69662e-13	0.611359	-1.21325	3.92926e-07	1.31849	-1.17678	3.92998e-09	0.616722	-1.13671
204317184	chr1:204317184:G:A	6.58188e-13	0.59628	-1.21546	3.85511e-07	1.30187	-1.17921	3.85819e-09	0.600877	-1.1393
204317195	chr1:204317195:A:G	6.75753e-13	0.625152	-1.21799	3.96671e-07	1.33349	-1.18229	3.95973e-09	0.629816	-1.14226
204317266	chr1:204317266:AGCTCCAGGCAGGG:A	9.94094e-13	-3.68066e-10	-0.206836	2.76667e-07	-3.68066e-10	-0.209093	4.31446e-09	-3.68066e-10	-0.426649
204317412	chr1:204317412:G:A	3.20993e-11	4.66568	-1.39776	7.60622e-05	6.80512	-1.39773	6.22968e-07	5.96174	-1.41586
204317918	chr1:204317918:A:G	8.67108e-14	-1.66917	-0.976917	3.16834e-08	-1.45802	-0.918092	7.13823e-10	-1.30301	-0.922735
204318635	chr1:204318635:GA:G	1.23264e-12	1.39542	-1.38717	1.66553e-06	2.97066	-1.38467	2.80952e-08	2.79403	-1.34705
204318948	chr1:204318948:G:A	6.27765e-13	0.742787	-1.40929	6.3614e-07	2.03027	-1.40676	1.20313e-08	1.97291	-1.37402
204318961	chr1:204318961:C:G	6.26608e-13	0.742395	-1.41074	6.34703e-07	2.02955	-1.40831	1.19981e-08	1.97234	-1.37621
204319276	chr1:204319276:T:C	2.28559e-13	-0.441402	-1.23547	1.11774e-07	0.0897215	-1.20515	1.48666e-09	-0.219531	-1.27256
204319304	chr1:204319304:C:T	9.51548e-13	-3.68066e-10	-0.250577	2.47715e-07	-3.68066e-10	-0.319632	5.57742e-09	-3.68066e-10	-0.169894
204319399	chr1:204319399:C:T	1.27083e-12	1.43542	-1.39666	1.72911e-06	3.01785	-1.39439	2.90602e-08	2.84109	-1.36034
204319708	chr1:204319708:C:T	3.41954e-13	-3.68066e-10	-1.27399	9.75898e-08	-3.68066e-10	-1.25114	1.94715e-09	-3.68066e-10	-1.22225
204319912	chr1:204319912:G:T	6.78027e-12	-3.68066e-10	1.7131	1.55504e-06	-3.68066e-10	1.51734	2.72786e-08	-3.68066e-10	1.41748
204319923	chr1:204319923:A:G	8.67509e-14	-1.92646	-0.719172	3.13708e-08	-1.7396	-0.646433	6.70531e-10	-1.63012	-0.658186
204319979	chr1:204319979:C:T	1.51088e-13	-2.0908	-4.18584e-10	4.39404e-08	-2.04907	-4.18584e-10	8.21352e-10	-2.08542	-4.18584e-10
204320071	chr1:204320071:A:G	8.84911e-14	-1.53115	-1.09462	3.20227e-08	-1.25092	-1.11454	5.64454e-10	-1.23382	-1.22669
204320174	chr1:204320174:C:G	5.36008e-13	-3.68066e-10	-0.824519	1.18502e-07	-3.68066e-10	-1.05698	2.7072e-09	-3.68066e-10	-0.892706
204320265	chr1:204320265:G:A	2.27408e-13	-0.530386	-1.15153	1.09675e-07	-0.0188722	-1.11552	1.47471e-09	-0.304857	-1.1953
204320489	chr1:204320489:T:C	2.41336e-13	-0.456125	-1.16635	1.19033e-07	0.0775641	-1.13007	1.57324e-09	-0.224747	-1.21074
204320652	chr1:204320652:T:G	1.15957e-12	1.32377	-1.37663	1.55853e-06	2.89359	-1.374	2.63207e-08	2.71524	-1.33351
204321259	chr1:204321259:C:T	3.34853e-13	-3.68066e-10	-1.29498	1.05999e-07	-3.68066e-10	-1.16848	2.00651e-09	-3.68066e-10	-1.19223
204321470	chr1:204321470:G:T	6.28306e-14	-1.53293	-1.43529	1.80534e-08	-1.50375	-1.43483	2.56126e-10	-1.84839	-1.40231
204321672	chr1:204321672:G:A	4.01082e-14	-2.00308	-1.414	9.73448e-09	-2.14329	-1.41294	2.00087e-10	-2.07868	-1.41894
204322118	chr1:204322118:C:T	3.56936e-13	-3.68066e-10	-1.23111	9.75986e-08	-3.68066e-10	-1.25105	1.80817e-09	-3.68066e-10	-1.29631
204322187	chr1:204322187:GA:G	3.99503e-14	-2.14402	-1.27702	1.1687e-08	-2.1009	-1.27253	2.09187e-10	-2.07627	-1.37687
204322216	chr1:204322216:A:C	6.15066e-12	-3.68066e-10	1.61565	1.87995e-06	-3.68066e-10	1.70709	2.64634e-08	-3.68066e-10	1.38714
204322297	chr1:204322297:A:T	3.57481e-13	-3.68066e-10	-1.22958	9.77418e-08	-3.68066e-10	-1.24958	1.81045e-09	-3.68066e-10	-1.29505
204322315	chr1:204322315:G:A	3.38844e-14	-2.14851	-1.4372	1.1875e-08	-1.92737	-1.43011	2.47602e-10	-1.87139	-1.41316
204322605	chr1:204322605:G:A	7.78708e-14	-1.98621	-0.767412	2.75899e-08	-1.82052	-0.693941	5.8191e-10	-1.72422	-0.705843
204322712	chr1:204322712:T:A	1.20814e-11	2.29076	-4.18584e-10	8.10137e-06	3.16788	-4.18584e-10	2.96645e-08	1.50133	-4.18584e-10
204322889	chr1:204322889:C:T	7.74358e-13	-0.456634	-4.18584e-10	5.00922e-08	-1.91804	-4.18584e-10	1.07408e-09	-1.81715	-4.18584e-10
204323104	chr1:204323104:G:A	3.02022e-13	-3.68066e-10	-1.39817	8.23599e-08	-3.68066e-10	-1.42081	1.58186e-09	-3.68066e-10	-1.43002
204323442	chr1:204323442:C:T	5.10884e-13	-3.68066e-10	-0.872526	1.35381e-07	-3.68066e-10	-0.923817	3.24141e-09	-3.68066e-10	-0.712612
204323858	chr1:204323858:A:G	1.681e-12	-3.68066e-10	0.318473	4.38557e-07	-3.68066e-10	0.25158	1.03984e-08	-3.68066e-10	0.453029
204324114	chr1:204324114:A:G	7.49426e-14	-1.99741	-0.79454	2.64102e-08	-1.8365	-0.721657	5.56911e-10	-1.74004	-0.733935
204324453	chr1:204324453:A:G	3.3689e-13	-3.68066e-10	-1.28891	9.4865e-08	-3.68066e-10	-1.27946	1.75273e-09	-3.68066e-10	-1.32745
204324482	chr1:204324482:A:G	1.46141e-12	-3.68066e-10	0.178488	4.08057e-07	-3.68066e-10	0.179497	9.33775e-09	-3.68066e-10	0.345445
204324639	chr1:204324639:G:A	5.03844e-13	-3.68066e-10	-0.886401	1.49464e-07	-3.68066e-10	-0.824857	2.70726e-09	-3.68066e-10	-0.892683
204324929	chr1:204324929:TA:T	8.28464e-13	-3.68066e-10	-0.389095	1.99442e-07	-3.68066e-10	-0.536385	3.77741e-09	-3.68066e-10	-0.559582
204324979	chr1:204324979:G:A	1.06815e-12	1.26448	-1.39946	1.42463e-06	2.82711	-1.39736	2.39285e-08	2.65023	-1.36378
204325019	chr1:204325019:G:A	4.84646e-13	-3.68066e-10	-0.925249	1.292e-07	-3.68066e-10	-0.970548	3.04753e-09	-3.68066e-10	-0.774289
204325378	chr1:204325378:T:C	6.82096e-14	-1.9842	-0.901883	1.54929e-08	-2.14747	-0.944059	3.45532e-10	-2.01387	-0.937419
204325783	chr1:204325783:C:T	1.21677e-12	-3.68066e-10	-0.0047103	3.14913e-07	-3.68066e-10	-0.0796128	5.69379e-09	-3.68066e-10	-0.149244
204326036	chr1:204326036:G:A	2.99137e-12	0.89482	-4.18584e-10	1.04065e-06	1.11569	-4.18584e-10	2.67626e-08	1.39838	-4.18584e-10
204326330	chr1:204326330:T:C	3.54149e-13	-3.68066e-10	-1.23895	9.68444e-08	-3.68066e-10	-1.2588	1.79696e-09	-3.68066e-10	-1.30252
204326371	chr1:204326371:A:C	2.58288e-13	-1.55459	-4.18584e-10	9.2574e-08	-1.3039	-4.18584e-10	1.66639e-09	-1.37796	-4.18584e-10
204326900	chr1:204326900:T:A	2.92233e-13	-3.68066e-10	-1.43112	8.18223e-08	-3.68066e-10	-1.42736	1.57042e-09	-3.68066e-10	-1.43728
204326961	chr1:204326961:C:G	7.53379e-13	-3.68066e-10	-0.4841	2.15207e-07	-3.68066e-10	-0.460307	4.56953e-09	-3.68066e-10	-0.369211
204327169	chr1:204327169:C:T	3.04167e-13	-3.68066e-10	-1.39109	8.27474e-08	-3.68066e-10	-1.41612	1.58696e-09	-3.68066e-10	-1.4268
204328158	chr1:204328158:C:T	5.53261e-13	-3.68066e-10	-0.792839	1.47637e-07	-3.68066e-10	-0.837156	2.62127e-09	-3.68066e-10	-0.92496
204328272	chr1:204328272:G:A	3.47664e-14	-2.12274	-1.43727	1.26769e-08	-1.85812	-1.43401	2.51057e-10	-1.85067	-1.42002
204328370	chr1:204328370:T:C	1.88553e-13	-1.86929	-4.18584e-10	4.15313e-08	-2.10546	-4.18584e-10	9.86078e-10	-1.90264	-4.18584e-10
204328879	chr1:204328879:A:T	9.74413e-13	-3.68066e-10	-0.226832	2.71945e-07	-3.68066e-10	-0.22631	4.25736e-09	-3.68066e-10	-0.439971
204328951	chr1:204328951:G:A	5.00508e-14	-1.76074	-1.43489	1.3872e-08	-1.76472	-1.43732	2.2838e-10	-1.92876	-1.43661
204328995	chr1:204328995:T:C	8.31227e-12	3.1835	-1.26668	1.75187e-05	5.22717	-1.28806	1.35889e-07	4.36667	-1.34345
204329220	chr1:204329220:A:T	2.58192e-13	-0.354034	-1.20093	1.30062e-07	0.181159	-1.14506	1.6818e-09	-0.157902	-1.21085
204329298	chr1:204329298:C:A	2.88584e-13	-0.229683	-1.214	1.49082e-07	0.330786	-1.1582	1.90565e-09	-0.0226857	-1.22111
204329488	chr1:204329488:C:A	2.03398e-13	-1.7935	-4.18584e-10	3.98774e-08	-2.1461	-4.18584e-10	7.70174e-10	-2.14976	-4.18584e-10
204330738	chr1:204330738:AGCCCTCCCAAG:A	2.83259e-12	2.09233	-1.25205	4.31371e-06	3.80388	-1.26623	7.05595e-08	3.5731	-1.20526
204330772	chr1:204330772:G:A	4.45698e-13	-3.68066e-10	-1.00903	1.3121e-07	-3.68066e-10	-0.955109	2.37997e-09	-3.68066e-10	-1.02153
204330783	chr1:204330783:T:C	2.99487e-13	-3.68066e-10	-1.4066	8.64002e-08	-3.68066e-10	-1.37292	1.71005e-09	-3.68066e-10	-1.3521
204331093	chr1:204331093:T:A	9.30119e-13	-3.68066e-10	-0.273356	2.61928e-07	-3.68066e-10	-0.263842	5.50904e-09	-3.68066e-10	-0.182231
204331177	chr1:204331177:G:T	3.93276e-13	-3.68066e-10	-1.13416	1.10529e-07	-3.68066e-10	-1.12663	1.98992e-09	-3.68066e-10	-1.20053
204331225	chr1:204331225:T:G	2.47902e-13	-1.59563	-4.18584e-10	6.38827e-08	-1.67486	-4.18584e-10	1.39683e-09	-1.55442	-4.18584e-10
204331260	chr1:204331260:A:G	1.20413e-12	-3.68066e-10	-0.0151592	3.43794e-07	-3.68066e-10	0.00813438	5.42755e-09	-3.68066e-10	-0.197134
204331421	chr1:204331421:G:C	3.27944e-13	-3.68066e-10	-1.31583	8.79248e-08	-3.68066e-10	-1.35543	1.66695e-09	-3.68066e-10	-1.37763
204331552	chr1:204331552:A:G	3.30663e-13	-3.68066e-10	-1.30757	8.51814e-08	-3.68066e-10	-1.38713	1.66283e-09	-3.68066e-10	-1.3801
204331738	chr1:204331738:G:C	2.99446e-13	-3.68066e-10	-1.40673	8.63821e-08	-3.68066e-10	-1.37313	1.70962e-09	-3.68066e-10	-1.35235
204331900	chr1:204331900:C:A	5.76274e-14	-1.93499	-1.11968	1.26264e-08	-2.13863	-1.15749	2.91357e-10	-1.97007	-1.15176
204332128	chr1:204332128:C:T	1.76537e-13	-1.93514	-4.18584e-10	5.50935e-08	-1.82288	-4.18584e-10	9.40272e-10	-1.95021	-4.18584e-10
204332356	chr1:204332356:G:A	1.49037e-13	-1.54356	-0.560917	3.14078e-08	-1.8893	-0.495558	5.35456e-10	-1.802	-0.711252
204332694	chr1:204332694:T:C	3.75495e-11	3.77251	-0.347761	9.03714e-05	6.01909	-0.439313	4.60355e-07	4.99684	-0.753461
204332982	chr1:204332982:C:T	2.96948e-13	-3.68066e-10	-1.41511	8.248e-08	-3.68066e-10	-1.41935	1.58211e-09	-3.68066e-10	-1.42986
204333692	chr1:204333692:C:T	1.98405e-11	3.55858	-0.771768	5.47379e-05	5.91547	-0.837065	3.73402e-07	4.99581	-0.961776
204333817	chr1:204333817:A:T	4.2338e-13	-3.68066e-10	-1.0604	1.18789e-07	-3.68066e-10	-1.05456	2.44981e-09	-3.68066e-10	-0.992609
204334296	chr1:204334296:T:A	2.19377e-12	-3.68066e-10	0.584708	5.73072e-07	-3.68066e-10	0.519102	1.36853e-08	-3.68066e-10	0.727704
204334330	chr1:204334330:G:C	2.90875e-13	-3.68066e-10	-1.43577	8.29361e-08	-3.68066e-10	-1.41384	1.61378e-09	-3.68066e-10	-1.41004
204334737	chr1:204334737:G:A	2.76493e-13	-0.403161	-1.08332	4.79054e-07	1.33159	-0.991686	9.99309e-09	1.09861	-0.685339
204334799	chr1:204334799:T:C	3.36203e-13	-3.68066e-10	-1.29095	8.60688e-08	-3.68066e-10	-1.37676	1.6808e-09	-3.68066e-10	-1.36935
204335103	chr1:204335103:T:C	3.34938e-13	-3.68066e-10	-1.29472	9.62455e-08	-3.68066e-10	-1.26501	1.73292e-09	-3.68066e-10	-1.33881
204335143	chr1:204335143:G:A	3.0521e-13	-3.68066e-10	-1.38767	8.9117e-08	-3.68066e-10	-1.34196	1.77172e-09	-3.68066e-10	-1.31667
204335323	chr1:204335323:C:G	5.12516e-13	-3.68066e-10	-0.869336	1.41241e-07	-3.68066e-10	-0.88144	2.56236e-09	-3.68066e-10	-0.947691
204336054	chr1:204336054:T:G	2.90646e-13	-3.68066e-10	-1.43656	8.10216e-08	-3.68066e-10	-1.43719	1.58785e-09	-3.68066e-10	-1.42624
204336134	chr1:204336134:C:T	3.79751e-13	-3.68066e-10	-1.16915	9.5938e-08	-3.68066e-10	-1.26821	1.89232e-09	-3.68066e-10	-1.25082
204336135	chr1:204336135:G:A	6.61424e-13	-3.68066e-10	-0.614273	2.01554e-07	-3.68066e-10	-0.525854	3.91631e-09	-3.68066e-10	-0.523471
204336300	chr1:204336300:G:A	1.17718e-12	-3.68066e-10	-0.037787	3.28681e-07	-3.68066e-10	-0.0368215	5.06819e-09	-3.68066e-10	-0.265637
204336501	chr1:204336501:G:A	7.06968e-14	-1.8226	-1.02767	1.42259e-08	-2.10505	-1.0718	3.5242e-10	-1.86596	-1.06559
204336981	chr1:204336981:T:C	9.92839e-11	3.76104	0.636027	0.000321526	6.30102	0.547902	1.22795e-06	5.15776	0.0667241
204337086	chr1:204337086:G:T	6.68541e-14	-1.86639	-1.03977	1.38572e-08	-2.12051	-1.08259	3.34202e-10	-1.90761	-1.07702
204337334	chr1:204337334:C:T	3.2765e-13	-0.371623	-0.9451	4.68902e-07	1.34557	-1.02709	5.89512e-09	1.1958	-1.3103
204337483	chr1:204337483:A:G	1.44317e-13	-2.13666	-4.18584e-10	4.04501e-08	-2.13184	-4.18584e-10	8.17404e-10	-2.09024	-4.18584e-10
204337704	chr1:204337704:C:T	2.15466e-13	-1.73587	-4.18584e-10	7.73285e-08	-1.48385	-4.18584e-10	1.32018e-09	-1.61085	-4.18584e-10
204337793	chr1:204337793:A:G	8.97005e-14	-1.91667	-0.695518	2.31679e-08	-1.91264	-0.776506	4.50251e-10	-2.05969	-0.62688
204337959	chr1:204337959:T:C	1.04243e-13	-1.85708	-0.604862	2.67613e-08	-1.85207	-0.692882	5.15625e-10	-2.02137	-0.529622
204338374	chr1:204338374:G:A	2.82067e-13	-0.628045	-0.838477	1.24139e-07	-0.115326	-0.895182	1.52379e-09	-0.233572	-1.23385
204338554	chr1:204338554:G:C	1.12345e-12	-3.68066e-10	-0.0845125	3.13503e-07	-3.68066e-10	-0.0841022	4.84056e-09	-3.68066e-10	-0.31159
204338880	chr1:204338880:T:C	1.20463e-12	-3.68066e-10	-0.0147426	3.3616e-07	-3.68066e-10	-0.0143218	5.15906e-09	-3.68066e-10	-0.247867
204339204	chr1:204339204:C:T	3.21137e-13	-3.68066e-10	-1.3368	9.01525e-08	-3.68066e-10	-1.33041	1.68624e-09	-3.68066e-10	-1.36612
204339687	chr1:204339687:T:C	6.54629e-10	3.74306	2.5401	0.00225248	6.27313	2.5225	4.08905e-06	5.06539	1.36206
204339827	chr1:204339827:A:C	1.1272e-12	-3.68066e-10	-0.0811726	3.1454e-07	-3.68066e-10	-0.0807981	4.85561e-09	-3.68066e-10	-0.308487
204340006	chr1:204340006:T:C	1.10455e-10	3.91607	0.587627	0.000366252	6.47589	0.503281	1.38733e-06	5.32246	0.0240554
204340316	chr1:204340316:C:T	3.00584e-13	-3.68066e-10	-1.40294	8.72008e-08	-3.68066e-10	-1.3637	1.72863e-09	-3.68066e-10	-1.34129
204341051	chr1:204341051:T:A	6.54776e-13	-3.68066e-10	-0.624374	1.7981e-07	-3.68066e-10	-0.640008	3.79339e-09	-3.68066e-10	-0.55536
204341396	chr1:204341396:A:G	1.37981e-12	1.5272	-1.40617	2.32962e-06	3.30615	-1.3846	4.52378e-08	3.24369	-1.32038
204342227	chr1:204342227:C:A	5.17514e-14	-1.72574	-1.43648	1.45047e-08	-1.72041	-1.43702	2.36331e-10	-1.8961	-1.43504
204342650	chr1:204342650:AC:A	4.26536e-13	-1.05297	-4.18584e-10	9.52194e-08	-1.27573	-4.18584e-10	2.04322e-09	-1.17409	-4.18584e-10
204342905	chr1:204342905:G:A	3.09927e-13	-0.565842	-0.806488	1.35043e-07	-0.0615968	-0.864719	1.57707e-09	-0.217695	-1.21535
204343209	chr1:204343209:G:A	7.10009e-13	-3.68066e-10	-0.543391	1.85796e-07	-3.68066e-10	-0.60726	3.97977e-09	-3.68066e-10	-0.507396
204343540	chr1:204343540:C:T	6.71145e-14	-1.48494	-1.41733	1.86767e-08	-1.47486	-1.42977	2.66952e-10	-1.77199	-1.43732
204343826	chr1:204343826:T:G	3.9638e-13	-3.68066e-10	-1.12629	1.11481e-07	-3.68066e-10	-1.11805	2.00988e-09	-3.68066e-10	-1.19055
204343879	chr1:204343879:G:A	1.7764e-12	-3.68066e-10	0.373674	4.64113e-07	-3.68066e-10	0.308218	1.09652e-08	-3.68066e-10	0.506108
204343944	chr1:204343944:C:T	3.0117e-13	-3.68066e-10	-1.40099	8.32648e-08	-3.68066e-10	-1.40988	1.57962e-09	-3.68066e-10	-1.43144
204344028	chr1:204344028:C:T	1.06192e-12	-3.68066e-10	-0.140831	2.96551e-07	-3.68066e-10	-0.139692	4.60657e-09	-3.68066e-10	-0.361137
204344195	chr1:204344195:G:A	3.72073e-13	-3.68066e-10	-1.18958	9.34717e-08	-3.68066e-10	-1.29425	1.8337e-09	-3.68066e-10	-1.28228
204344735	chr1:204344735:A:G	3.04363e-13	-3.68066e-10	-1.39045	9.1505e-08	-3.68066e-10	-1.31552	1.69346e-09	-3.68066e-10	-1.36185
204345091	chr1:204345091:C:T	9.35047e-14	-1.82772	-0.74294	2.4422e-08	-1.81473	-0.821689	4.54857e-10	-2.00058	-0.675816
204345120	chr1:204345120:G:T	1.08759e-12	-3.68066e-10	-0.116945	3.03985e-07	-3.68066e-10	-0.114932	4.72083e-09	-3.68066e-10	-0.336636
204345289	chr1:204345289:G:GT	1.10365e-12	-3.68066e-10	-0.102286	3.0822e-07	-3.68066e-10	-0.101096	4.77195e-09	-3.68066e-10	-0.325865
204345413	chr1:204345413:T:C	4.60029e-13	0.428618	-1.406	7.67189e-07	2.21221	-1.40139	1.15424e-08	1.99474	-1.43733
204345604	chr1:204345604:G:A	3.26644e-13	-3.68066e-10	-1.3198	8.84951e-08	-3.68066e-10	-1.34896	1.76605e-09	-3.68066e-10	-1.31987
204345923	chr1:204345923:C:G	6.70557e-13	-3.68066e-10	-0.600559	1.84444e-07	-3.68066e-10	-0.614563	3.28597e-09	-3.68066e-10	-0.698959
204346450	chr1:204346450:T:A	4.27373e-13	-3.68066e-10	-1.05101	1.07463e-07	-3.68066e-10	-1.15477	1.92545e-09	-3.68066e-10	-1.23346
204346622	chr1:204346622:C:A	3.56853e-13	-3.68066e-10	-1.23134	9.61805e-08	-3.68066e-10	-1.26568	1.81157e-09	-3.68066e-10	-1.29442
204346865	chr1:204346865:G:T	3.47899e-13	-3.68066e-10	-1.25676	9.23685e-08	-3.68066e-10	-1.30612	1.73919e-09	-3.68066e-10	-1.3352
204346954	chr1:204346954:C:T	1.71739e-12	1.75462	-1.41473	4.7354e-06	4.03531	-1.4044	3.95931e-08	3.20594	-1.4159
204346996	chr1:204346996:C:A	1.96483e-12	-3.68066e-10	0.474491	5.14716e-07	-3.68066e-10	0.411706	1.22509e-08	-3.68066e-10	0.616981
204347386	chr1:204347386:C:T	2.00431e-12	-3.68066e-10	0.494388	5.18031e-07	-3.68066e-10	0.418126	7.69952e-09	-3.68066e-10	0.152537
204347663	chr1:204347663:A:G	3.27889e-13	-3.68066e-10	-1.31599	8.47245e-08	-3.68066e-10	-1.3925	1.65281e-09	-3.68066e-10	-1.38615
204347956	chr1:204347956:G:A	1.06828e-12	-0.23666	0.101796	1.43103e-07	-0.752603	-0.115743	9.00372e-10	-1.17657	-0.816998
204348027	chr1:204348027:A:C	1.97447e-12	1.88577	-1.40638	5.62727e-06	4.19924	-1.39577	4.66328e-08	3.36171	-1.40803
204348201	chr1:204348201:G:A	8.98263e-14	-1.8497	-0.761088	1.81782e-08	-2.11473	-0.816961	4.44377e-10	-1.89218	-0.807523
204348213	chr1:204348213:G:A	1.42959e-13	-2.14611	-4.18584e-10	4.25794e-08	-2.08054	-4.18584e-10	7.89557e-10	-2.1249	-4.18584e-10
204348257	chr1:204348257:A:T	3.72572e-13	-3.68066e-10	-1.18824	1.04365e-07	-3.68066e-10	-1.18401	1.82452e-09	-3.68066e-10	-1.2873
204348474	chr1:204348474:T:G	6.12041e-13	-0.0371385	-0.654731	7.81979e-07	1.59979	-0.769868	1.00732e-08	1.5885	-1.16724
204348522	chr1:204348522:G:A	5.91223e-13	-0.0434221	-0.683053	7.53812e-07	1.58973	-0.796492	9.80528e-09	1.57845	-1.18415
204349012	chr1:204349012:C:G	1.63996e-12	-3.68066e-10	0.29376	4.18226e-07	-3.68066e-10	0.204113	1.00438e-08	-3.68066e-10	0.418339
204349261	chr1:204349261:G:A	1.82931e-13	-0.681548	-1.21801	5.0048e-08	-0.629854	-1.28907	3.95188e-10	-1.41069	-1.40632
204349281	chr1:204349281:A:G	1.447e-13	-2.13401	-4.18584e-10	4.01923e-08	-2.13823	-4.18584e-10	7.88107e-10	-2.12674	-4.18584e-10
204349313	chr1:204349313:C:T	4.97552e-13	-0.17135	-0.727618	6.07548e-07	1.41282	-0.835296	8.02439e-09	1.40134	-1.20747
204349323	chr1:204349323:G:A	8.66554e-14	-1.23748	-1.40925	2.51857e-08	-1.18914	-1.41649	2.92693e-10	-1.68053	-1.43672
204349855	chr1:204349855:C:T	5.02393e-13	-0.177737	-0.711548	6.14579e-07	1.41074	-0.821712	8.07272e-09	1.39926	-1.19939
204349869	chr1:204349869:C:T	2.32269e-12	1.99519	-1.35338	6.88427e-06	4.33925	-1.33417	5.65682e-08	3.50046	-1.35364
204350012	chr1:204350012:T:C	4.81998e-14	-1.89323	-1.34009	1.28639e-08	-1.90657	-1.37091	2.34133e-10	-1.99045	-1.35003
204350041	chr1:204350041:G:T	4.6511e-13	-3.68066e-10	-0.966394	1.27223e-07	-3.68066e-10	-0.985964	2.29615e-09	-3.68066e-10	-1.05739
204350149	chr1:204350149:G:A	1.32411e-13	-0.790788	-1.43197	3.74485e-08	-0.797892	-1.41105	4.07775e-10	-1.45585	-1.32981
204350189	chr1:204350189:C:T	4.31251e-13	-3.68066e-10	-1.04198	1.05718e-07	-3.68066e-10	-1.17114	2.08298e-09	-3.68066e-10	-1.15482
204350190	chr1:204350190:A:G	2.33448e-12	2.03047	-1.38359	6.94441e-06	4.38076	-1.36698	5.65618e-08	3.52937	-1.38265
204350371	chr1:204350371:A:C	1.66303e-12	1.69821	-1.39048	4.55302e-06	3.96787	-1.37623	3.83625e-08	3.14939	-1.39093
204350435	chr1:204350435:A:G	5.31517e-14	-1.69935	-1.43617	1.4886e-08	-1.69431	-1.43717	2.40476e-10	-1.87814	-1.43561
204350779	chr1:204350779:C:T	2.95315e-12	2.17496	-1.293	9.8105e-06	4.64204	-1.28274	7.46856e-08	3.71154	-1.28687
204350820	chr1:204350820:C:T	1.0571e-12	-3.68066e-10	-0.145379	2.96492e-07	-3.68066e-10	-0.139888	4.59529e-09	-3.68066e-10	-0.36359
204351146	chr1:204351146:C:T	2.75531e-13	-1.48997	-4.18584e-10	7.09147e-08	-1.57043	-4.18584e-10	1.57124e-09	-1.43676	-4.18584e-10
204351222	chr1:204351222:G:A	5.0986e-13	-3.68066e-10	-0.874532	1.34465e-07	-3.68066e-10	-0.930602	2.50212e-09	-3.68066e-10	-0.971481
204351304	chr1:204351304:G:A	1.2963e-13	-0.886844	-1.35714	3.66286e-08	-0.832858	-1.39822	3.40189e-10	-1.52956	-1.43732
204351466	chr1:204351466:C:T	7.58407e-13	-3.68066e-10	-0.477448	2.08835e-07	-3.68066e-10	-0.490367	4.42704e-09	-3.68066e-10	-0.400889
204351520	chr1:204351520:C:T	3.82075e-13	-3.68066e-10	-1.16305	1.0525e-07	-3.68066e-10	-1.17557	1.93081e-09	-3.68066e-10	-1.23068
204351887	chr1:204351887:A:C	6.19716e-13	-3.68066e-10	-0.679407	1.32143e-07	-3.68066e-10	-0.948024	3.09274e-09	-3.68066e-10	-0.759564
204351995	chr1:204351995:A:C	1.70117e-12	-3.68066e-10	0.330401	3.83683e-07	-3.68066e-10	0.117906	5.88083e-09	-3.68066e-10	-0.116924
204352262	chr1:204352262:C:T	7.2457e-14	-1.46742	-1.35826	1.32228e-08	-1.84538	-1.40459	2.20251e-10	-1.9647	-1.43691
204352437	chr1:204352437:T:A	1.59537e-12	-3.68066e-10	0.266194	3.61661e-07	-3.68066e-10	0.0587979	5.56097e-09	-3.68066e-10	-0.172848
204352461	chr1:204352461:C:T	3.69616e-13	-2.11941	0.923204	9.87543e-08	-2.07438	0.835102	2.16872e-09	-1.98272	0.868233
204352636	chr1:204352636:A:G	4.79406e-10	3.37046	2.60118	0.00096835	5.36238	2.58905	2.14082e-06	4.31529	1.46504
204352791	chr1:204352791:C:A	7.38631e-14	-1.44445	-1.362	1.33765e-08	-1.83097	-1.40743	2.22961e-10	-1.95286	-1.43652
204352837	chr1:204352837:C:T	3.00388e-13	-1.35457	-0.0490244	4.50764e-08	-1.7478	-0.275752	4.21474e-10	-1.93499	-0.817626
204353202	chr1:204353202:G:A	1.42436e-13	-2.14977	-4.18584e-10	4.03228e-08	-2.13499	-4.18584e-10	7.69886e-10	-2.15013	-4.18584e-10
204353807	chr1:204353807:A:G	3.859e-13	-1.34396	0.190867	5.66036e-08	-1.73554	-0.0603003	4.99996e-10	-1.92472	-0.657053
204354036	chr1:204354036:A:C	1.30054e-12	-3.68066e-10	0.0618644	3.56212e-07	-3.68066e-10	0.0436157	5.99607e-09	-3.68066e-10	-0.0975162
204354111	chr1:204354111:T:C	2.5777e-12	0.760143	-0.0141583	1.6845e-06	1.78617	-0.188849	2.04449e-08	1.85497	-0.725854
204354146	chr1:204354146:A:G	2.8344e-12	0.977525	-0.136608	1.94547e-06	2.04406	-0.302714	2.42103e-08	2.10871	-0.810553
204354235	chr1:204354235:G:A	4.20663e-13	-0.961471	-0.105365	9.81636e-08	-0.914617	-0.330657	7.35371e-10	-1.54383	-0.652174
204354664	chr1:204354664:A:G	1.04483e-12	0.869044	-1.0261	7.03325e-07	1.85358	-1.12967	1.11995e-08	1.85892	-1.33167
204354746	chr1:204354746:G:A	1.42238e-12	1.21781	-1.06639	1.13331e-06	2.3673	-1.16632	1.96975e-08	2.44031	-1.34844
204354869	chr1:204354869:C:T	2.96586e-13	-3.68066e-10	-1.41633	8.30271e-08	-3.68066e-10	-1.41274	1.59567e-09	-3.68066e-10	-1.42132
204355262	chr1:204355262:C:T	1.43401e-13	-2.14302	-4.18584e-10	8.68614e-08	-1.3676	-4.18584e-10	1.48135e-09	-1.49566	-4.18584e-10
204355458	chr1:204355458:G:A	2.97526e-13	-3.68066e-10	-1.41317	8.32966e-08	-3.68066e-10	-1.4095	1.59934e-09	-3.68066e-10	-1.41903
204355757	chr1:204355757:C:T	1.44098e-13	-2.13817	-4.18584e-10	4.18746e-08	-2.09723	-4.18584e-10	8.02565e-10	-2.10856	-4.18584e-10
204356014	chr1:204356014:T:G	6.23588e-13	-3.68066e-10	-0.673178	1.45923e-07	-3.68066e-10	-0.848829	2.89998e-09	-3.68066e-10	-0.823917
204356029	chr1:204356029:C:T	2.98278e-13	-3.68066e-10	-1.41064	8.36298e-08	-3.68066e-10	-1.40551	1.60174e-09	-3.68066e-10	-1.41753
204356421	chr1:204356421:G:A	7.75757e-13	-3.68066e-10	-0.454829	2.06859e-07	-3.68066e-10	-0.499873	3.94365e-09	-3.68066e-10	-0.516515
204356481	chr1:204356481:C:T	1.89315e-12	-3.68066e-10	0.437329	5.12641e-07	-3.68066e-10	0.407665	8.35195e-09	-3.68066e-10	0.233874
204356578	chr1:204356578:ATAATAT:A	9.24324e-13	-3.68066e-10	-0.279605	2.59969e-07	-3.68066e-10	-0.271347	4.14445e-09	-3.68066e-10	-0.46685
204356581	chr1:204356581:ATAT:A	2.00281e-13	-1.80895	-4.18584e-10	4.23358e-08	-2.08628	-4.18584e-10	1.06135e-09	-1.82908	-4.18584e-10
204356893	chr1:204356893:C:T	5.5914e-13	-3.68066e-10	-0.782269	1.69656e-07	-3.68066e-10	-0.698136	3.33469e-09	-3.68066e-10	-0.684241
204356925	chr1:204356925:A:G	1.58432e-12	-3.68066e-10	0.259243	4.24153e-07	-3.68066e-10	0.218184	6.97455e-09	-3.68066e-10	0.0536464
204356996	chr1:204356996:T:C	3.44396e-13	-3.68066e-10	-1.26688	9.74935e-08	-3.68066e-10	-1.25212	1.8363e-09	-3.68066e-10	-1.28087
204357351	chr1:204357351:G:A	1.03438e-13	-1.03424	-1.43545	2.95675e-08	-1.0194	-1.42584	3.85121e-10	-1.42654	-1.41628
204357723	chr1:204357723:G:A	1.07493e-12	-3.68066e-10	-0.12866	3.01985e-07	-3.68066e-10	-0.121533	4.70911e-09	-3.68066e-10	-0.339121
204358284	chr1:204358284:T:C	2.35756e-12	-3.68066e-10	0.656716	5.50568e-07	-3.68066e-10	0.479041	7.2548e-09	-3.68066e-10	0.0930421
204358314	chr1:204358314:A:G	1.25098e-12	-3.68066e-10	0.023013	2.97084e-07	-3.68066e-10	-0.137895	5.44397e-09	-3.68066e-10	-0.194112
204358476	chr1:204358476:A:G	9.65774e-12	3.49369	-1.42684	5.2818e-06	4.17521	-1.43509	7.63337e-08	3.87312	-1.42663
204358766	chr1:204358766:G:A	3.91082e-12	1.20902	-0.0461862	7.10179e-07	0.957544	-0.223936	5.57624e-09	0.580924	-0.751031
204359126	chr1:204359126:C:T	4.86993e-13	-3.68066e-10	-0.920418	1.29408e-07	-3.68066e-10	-0.968938	2.26793e-09	-3.68066e-10	-1.06976
204359304	chr1:204359304:C:A	6.83854e-13	-3.68066e-10	-0.580924	1.9883e-07	-3.68066e-10	-0.539462	3.1148e-09	-3.68066e-10	-0.752457
204359480	chr1:204359480:G:A	3.08601e-13	-3.68066e-10	-1.37662	8.72705e-08	-3.68066e-10	-1.3629	1.72306e-09	-3.68066e-10	-1.34452
204359526	chr1:204359526:G:A	1.33902e-12	-3.68066e-10	0.0910219	3.79128e-07	-3.68066e-10	0.105965	5.7395e-09	-3.68066e-10	-0.14125
204359613	chr1:204359613:A:T	1.08387e-12	0.281774	-0.402149	1.44867e-07	-0.330743	-0.525353	2.02835e-09	-0.26878	-0.912619
204360081	chr1:204360081:C:T	1.07966e-12	-3.68066e-10	-0.12427	2.95318e-07	-3.68066e-10	-0.143858	4.91316e-09	-3.68066e-10	-0.296705
204360271	chr1:204360271:CCCAGCCAGCCTGGTGATCACCTTTCACCTCTGTGGCTGTCTACT:C	1.06405e-12	-3.68066e-10	-0.138829	2.83336e-07	-3.68066e-10	-0.185277	4.84665e-09	-3.68066e-10	-0.310333
204360667	chr1:204360667:TC:T	1.56032e-12	-3.68066e-10	0.243977	4.41674e-07	-3.68066e-10	0.258661	6.66096e-09	-3.68066e-10	0.00764307
204360683	chr1:204360683:A:G	4.5508e-14	-1.85849	-1.43229	1.03195e-08	-2.06451	-1.43336	2.29552e-10	-1.92307	-1.43718
204361690	chr1:204361690:A:G	6.82573e-13	-3.68066e-10	-0.582798	1.84254e-07	-3.68066e-10	-0.615594	3.57499e-09	-3.68066e-10	-0.614659
204362248	chr1:204362248:G:A	3.7418e-14	-2.14878	-1.33774	1.13587e-08	-2.05923	-1.34269	2.10834e-10	-2.1375	-1.3078
204362390	chr1:204362390:T:G	9.33211e-13	-3.68066e-10	-0.270036	2.69419e-07	-3.68066e-10	-0.235641	4.4872e-09	-3.68066e-10	-0.387391
204362809	chr1:204362809:G:A	3.55634e-13	-3.68066e-10	-1.23477	1.17847e-07	-3.68066e-10	-1.06252	2.07214e-09	-3.68066e-10	-1.16004
204362957	chr1:204362957:T:C	5.36985e-14	-1.95528	-1.17001	1.27254e-08	-2.10808	-1.18023	2.49609e-10	-1.99691	-1.27957
204364359	chr1:204364359:C:T	1.42991e-13	-2.14589	-4.18584e-10	4.1811e-08	-2.09875	-4.18584e-10	7.80985e-10	-2.13582	-4.18584e-10
204364498	chr1:204364498:G:A	1.75395e-13	-1.94163	-4.18584e-10	5.45437e-08	-1.83291	-4.18584e-10	9.32152e-10	-1.95888	-4.18584e-10
204364508	chr1:204364508:A:G	3.31142e-13	-3.68066e-10	-1.30612	9.14975e-08	-3.68066e-10	-1.3156	1.87138e-09	-3.68066e-10	-1.26195
204364561	chr1:204364561:T:C	2.93619e-13	-3.68066e-10	-1.42638	8.31879e-08	-3.68066e-10	-1.41081	1.58087e-09	-3.68066e-10	-1.43065
204364777	chr1:204364777:T:A	3.13699e-13	-3.68066e-10	-1.36023	9.35273e-08	-3.68066e-10	-1.29366	1.89146e-09	-3.68066e-10	-1.25127
204364948	chr1:204364948:C:A	6.69957e-14	-1.83846	-1.06558	1.77575e-08	-1.81251	-1.14259	2.37856e-10	-2.06045	-1.26426
204364967	chr1:204364967:G:A	4.14155e-12	-3.68066e-10	1.22016	9.12711e-07	-3.68066e-10	0.98451	1.57597e-08	-3.68066e-10	0.868832
204365062	chr1:204365062:G:A	6.96944e-13	-3.68066e-10	-0.561964	1.94018e-07	-3.68066e-10	-0.563959	3.67596e-09	-3.68066e-10	-0.586807
204365444	chr1:204365444:G:T	1.56765e-13	-2.05392	-4.18584e-10	3.97281e-08	-2.14985	-4.18584e-10	9.12174e-10	-1.98055	-4.18584e-10
204365467	chr1:204365467:G:C	2.91454e-13	-3.68066e-10	-1.43379	8.11623e-08	-3.68066e-10	-1.43546	1.57363e-09	-3.68066e-10	-1.43524
204365637	chr1:204365637:A:G	7.4907e-14	-1.84335	-0.94907	2.15061e-08	-1.81728	-0.946292	2.73064e-10	-2.05459	-1.13208
204365786	chr1:204365786:G:T	2.71827e-13	-1.5035	-4.18584e-10	6.89544e-08	-1.59846	-4.18584e-10	1.28354e-09	-1.639	-4.18584e-10
204366103	chr1:204366103:G:T	4.69845e-13	-3.68066e-10	-0.956265	1.40892e-07	-3.68066e-10	-0.883913	2.54892e-09	-3.68066e-10	-0.952951
204366115	chr1:204366115:G:A	3.06794e-13	-3.68066e-10	-1.38249	8.83748e-08	-3.68066e-10	-1.35032	1.63841e-09	-3.68066e-10	-1.39489
204366377	chr1:204366377:G:A	1.42571e-13	-2.14883	-4.18584e-10	4.01314e-08	-2.13975	-4.18584e-10	7.70033e-10	-2.14994	-4.18584e-10
204366921	chr1:204366921:G:A	3.09917e-13	-3.68066e-10	-1.37236	9.22603e-08	-3.68066e-10	-1.3073	1.78124e-09	-3.68066e-10	-1.31131
204366944	chr1:204366944:C:A	5.50769e-13	-3.68066e-10	-0.797352	1.487e-07	-3.68066e-10	-0.829979	2.6261e-09	-3.68066e-10	-0.923122
204367055	chr1:204367055:G:A	2.90668e-13	-3.68066e-10	-1.43649	8.11904e-08	-3.68066e-10	-1.43511	1.59944e-09	-3.68066e-10	-1.41897
204367354	chr1:204367354:C:T	3.00105e-13	-3.68066e-10	-1.40454	8.40266e-08	-3.68066e-10	-1.40078	1.65224e-09	-3.68066e-10	-1.38649
204367443	chr1:204367443:G:A	3.9647e-12	-3.68066e-10	1.17652	8.75476e-07	-3.68066e-10	0.942859	1.5132e-08	-3.68066e-10	0.828192
204367503	chr1:204367503:A:G	7.1181e-14	-2.06185	-0.781595	1.78604e-08	-2.04064	-0.908684	3.18426e-10	-2.11776	-0.915223
204367619	chr1:204367619:C:T	3.52137e-13	-3.68066e-10	-1.24465	1.02522e-07	-3.68066e-10	-1.20184	1.81688e-09	-3.68066e-10	-1.2915
204367788	chr1:204367788:G:A	5.59069e-13	-3.68066e-10	-0.782394	1.50024e-07	-3.68066e-10	-0.821115	2.66639e-09	-3.68066e-10	-0.907895
204367868	chr1:204367868:C:G	1.75734e-13	-1.93969	-4.18584e-10	6.10417e-08	-1.72035	-4.18584e-10	1.03513e-09	-1.8541	-4.18584e-10
204367870	chr1:204367870:A:G	3.35709e-13	-3.68066e-10	-1.29242	9.22897e-08	-3.68066e-10	-1.30698	1.70164e-09	-3.68066e-10	-1.35703
204368088	chr1:204368088:G:A	2.93646e-13	-3.68066e-10	-1.42629	8.16175e-08	-3.68066e-10	-1.42987	1.57038e-09	-3.68066e-10	-1.4373
204368110	chr1:204368110:G:A	3.25603e-13	-3.68066e-10	-1.32299	8.82285e-08	-3.68066e-10	-1.35198	1.74823e-09	-3.68066e-10	-1.33002
204368232	chr1:204368232:G:A	2.95616e-13	-3.68066e-10	-1.41961	8.20794e-08	-3.68066e-10	-1.42422	1.57114e-09	-3.68066e-10	-1.43682
204368934	chr1:204368934:T:C	7.86754e-14	-1.82598	-0.91736	2.16317e-08	-1.77905	-0.978696	2.82469e-10	-2.01425	-1.13855
204369037	chr1:204369037:T:C	5.51154e-14	-2.00578	-1.09346	1.54784e-08	-1.97717	-1.1153	2.62102e-10	-2.10044	-1.1272
204369059	chr1:204369059:T:C	1.12119e-13	-1.80958	-0.579526	3.17212e-08	-1.75097	-0.623958	4.12332e-10	-1.99171	-0.782838
204369890	chr1:204369890:G:A	5.82349e-13	-3.68066e-10	-0.741599	1.5399e-07	-3.68066e-10	-0.79502	2.78286e-09	-3.68066e-10	-0.865141
204369998	chr1:204369998:C:T	2.99874e-13	-3.68066e-10	-1.40531	8.22564e-08	-3.68066e-10	-1.42207	1.64554e-09	-3.68066e-10	-1.39055
204370415	chr1:204370415:C:T	1.10794e-12	-3.68066e-10	-0.0984144	2.40612e-07	-3.68066e-10	-0.348723	4.62546e-09	-3.68066e-10	-0.357045
204370416	chr1:204370416:G:A	5.29072e-13	-3.68066e-10	-0.837543	1.4033e-07	-3.68066e-10	-0.887914	2.55269e-09	-3.68066e-10	-0.951472
204370824	chr1:204370824:T:G	1.42327e-12	-3.68066e-10	0.152045	4.05905e-07	-3.68066e-10	0.174208	6.29529e-09	-3.68066e-10	-0.0488196
204370872	chr1:204370872:G:T	1.1643e-13	-1.8163	-0.535071	3.22507e-08	-1.75869	-0.599685	4.18039e-10	-1.99666	-0.764144
204370919	chr1:204370919:T:A	5.56005e-13	-3.68066e-10	-0.787891	1.47178e-07	-3.68066e-10	-0.840269	2.66993e-09	-3.68066e-10	-0.906567
204370937	chr1:204370937:C:T	6.87939e-13	-3.68066e-10	-0.574967	1.81176e-07	-3.68066e-10	-0.632441	3.12576e-09	-3.68066e-10	-0.748943
204371247	chr1:204371247:G:A	3.89909e-13	-3.68066e-10	-1.14275	1.07712e-07	-3.68066e-10	-1.15244	2.26194e-09	-3.68066e-10	-1.0724
204371859	chr1:204371859:G:T	2.9546e-13	-3.68066e-10	-1.42014	8.34721e-08	-3.68066e-10	-1.4074	1.60721e-09	-3.68066e-10	-1.41412
204372793	chr1:204372793:A:C	6.67829e-13	-3.68066e-10	-0.604635	1.75891e-07	-3.68066e-10	-0.662043	3.27152e-09	-3.68066e-10	-0.703365
204372813	chr1:204372813:C:T	3.92002e-13	-3.68066e-10	-1.1374	1.1531e-07	-3.68066e-10	-1.08429	2.44094e-09	-3.68066e-10	-0.996237
204372860	chr1:204372860:A:G	3.33329e-13	-3.68066e-10	-1.29954	9.62927e-08	-3.68066e-10	-1.26452	1.99129e-09	-3.68066e-10	-1.19984
204373816	chr1:204373816:G:C	3.55128e-13	-3.68066e-10	-1.23619	1.03317e-07	-3.68066e-10	-1.19411	2.15854e-09	-3.68066e-10	-1.11919
204374041	chr1:204374041:C:T	3.86665e-13	-3.68066e-10	-1.15111	1.12628e-07	-3.68066e-10	-1.10782	2.14944e-09	-3.68066e-10	-1.12342
204374084	chr1:204374084:A:T	2.90764e-13	-3.68066e-10	-1.43616	8.10389e-08	-3.68066e-10	-1.43698	1.65012e-09	-3.68066e-10	-1.38777
204374406	chr1:204374406:C:T	3.29616e-13	-3.68066e-10	-1.31074	8.92492e-08	-3.68066e-10	-1.34048	1.91217e-09	-3.68066e-10	-1.24038
204374913	chr1:204374913:A:T	3.36759e-13	-3.68066e-10	-1.2893	9.57288e-08	-3.68066e-10	-1.27039	1.98482e-09	-3.68066e-10	-1.20309
204374984	chr1:204374984:C:T	3.54351e-14	-2.11639	-1.42458	9.48339e-09	-2.15016	-1.4322	1.8657e-10	-2.15004	-1.41753
204375054	chr1:204375054:AC:A	1.5191e-13	-2.08538	-4.18584e-10	3.9992e-08	-2.14323	-4.18584e-10	8.21245e-10	-2.08555	-4.18584e-10
204375117	chr1:204375117:T:C	8.24049e-13	-3.68066e-10	-0.394438	2.38363e-07	-3.68066e-10	-0.358115	4.74737e-09	-3.68066e-10	-0.331031
204375247	chr1:204375247:T:C	1.62812e-13	-1.76524	-0.250839	2.66566e-08	-2.06896	-0.479908	6.23314e-10	-1.87962	-0.481705
204375343	chr1:204375343:T:C	7.59545e-13	-3.68066e-10	-0.475948	2.12171e-07	-3.68066e-10	-0.474516	5.04896e-09	-3.68066e-10	-0.269439
204375408	chr1:204375408:C:T	6.01398e-14	-2.12119	-0.890806	1.61768e-08	-2.12532	-0.92301	2.68158e-10	-2.12609	-1.07871
204375453	chr1:204375453:A:T	4.36527e-14	-2.0072	-1.3252	1.00267e-08	-2.1476	-1.37905	2.16968e-10	-2.02143	-1.39519
204375557	chr1:204375557:T:G	2.07992e-13	-1.46924	-0.30193	4.55735e-08	-1.67744	-0.335147	6.14109e-10	-1.76838	-0.60782
204375668	chr1:204375668:C:T	2.66787e-12	1.73609	-0.95572	6.70213e-07	1.75575	-1.08007	4.82621e-09	0.934111	-1.24867
204375670	chr1:204375670:C:T	2.73661e-12	1.6438	-0.837998	6.75532e-07	1.65918	-0.975589	4.79052e-09	0.846568	-1.16855
204375825	chr1:204375825:G:A	1.80574e-13	-1.13426	-0.77827	1.30234e-07	-0.206184	-0.756391	1.4437e-09	-0.818764	-0.702647
204375979	chr1:204375979:T:C	5.80569e-14	-1.88569	-1.16156	1.426e-08	-2.05297	-1.12149	2.72787e-10	-2.0214	-1.16629
204376134	chr1:204376134:G:A	2.95344e-13	-3.68066e-10	-1.42053	8.20741e-08	-3.68066e-10	-1.42429	1.62593e-09	-3.68066e-10	-1.40254
204376157	chr1:204376157:C:T	8.67113e-13	-3.68066e-10	-0.343498	2.20301e-07	-3.68066e-10	-0.436917	3.44325e-09	-3.68066e-10	-0.652204
204376408	chr1:204376408:C:T	3.54547e-14	-2.10312	-1.4373	9.48939e-09	-2.14913	-1.43261	1.83654e-10	-2.14789	-1.43543
204376795	chr1:204376795:G:T	3.89676e-13	0.267998	-1.41135	1.56546e-07	0.634595	-1.41316	1.44294e-09	-0.0869761	-1.43496
204376878	chr1:204376878:TG:T	2.9641e-13	-3.68066e-10	-1.41692	8.37059e-08	-3.68066e-10	-1.4046	1.67407e-09	-3.68066e-10	-1.37336
204377008	chr1:204377008:C:T	3.12077e-13	-3.68066e-10	-1.36542	8.66287e-08	-3.68066e-10	-1.37028	1.78935e-09	-3.68066e-10	-1.30677
204377201	chr1:204377201:T:TAGGA	4.67886e-13	-3.68066e-10	-0.960443	1.35761e-07	-3.68066e-10	-0.921012	2.34334e-09	-3.68066e-10	-1.03704
204377572	chr1:204377572:G:A	3.15791e-13	-3.68066e-10	-1.35359	9.08155e-08	-3.68066e-10	-1.32308	1.69278e-09	-3.68066e-10	-1.36225
204377805	chr1:204377805:T:A	2.07131e-12	-3.68066e-10	0.527267	5.3072e-07	-3.68066e-10	0.442326	1.14071e-08	-3.68066e-10	0.545615
204378269	chr1:204378269:G:T	2.91411e-13	-3.68066e-10	-1.43393	8.1043e-08	-3.68066e-10	-1.43693	1.57532e-09	-3.68066e-10	-1.43416
204378711	chr1:204378711:C:T	2.1812e-13	-1.72362	-4.18584e-10	7.10403e-08	-1.56866	-4.18584e-10	1.09068e-09	-1.80182	-4.18584e-10
204378816	chr1:204378816:C:A	8.1498e-14	-2.14918	-0.558909	2.11674e-08	-2.14808	-0.631368	2.3616e-10	-2.14975	-1.18211
204379460	chr1:204379460:T:TC	3.1208e-13	-3.68066e-10	-1.36541	8.94687e-08	-3.68066e-10	-1.33802	1.71505e-09	-3.68066e-10	-1.34918
204379583	chr1:204379583:G:A	1.55165e-13	-2.14855	0.0843673	4.22958e-08	-2.14895	0.0617293	3.32273e-10	-2.143	-0.847417
204379782	chr1:204379782:A:G	9.16295e-14	-1.99453	-0.596382	2.03236e-08	-2.13381	-0.686313	4.2631e-10	-1.96835	-0.772855
204379792	chr1:204379792:T:G	5.41855e-13	-3.68066e-10	-0.81367	1.56356e-07	-3.68066e-10	-0.779773	2.60421e-09	-3.68066e-10	-0.931493
204380436	chr1:204380436:G:A	4.73057e-13	-0.949453	-4.18584e-10	1.52039e-07	-0.80777	-4.18584e-10	2.53073e-09	-0.960114	-4.18584e-10
204380642	chr1:204380642:C:T	4.03316e-14	-2.08205	-1.32949	1.17927e-08	-2.04215	-1.32228	3.08361e-10	-1.80087	-1.26423
204380940	chr1:204380940:G:A	3.78555e-14	-2.03845	-1.43644	1.11307e-08	-1.98971	-1.43249	2.99181e-10	-1.66191	-1.43342
204381760	chr1:204381760:A:C	1.75923e-13	-1.93862	-4.18584e-10	6.13376e-08	-1.71552	-4.18584e-10	1.02763e-09	-1.86137	-4.18584e-10
204381880	chr1:204381880:T:G	3.77436e-13	-3.68066e-10	-1.17527	1.06668e-07	-3.68066e-10	-1.16219	1.83741e-09	-3.68066e-10	-1.28027
204382021	chr1:204382021:C:T	8.13922e-14	-1.61908	-1.09031	1.77122e-08	-1.88435	-1.0733	2.97428e-10	-2.03699	-1.06422
204382034	chr1:204382034:T:C	3.56145e-13	-3.68066e-10	-1.23333	1.02119e-07	-3.68066e-10	-1.20578	1.78776e-09	-3.68066e-10	-1.30766
204382135	chr1:204382135:C:T	8.0752e-14	-1.62391	-1.09338	1.70596e-08	-1.90253	-1.09267	2.97918e-10	-2.03777	-1.06178
204382166	chr1:204382166:G:A	1.24068e-12	-3.68066e-10	0.0147492	3.2949e-07	-3.68066e-10	-0.0343643	7.3008e-09	-3.68066e-10	0.0993627
204382554	chr1:204382554:G:C	1.94636e-12	-3.68066e-10	0.46505	5.80236e-07	-3.68066e-10	0.531526	5.85978e-09	-3.68066e-10	-0.120509
204382853	chr1:204382853:A:G	3.20715e-13	-3.68066e-10	-1.33812	8.94041e-08	-3.68066e-10	-1.33874	1.67854e-09	-3.68066e-10	-1.3707
204382965	chr1:204382965:C:A	8.33416e-14	-1.26803	-1.41769	1.95717e-08	-1.48931	-1.36851	3.64375e-10	-1.49747	-1.40072
204383030	chr1:204383030:C:T	2.54666e-12	-3.68066e-10	0.73387	6.7354e-07	-3.68066e-10	0.680637	1.10964e-08	-3.68066e-10	0.518002
204383121	chr1:204383121:C:T	7.94286e-14	-1.31612	-1.41769	1.87754e-08	-1.53085	-1.36851	3.4925e-10	-1.53987	-1.40072
204383224	chr1:204383224:T:C	4.02144e-13	-3.68066e-10	-1.11186	1.05492e-07	-3.68066e-10	-1.17328	2.13823e-09	-3.68066e-10	-1.12864
204383252	chr1:204383252:G:A	1.85624e-12	-3.68066e-10	0.417642	4.9347e-07	-3.68066e-10	0.369553	8.28806e-09	-3.68066e-10	0.226195
204383702	chr1:204383702:G:A	4.40042e-13	-1.0218	-4.18584e-10	1.42192e-07	-0.874728	-4.18584e-10	2.37826e-09	-1.02225	-4.18584e-10
204383738	chr1:204383738:A:G	5.41663e-14	-1.77919	-1.33742	1.24235e-08	-1.98975	-1.32257	2.2816e-10	-2.09286	-1.27347
204383979	chr1:204383979:T:C	4.39802e-13	-1.02234	-4.18584e-10	1.41733e-07	-0.877966	-4.18584e-10	2.37668e-09	-1.02292	-4.18584e-10
204384189	chr1:204384189:G:T	3.35414e-13	-3.68066e-10	-1.2933	9.62754e-08	-3.68066e-10	-1.2647	1.80805e-09	-3.68066e-10	-1.29637
204384358	chr1:204384358:G:A	1.86543e-13	-1.88001	-4.18584e-10	6.97108e-08	-1.58755	-4.18584e-10	7.99874e-10	-2.11192	-4.18584e-10
204384824	chr1:204384824:A:T	1.3168e-12	-3.68066e-10	0.0742895	4.09284e-07	-3.68066e-10	0.182499	4.95432e-09	-3.68066e-10	-0.288362
204385284	chr1:204385284:G:T	3.25713e-13	-3.68066e-10	-1.32265	9.43454e-08	-3.68066e-10	-1.28495	1.76566e-09	-3.68066e-10	-1.3201
204385420	chr1:204385420:T:C	3.41556e-14	-2.14146	-1.43628	9.46832e-09	-2.1487	-1.43526	2.06442e-10	-2.05585	-1.41051
204385827	chr1:204385827:G:C	4.91834e-14	-1.89319	-1.31992	1.17804e-08	-2.06195	-1.30353	2.24731e-10	-2.13062	-1.25085
204386116	chr1:204386116:T:G	1.19529e-13	-1.02132	-1.30379	1.85924e-08	-1.54821	-1.36094	5.24031e-10	-1.17099	-1.36384
204386518	chr1:204386518:A:G	3.74671e-14	-2.10919	-1.37602	1.12822e-08	-2.04982	-1.35886	2.81482e-10	-1.83597	-1.32034
204386813	chr1:204386813:C:T	3.90797e-14	-2.10161	-1.34146	1.18587e-08	-2.03811	-1.32074	3.00934e-10	-1.81514	-1.27434
204386905	chr1:204386905:C:A	3.19632e-13	-3.68066e-10	-1.3415	9.17796e-08	-3.68066e-10	-1.31252	1.70384e-09	-3.68066e-10	-1.35574
204387951	chr1:204387951:C:G	1.34483e-13	-2.03165	-0.175582	2.98631e-08	-2.14366	-0.291632	5.95531e-10	-2.00354	-0.403382
204388520	chr1:204388520:C:A	3.30223e-13	-3.68066e-10	-1.3089	9.29233e-08	-3.68066e-10	-1.30014	1.66874e-09	-3.68066e-10	-1.37655
204388918	chr1:204388918:G:A	6.98508e-14	-1.97716	-0.885141	1.65615e-08	-2.13574	-0.889091	3.14178e-10	-2.14965	-0.896764
204388933	chr1:204388933:G:A	1.74345e-12	-3.68066e-10	0.354951	4.57511e-07	-3.68066e-10	0.293891	6.41301e-09	-3.68066e-10	-0.0302919
204389004	chr1:204389004:C:T	2.27039e-13	-1.68355	-4.18584e-10	6.20455e-08	-1.70404	-4.18584e-10	1.16647e-09	-1.73464	-4.18584e-10
204389430	chr1:204389430:C:T	9.10937e-13	-0.294194	-4.18584e-10	3.31169e-07	-0.0292809	-4.18584e-10	4.62832e-09	-0.356426	-4.18584e-10
204389539	chr1:204389539:G:T	1.91933e-13	-1.85152	-4.18584e-10	6.24651e-08	-1.6973	-4.18584e-10	1.26116e-09	-1.65659	-4.18584e-10
204389779	chr1:204389779:GA:G	7.13006e-14	-1.57671	-1.26505	1.59021e-08	-1.76227	-1.30319	2.71019e-10	-1.9792	-1.21498
204389846	chr1:204389846:T:C	1.6633e-12	0.30789	-4.18584e-10	6.2749e-07	0.609819	-4.18584e-10	8.04014e-09	0.195825	-4.18584e-10
204389868	chr1:204389868:A:G	4.16514e-14	-1.95217	-1.42716	1.29514e-08	-1.83796	-1.43275	2.60183e-10	-1.79803	-1.43696
204389944	chr1:204389944:T:C	9.86568e-14	-1.22565	-1.29137	2.88553e-08	-1.14605	-1.32357	7.3945e-10	-0.828511	-1.36196
204390013	chr1:204390013:T:C	2.91298e-13	-3.68066e-10	-1.43432	8.28462e-08	-3.68066e-10	-1.41492	1.66601e-09	-3.68066e-10	-1.37819
204390034	chr1:204390034:C:T	3.89777e-13	-3.68066e-10	-1.14309	1.12133e-07	-3.68066e-10	-1.11223	2.40404e-09	-3.68066e-10	-1.01147
204390049	chr1:204390049:T:G	8.53753e-14	-2.03088	-0.630729	2.36487e-08	-1.84778	-0.820819	3.70915e-10	-1.81138	-1.06902
204390071	chr1:204390071:TC:T	2.95377e-13	-3.68066e-10	-1.42042	8.48689e-08	-3.68066e-10	-1.3908	1.70595e-09	-3.68066e-10	-1.3545
204390205	chr1:204390205:A:C	5.64759e-14	-1.9577	-1.11715	1.3629e-08	-2.07849	-1.14122	2.65135e-10	-2.14966	-1.06648
204390282	chr1:204390282:A:G	2.95904e-12	-3.68066e-10	0.883952	9.18926e-07	-3.68066e-10	0.991295	2.27039e-08	-3.68066e-10	1.23392
204390463	chr1:204390463:A:G	4.32285e-13	-3.68066e-10	-1.03958	1.15498e-07	-3.68066e-10	-1.08266	1.95786e-09	-3.68066e-10	-1.21677
204390469	chr1:204390469:T:C	1.46922e-13	-1.75459	-0.364174	5.05279e-08	-1.67106	-0.238328	4.01152e-10	-1.96912	-0.832914
204392359	chr1:204392359:A:C	2.39176e-13	-0.562824	-1.06864	2.5503e-08	-1.6277	-0.965415	7.00457e-10	-1.18153	-1.06311
204392387	chr1:204392387:G:T	5.13307e-13	-3.68066e-10	-0.867793	1.47807e-07	-3.68066e-10	-0.836003	3.09412e-09	-3.68066e-10	-0.759119
204393359	chr1:204393359:G:A	1.77643e-13	-1.92889	-4.18584e-10	4.51099e-08	-2.02281	-4.18584e-10	8.40091e-10	-2.06287	-4.18584e-10
204393523	chr1:204393523:T:C	3.14255e-13	-3.68066e-10	-1.35846	8.98476e-08	-3.68066e-10	-1.33379	1.87175e-09	-3.68066e-10	-1.26175
204394159	chr1:204394159:A:T	5.63815e-13	-3.68066e-10	-0.773942	1.64048e-07	-3.68066e-10	-0.731748	2.79535e-09	-3.68066e-10	-0.860664
204394272	chr1:204394272:T:G	3.5429e-13	-3.68066e-10	-1.23855	1.0197e-07	-3.68066e-10	-1.20723	1.8529e-09	-3.68066e-10	-1.27187
204395025	chr1:204395025:T:C	2.97375e-13	-3.68066e-10	-1.41367	8.38765e-08	-3.68066e-10	-1.40256	1.7151e-09	-3.68066e-10	-1.34915
204396470	chr1:204396470:C:A	8.50514e-13	-3.68066e-10	-0.362827	2.30366e-07	-3.68066e-10	-0.392241	5.27068e-09	-3.68066e-10	-0.226462
204396539	chr1:204396539:A:C	3.80096e-14	-2.12649	-1.34434	1.04085e-08	-2.08815	-1.40114	1.93184e-10	-2.14998	-1.38275
204396621	chr1:204396621:C:T	1.17859e-13	-1.07889	-1.26029	1.89964e-07	0.806445	-1.39152	1.09704e-09	-0.406784	-1.38922
204396865	chr1:204396865:G:A	1.32526e-13	-2.04426	-0.177635	6.44219e-08	-1.52648	-0.139974	5.54131e-10	-2.13017	-0.348803
204397229	chr1:204397229:T:TA	2.90433e-13	-3.68066e-10	-1.4373	8.12563e-08	-3.68066e-10	-1.4343	1.57284e-09	-3.68066e-10	-1.43574
204397309	chr1:204397309:G:C	1.86271e-12	0.212319	0.2088	1.95549e-06	1.83986	-0.0933733	3.51203e-09	0.00199708	-0.634425
204397457	chr1:204397457:C:T	1.42439e-13	-2.14975	-4.18584e-10	4.17806e-08	-2.09948	-4.18584e-10	7.70432e-10	-2.14943	-4.18584e-10
204397585	chr1:204397585:G:A	1.32872e-13	-0.952818	-1.26647	2.19424e-07	0.954165	-1.39507	1.22454e-09	-0.28787	-1.39818
204397851	chr1:204397851:T:A	3.0674e-13	-3.68066e-10	-1.38267	8.27233e-08	-3.68066e-10	-1.41641	1.65116e-09	-3.68066e-10	-1.38714
204398079	chr1:204398079:A:G	1.85006e-13	-0.765705	-1.12257	3.12098e-07	1.23274	-1.32134	1.67166e-09	-0.0499732	-1.32483
204398225	chr1:204398225:C:T	2.91159e-13	-3.68066e-10	-1.4348	8.10262e-08	-3.68066e-10	-1.43714	1.57084e-09	-3.68066e-10	-1.43701
204398495	chr1:204398495:C:A	2.91816e-13	-3.68066e-10	-1.43255	8.11812e-08	-3.68066e-10	-1.43523	1.57351e-09	-3.68066e-10	-1.43531
204398540	chr1:204398540:G:C	1.49392e-13	-2.07344	-0.0286525	7.22309e-08	-1.58431	0.0322672	6.50847e-10	-2.14075	-0.177353
204399352	chr1:204399352:A:G	2.54714e-13	-1.26698	-0.301548	8.92786e-08	-1.18677	-0.153379	6.95003e-10	-1.7505	-0.501963
204399702	chr1:204399702:C:G	1.05874e-13	-1.06356	-1.38286	1.32496e-08	-1.91073	-1.33721	3.5583e-10	-1.53444	-1.38748
204399849	chr1:204399849:T:C	1.62361e-13	-0.838745	-1.1801	2.81205e-07	1.15922	-1.35205	1.4142e-09	-0.221391	-1.32067
204400240	chr1:204400240:A:AG	8.10044e-13	-3.68066e-10	-0.411579	2.19073e-07	-3.68066e-10	-0.442505	4.98683e-09	-3.68066e-10	-0.281821
204400349	chr1:204400349:A:T	1.16408e-13	-2.06748	-0.284085	5.52861e-08	-1.57205	-0.247337	5.03237e-10	-2.13896	-0.436357
204401055	chr1:204401055:G:A	3.10241e-13	-3.68066e-10	-1.37132	8.67659e-08	-3.68066e-10	-1.3687	1.61252e-09	-3.68066e-10	-1.41082
204401275	chr1:204401275:C:CT	3.35064e-12	-3.68066e-10	1.00824	8.87956e-07	-3.68066e-10	0.957013	1.83908e-08	-3.68066e-10	1.02323
204401286	chr1:204401286:C:T	9.52696e-14	-1.16533	-1.38663	1.25373e-08	-1.95604	-1.34716	3.32081e-10	-1.58509	-1.4059
204401584	chr1:204401584:TTA:T	3.05937e-13	-3.68066e-10	-1.38529	8.55763e-08	-3.68066e-10	-1.3825	1.62549e-09	-3.68066e-10	-1.40281
204401675	chr1:204401675:A:C	3.5843e-13	-3.68066e-10	-1.22693	9.39941e-08	-3.68066e-10	-1.28868	1.85494e-09	-3.68066e-10	-1.27077
204401911	chr1:204401911:C:T	3.64261e-13	-3.68066e-10	-1.2108	1.06203e-07	-3.68066e-10	-1.16656	2.19587e-09	-3.68066e-10	-1.10204
204402594	chr1:204402594:T:G	3.82625e-14	-2.09103	-1.37317	1.04724e-08	-2.13357	-1.34959	2.11535e-10	-2.03142	-1.41057
204402619	chr1:204402619:A:G	4.7823e-14	-1.94032	-1.30084	1.0654e-08	-2.14984	-1.31614	2.17527e-10	-2.12519	-1.28887
204402861	chr1:204402861:CAGG:C	3.56629e-13	-1.23197	-4.18584e-10	6.07143e-07	0.576854	-4.18584e-10	9.40211e-09	0.352313	-4.18584e-10
204403023	chr1:204403023:G:C	3.01742e-13	-3.68066e-10	-1.39909	8.38408e-08	-3.68066e-10	-1.40299	1.63902e-09	-3.68066e-10	-1.39452
204403262	chr1:204403262:G:C	3.02372e-13	-3.68066e-10	-1.39701	8.40896e-08	-3.68066e-10	-1.40003	1.64573e-09	-3.68066e-10	-1.39043
204403489	chr1:204403489:T:C	3.88598e-14	-2.02709	-1.42161	1.07374e-08	-2.02625	-1.43193	1.86803e-10	-2.13186	-1.43446
204403584	chr1:204403584:TAA:T	5.77e-14	-2.09813	-0.955286	1.82113e-08	-2.03167	-0.898199	3.17564e-10	-2.12062	-0.915075
204404272	chr1:204404272:A:G	3.33707e-13	-0.256632	-1.04177	2.48752e-07	0.645912	-0.961366	1.99157e-09	-0.224132	-0.975566
204404708	chr1:204404708:A:G	7.17173e-14	-1.47068	-1.36525	7.1477e-08	-0.235068	-1.32747	6.83545e-10	-0.852477	-1.41661
204404935	chr1:204404935:A:G	3.11047e-13	-0.38363	-0.985094	2.28511e-07	0.49909	-0.899415	1.8694e-09	-0.348555	-0.914451
204405465	chr1:204405465:T:G	3.15401e-13	-3.68066e-10	-1.35482	8.69508e-08	-3.68066e-10	-1.36657	1.67403e-09	-3.68066e-10	-1.37339
204405553	chr1:204405553:C:T	9.41909e-13	0.363973	-0.624732	8.54859e-07	1.45656	-0.537538	4.81405e-09	0.359018	-0.6761
204405682	chr1:204405682:A:G	6.06702e-13	-3.68066e-10	-0.700631	1.75879e-07	-3.68066e-10	-0.662116	3.06131e-09	-3.68066e-10	-0.769777
204405683	chr1:204405683:A:C	6.05979e-13	-3.68066e-10	-0.701822	1.75675e-07	-3.68066e-10	-0.663276	3.05847e-09	-3.68066e-10	-0.770706
204406488	chr1:204406488:G:A	1.0878e-13	-2.08765	-0.331688	2.98247e-08	-2.02859	-0.407984	4.34901e-10	-2.05751	-0.663746
204406713	chr1:204406713:C:A	3.64081e-13	-0.220288	-0.991004	2.77142e-07	0.6984	-0.905781	2.19208e-09	-0.183056	-0.920715
204406772	chr1:204406772:TTAGA:T	5.26088e-12	-3.68066e-10	1.45939	1.3591e-06	-3.68066e-10	1.38267	1.94469e-08	-3.68066e-10	1.07906
204406905	chr1:204406905:A:C	1.0266e-12	1.07042	-1.24508	3.56518e-06	3.5236	-1.17654	1.01914e-08	1.77743	-1.34451
204407108	chr1:204407108:A:T	6.55018e-14	-1.51096	-1.41563	5.94719e-08	-0.352541	-1.39386	6.04645e-10	-0.954817	-1.43692
204407379	chr1:204407379:CATA:C	2.87046e-13	-0.122133	-1.32689	2.09922e-07	0.808689	-1.29386	1.59895e-09	-0.0949328	-1.32434
204407516	chr1:204407516:C:T	3.0282e-13	-3.68066e-10	-1.39553	8.38663e-08	-3.68066e-10	-1.40269	1.60105e-09	-3.68066e-10	-1.41796
204407850	chr1:204407850:C:T	1.50566e-13	-2.09427	-4.18584e-10	3.97999e-08	-2.14804	-4.18584e-10	7.88439e-10	-2.12632	-4.18584e-10
204408342	chr1:204408342:A:C	3.51247e-13	-3.68066e-10	-1.24718	1.01234e-07	-3.68066e-10	-1.21447	1.85017e-09	-3.68066e-10	-1.27334
204408749	chr1:204408749:A:G	3.6396e-13	-3.68066e-10	-1.21162	1.05209e-07	-3.68066e-10	-1.17596	1.91437e-09	-3.68066e-10	-1.23923
204408782	chr1:204408782:C:A	2.9681e-12	-3.68066e-10	0.887009	7.89227e-07	-3.68066e-10	0.839144	1.18343e-08	-3.68066e-10	0.582383
204408891	chr1:204408891:C:T	3.12158e-13	-3.68066e-10	-1.36516	9.0093e-08	-3.68066e-10	-1.33107	1.66271e-09	-3.68066e-10	-1.38017
204409048	chr1:204409048:T:A	3.28422e-13	-3.68066e-10	-1.31437	9.04096e-08	-3.68066e-10	-1.32756	1.68802e-09	-3.68066e-10	-1.36507
204409082	chr1:204409082:A:G	7.48096e-14	-1.39606	-1.39767	7.47422e-08	-0.147259	-1.37061	7.27034e-10	-0.774651	-1.43275
204409404	chr1:204409404:C:T	2.80636e-12	-3.68066e-10	0.830974	7.45753e-07	-3.68066e-10	0.782485	1.12831e-08	-3.68066e-10	0.534688
204409647	chr1:204409647:T:C	4.22878e-13	-1.06158	-4.18584e-10	1.63724e-07	-0.733728	-4.18584e-10	2.23343e-09	-1.08508	-4.18584e-10
204410324	chr1:204410324:T:C	4.84596e-14	-1.79746	-1.43048	8.52312e-08	0.0441168	-1.43066	4.01567e-10	-1.36515	-1.43585
204410404	chr1:204410404:T:C	3.36717e-13	-0.297317	-0.992108	2.50901e-07	0.600122	-0.906971	2.01454e-09	-0.270262	-0.917967
204410489	chr1:204410489:C:T	3.18682e-13	-3.68066e-10	-1.34447	9.13603e-08	-3.68066e-10	-1.3171	1.65079e-09	-3.68066e-10	-1.38737
204410982	chr1:204410982:C:T	3.04859e-13	-3.68066e-10	-1.38882	8.55306e-08	-3.68066e-10	-1.38303	1.70988e-09	-3.68066e-10	-1.3522
204411355	chr1:204411355:C:G	7.38914e-14	-1.68117	-1.1249	7.06559e-08	-0.549897	-1.02419	7.57497e-10	-0.976275	-1.19008
204411733	chr1:204411733:G:C	3.71936e-13	-3.68066e-10	-1.18995	9.96116e-08	-3.68066e-10	-1.23063	1.77029e-09	-3.68066e-10	-1.31748
204411887	chr1:204411887:C:T	4.303e-13	-3.68066e-10	-1.04419	1.24693e-07	-3.68066e-10	-1.00606	2.23295e-09	-3.68066e-10	-1.0853
204412163	chr1:204412163:G:A	7.81109e-13	-3.68066e-10	-0.447953	2.3187e-07	-3.68066e-10	-0.385734	3.35169e-09	-3.68066e-10	-0.679155
204412475	chr1:204412475:A:G	4.21963e-14	-1.9808	-1.38553	1.0607e-08	-2.05683	-1.41356	1.94663e-10	-2.10874	-1.41636
204412629	chr1:204412629:C:T	3.98636e-13	-3.68066e-10	-1.12062	1.15046e-07	-3.68066e-10	-1.08658	2.07735e-09	-3.68066e-10	-1.15753
204412655	chr1:204412655:C:T	4.93712e-13	-3.68066e-10	-0.906715	1.37767e-07	-3.68066e-10	-0.906342	2.30012e-09	-3.68066e-10	-1.05566
204412986	chr1:204412986:G:A	2.83543e-13	-1.4613	-4.18584e-10	6.52757e-08	-1.65329	-4.18584e-10	2.15888e-09	-1.11903	-4.18584e-10
204413378	chr1:204413378:A:G	6.51245e-13	-0.629781	-4.18584e-10	4.18226e-07	0.204112	-4.18584e-10	3.6115e-09	-0.604499	-4.18584e-10
204415500	chr1:204415500:T:A	9.63918e-13	-3.68066e-10	-0.237662	2.39571e-07	-3.68066e-10	-0.353061	4.82466e-09	-3.68066e-10	-0.314881
204415659	chr1:204415659:T:C	3.69546e-13	-3.68066e-10	-1.19639	1.07164e-07	-3.68066e-10	-1.15755	2.17141e-09	-3.68066e-10	-1.11324
204415772	chr1:204415772:C:T	4.18587e-13	-1.99448	0.922701	8.47436e-08	-2.10987	0.717595	8.10406e-10	-1.99352	-0.105326
204415900	chr1:204415900:TTAG:T	1.48361e-13	-2.10902	-4.18584e-10	4.12807e-08	-2.11152	-4.18584e-10	7.83406e-10	-2.13273	-4.18584e-10
204416424	chr1:204416424:C:T	1.54591e-13	-2.06788	-4.18584e-10	4.51181e-08	-2.02263	-4.18584e-10	7.97817e-10	-2.1145	-4.18584e-10
204417137	chr1:204417137:A:G	1.81019e-13	-2.1254	0.215335	5.1894e-08	-2.13731	0.254608	6.68266e-10	-2.11836	-0.173334
204417369	chr1:204417369:T:C	2.90814e-13	-3.68066e-10	-1.43598	8.18581e-08	-3.68066e-10	-1.42692	1.59393e-09	-3.68066e-10	-1.42242
204417568	chr1:204417568:A:C	6.29153e-14	-2.12156	-0.845316	3.75657e-08	-1.2699	-0.935916	3.25334e-10	-2.0952	-0.916327
204418335	chr1:204418335:C:A	4.91002e-13	-2.1296	1.21738	4.57834e-07	-1.13095	1.42554	2.0703e-09	-2.09842	0.937495
204418608	chr1:204418608:TTCC:T	5.59887e-13	-0.780933	-4.18584e-10	1.00884e-07	-1.21794	-4.18584e-10	3.22725e-09	-0.716991	-4.18584e-10
204419052	chr1:204419052:C:T	1.90971e-13	-1.75953	-0.0970107	3.80333e-08	-2.14636	-0.0470871	1.15442e-09	-1.91749	0.172466
204419316	chr1:204419316:C:A	1.06123e-12	-3.68066e-10	-0.141484	2.1428e-07	-3.68066e-10	-0.464627	3.71694e-09	-3.68066e-10	-0.57572
204419405	chr1:204419405:C:T	2.23572e-13	-1.69893	-4.18584e-10	7.273e-08	-1.54516	-4.18584e-10	1.09966e-09	-1.79362	-4.18584e-10
204419736	chr1:204419736:T:C	3.68875e-13	-1.19821	-4.18584e-10	9.61614e-08	-1.26588	-4.18584e-10	1.55847e-09	-1.44492	-4.18584e-10
204419816	chr1:204419816:G:A	7.13648e-14	-1.79644	-1.04443	2.50046e-07	0.84322	-1.15348	3.37621e-10	-1.83717	-1.13728
204419868	chr1:204419868:G:C	3.89099e-14	-2.15014	-1.29728	8.28332e-08	-0.197796	-1.21728	2.45377e-10	-2.14558	-1.14801
204419939	chr1:204419939:T:G	4.29774e-13	-3.68066e-10	-1.04541	1.22717e-07	-3.68066e-10	-1.02203	2.51268e-09	-3.68066e-10	-0.967272
204419958	chr1:204419958:G:A	3.27431e-13	-3.68066e-10	-1.31739	8.96091e-08	-3.68066e-10	-1.33645	1.63358e-09	-3.68066e-10	-1.39784
204420027	chr1:204420027:G:C	6.14334e-14	-1.90386	-1.08685	1.66099e-07	0.472161	-1.19149	2.9188e-10	-1.94764	-1.17239
204420042	chr1:204420042:G:A	9.05396e-14	-2.04469	-0.55819	5.01802e-07	0.537501	-0.151206	4.15323e-10	-1.94454	-0.822776
204420050	chr1:204420050:C:T	2.93104e-13	-3.68066e-10	-1.42814	8.25472e-08	-3.68066e-10	-1.41854	1.58289e-09	-3.68066e-10	-1.42937
204421076	chr1:204421076:G:A	1.42614e-13	-1.6624	-0.486119	4.52895e-07	0.996104	-0.712354	5.50305e-10	-1.7998	-0.686099
204421118	chr1:204421118:G:C	1.0489e-13	-1.37239	-1.08336	1.18685e-07	0.0720589	-1.1275	1.59937e-09	-0.430269	-0.988744
204421527	chr1:204421527:G:A	2.71397e-12	-3.68066e-10	0.797501	7.81603e-07	-3.68066e-10	0.829438	1.7688e-08	-3.68066e-10	0.984263
204421804	chr1:204421804:T:C	4.41032e-12	-3.68066e-10	1.28303	1.12938e-06	-3.68066e-10	1.19752	1.62331e-08	-3.68066e-10	0.898433
204422049	chr1:204422049:G:A	4.69854e-13	-3.68066e-10	-0.956247	1.05768e-07	-3.68066e-10	-1.17066	2.03035e-09	-3.68066e-10	-1.18041
204422243	chr1:204422243:G:A	4.46914e-13	-2.14706	1.14076	5.03177e-07	-0.963665	1.3527	2.10398e-09	-2.05142	0.906631
204422258	chr1:204422258:T:C	3.52086e-14	-2.11336	-1.43402	1.18354e-07	0.377863	-1.43609	1.95769e-10	-2.09701	-1.42243
204422341	chr1:204422341:A:G	2.90665e-13	-3.68066e-10	-1.4365	8.14293e-08	-3.68066e-10	-1.43217	1.57125e-09	-3.68066e-10	-1.43675
204422393	chr1:204422393:A:G	1.05975e-13	-1.70488	-0.740589	2.66288e-08	-1.70264	-0.847277	3.2494e-10	-2.14101	-0.871729
204423129	chr1:204423129:G:A	3.88897e-13	-1.39387	0.248519	2.5387e-06	2.02056	-0.0130619	1.20902e-09	-1.69021	-0.0086016
204423314	chr1:204423314:G:A	4.71279e-14	-1.87846	-1.37734	5.35329e-07	1.87182	-1.42085	2.15263e-10	-1.99008	-1.43443
204423610	chr1:204423610:A:G	2.99696e-13	-3.68066e-10	-1.4059	8.13306e-08	-3.68066e-10	-1.43339	1.57035e-09	-3.68066e-10	-1.43732
204424717	chr1:204424717:G:C	2.99838e-13	-3.68066e-10	-1.40542	8.50936e-08	-3.68066e-10	-1.38816	1.61011e-09	-3.68066e-10	-1.41232
204424945	chr1:204424945:G:A	2.94995e-13	-3.68066e-10	-1.42171	8.27116e-08	-3.68066e-10	-1.41655	1.58426e-09	-3.68066e-10	-1.42851
204424953	chr1:204424953:C:T	3.08987e-13	-3.68066e-10	-1.37537	8.57568e-08	-3.68066e-10	-1.38039	1.68171e-09	-3.68066e-10	-1.36881
204425065	chr1:204425065:G:A	2.93216e-13	-3.68066e-10	-1.42776	8.1896e-08	-3.68066e-10	-1.42646	1.57833e-09	-3.68066e-10	-1.43225
204425219	chr1:204425219:C:A	3.35993e-13	-2.09932	0.807738	8.88191e-07	-0.0631889	1.02047	1.83681e-09	-1.9012	0.620606
204426351	chr1:204426351:C:T	1.85864e-13	-1.4364	-0.447258	1.28826e-06	2.00465	-0.675508	5.9527e-10	-1.71314	-0.694224
204426691	chr1:204426691:C:T	3.79844e-14	-2.03523	-1.43626	2.36613e-08	-1.23656	-1.43151	3.52971e-10	-1.49286	-1.43713
204426793	chr1:204426793:A:G	2.90497e-13	-3.68066e-10	-1.43708	8.12251e-08	-3.68066e-10	-1.43469	1.57258e-09	-3.68066e-10	-1.43591
204426909	chr1:204426909:A:T	3.03767e-13	-3.68066e-10	-1.39241	8.2622e-08	-3.68066e-10	-1.41763	1.58964e-09	-3.68066e-10	-1.42511
204427070	chr1:204427070:G:A	5.58751e-14	-2.14835	-0.937197	2.87474e-08	-1.54004	-0.933322	3.5739e-10	-2.13971	-0.777834
204427504	chr1:204427504:G:A	4.3112e-13	-3.68066e-10	-1.04228	1.26663e-07	-3.68066e-10	-0.990382	2.2574e-09	-3.68066e-10	-1.07441
204427702	chr1:204427702:G:A	6.37097e-14	-2.14996	-0.804375	3.15415e-08	-1.58177	-0.798833	4.10167e-10	-2.1451	-0.634714
204428299	chr1:204428299:G:T	6.13398e-14	-1.66823	-1.32401	6.69411e-07	2.06194	-1.38745	2.54458e-10	-1.92952	-1.32772
204428591	chr1:204428591:T:A	4.10154e-14	-2.03056	-1.36416	2.64981e-08	-1.21723	-1.33761	3.60067e-10	-1.52027	-1.38982
204428773	chr1:204428773:G:A	1.69149e-13	-1.97789	-4.18584e-10	5.75395e-08	-1.77944	-4.18584e-10	7.73132e-10	-2.14593	-4.18584e-10
204428867	chr1:204428867:T:C	4.11424e-13	-3.68066e-10	-1.08904	1.19727e-07	-3.68066e-10	-1.0467	2.12779e-09	-3.68066e-10	-1.13354
204428945	chr1:204428945:C:T	5.28192e-14	-2.14424	-0.997555	2.85564e-08	-1.48379	-0.996241	3.35568e-10	-2.13032	-0.850234
204429044	chr1:204429044:A:G	4.06002e-14	-1.97507	-1.42983	2.46815e-08	-1.19067	-1.43518	2.33418e-10	-1.92014	-1.4234
204429416	chr1:204429416:C:T	5.53238e-14	-2.14895	-0.946513	2.81725e-08	-1.5499	-0.943661	3.52694e-10	-2.14041	-0.790367
204429628	chr1:204429628:T:C	7.52277e-14	-2.14594	-0.642204	4.0605e-08	-1.49815	-0.629872	5.07093e-10	-2.13346	-0.43422
204429810	chr1:204429810:G:A	7.74693e-14	-2.14462	-0.614162	4.23655e-08	-1.48479	-0.600787	5.26174e-10	-2.13105	-0.399691
204430407	chr1:204430407:G:A	1.96488e-13	-1.40518	-0.422887	3.57668e-08	-1.72695	-0.527935	8.00333e-10	-1.4024	-0.708943
204430449	chr1:204430449:G:A	6.32217e-14	-2.1481	-0.813924	2.96403e-08	-1.63285	-0.809925	4.1266e-10	-2.14178	-0.631968
204430938	chr1:204430938:A:G	5.16254e-14	-2.00055	-1.16411	8.30129e-07	1.98308	-1.09341	2.85542e-10	-2.07903	-1.06296
204430947	chr1:204430947:C:T	5.65609e-13	-3.68066e-10	-0.770766	1.56262e-07	-3.68066e-10	-0.780373	2.58596e-09	-3.68066e-10	-0.938526
204431029	chr1:204431029:T:C	1.52007e-13	-1.30992	-0.774821	2.47683e-08	-1.66652	-0.955822	6.31061e-10	-1.45929	-0.889686
204431522	chr1:204431522:A:C	5.65848e-14	-2.10601	-0.966915	2.07081e-07	0.643348	-1.14215	2.9417e-10	-2.1491	-0.963123
204431655	chr1:204431655:A:G	3.47873e-14	-2.13489	-1.42452	9.05724e-08	0.106196	-1.43196	1.95619e-10	-2.13729	-1.38291
204431931	chr1:204431931:A:G	1.07498e-13	-1.51413	-0.917064	2.09353e-08	-1.86225	-0.928226	5.15477e-10	-1.56236	-0.988928
204432264	chr1:204432264:G:C	3.92663e-13	-3.68066e-10	-1.13572	1.0527e-07	-3.68066e-10	-1.17538	1.97405e-09	-3.68066e-10	-1.20854
204432938	chr1:204432938:G:A	2.91009e-13	-3.68066e-10	-1.43531	8.16077e-08	-3.68066e-10	-1.42999	1.57034e-09	-3.68066e-10	-1.43733
204433039	chr1:204433039:T:C	2.46567e-13	-1.21483	-0.386209	4.55051e-08	-1.58799	-0.426092	1.41119e-09	-1.2357	-0.308487
204433239	chr1:204433239:GTCC:G	2.90833e-13	-3.68066e-10	-1.43592	8.15099e-08	-3.68066e-10	-1.43118	1.57042e-09	-3.68066e-10	-1.43728
204433260	chr1:204433260:C:T	2.9124e-13	-3.68066e-10	-1.43452	8.21322e-08	-3.68066e-10	-1.42358	1.57907e-09	-3.68066e-10	-1.43178
204433372	chr1:204433372:C:T	4.04124e-14	-1.99767	-1.41186	2.69567e-08	-1.11148	-1.42619	4.26301e-10	-1.34188	-1.39935
204433751	chr1:204433751:A:G	3.32401e-13	-3.68066e-10	-1.30232	9.02596e-08	-3.68066e-10	-1.32922	1.71874e-09	-3.68066e-10	-1.34703
204433770	chr1:204433770:C:T	4.06818e-14	-1.9864	-1.41649	2.76377e-08	-1.08275	-1.42998	4.32441e-10	-1.32444	-1.40249
204434022	chr1:204434022:G:A	4.8783e-14	-1.87031	-1.35097	1.1308e-08	-2.07835	-1.32805	5.15402e-10	-1.14108	-1.41035
204434183	chr1:204434183:T:C	1.25845e-13	-1.74285	-0.530775	0.000421219	6.92576	0.193237	3.79814e-10	-1.92363	-0.933062
204434213	chr1:204434213:T:C	3.06157e-13	-3.68066e-10	-1.38457	8.62159e-08	-3.68066e-10	-1.37505	1.69661e-09	-3.68066e-10	-1.35999
204434302	chr1:204434302:T:C	8.10226e-12	-3.68066e-10	1.89123	2.54598e-06	-3.68066e-10	2.01036	3.08414e-08	-3.68066e-10	1.54024
204434355	chr1:204434355:T:C	3.35623e-13	-3.68066e-10	-1.29268	9.21295e-08	-3.68066e-10	-1.30871	1.96975e-09	-3.68066e-10	-1.21072
204434359	chr1:204434359:G:A	4.14813e-13	-3.68066e-10	-1.08084	1.18028e-07	-3.68066e-10	-1.06098	2.53955e-09	-3.68066e-10	-0.956636
204434531	chr1:204434531:A:G	7.34963e-14	-1.48624	-1.32519	3.98373e-06	3.80721	-1.34915	3.42975e-10	-1.57055	-1.38817
204434728	chr1:204434728:T:C	7.24845e-14	-1.48317	-1.34213	3.99983e-06	3.82592	-1.36382	3.39554e-10	-1.56924	-1.3995
204434731	chr1:204434731:T:C	3.32724e-13	-3.68066e-10	-1.30136	9.58706e-08	-3.68066e-10	-1.26891	1.86269e-09	-3.68066e-10	-1.2666
204435205	chr1:204435205:G:GA	1.10152e-13	-1.74489	-0.661919	0.000317934	6.91221	-0.0745219	3.87673e-10	-1.92468	-0.911531
204435783	chr1:204435783:G:A	2.83252e-13	-1.19059	-0.271744	5.21144e-08	-1.56785	-0.310619	1.62867e-09	-1.20862	-0.192234
204436166	chr1:204436166:T:C	2.93855e-13	-3.68066e-10	-1.42558	8.12102e-08	-3.68066e-10	-1.43487	1.62035e-09	-3.68066e-10	-1.40598
204436169	chr1:204436169:T:C	2.90898e-13	-3.68066e-10	-1.43569	8.10221e-08	-3.68066e-10	-1.43719	1.58098e-09	-3.68066e-10	-1.43058
204436906	chr1:204436906:C:T	1.02512e-13	-1.45681	-1.02188	1.03614e-05	4.67602	-1.2621	3.11588e-10	-1.84355	-1.21114
204436946	chr1:204436946:T:C	3.53141e-12	-3.68066e-10	1.06078	9.30082e-07	-3.68066e-10	1.00336	1.26023e-08	-3.68066e-10	0.645259
204436999	chr1:204436999:C:G	3.38952e-13	-3.68066e-10	-1.28281	8.44433e-08	-3.68066e-10	-1.39583	1.6242e-09	-3.68066e-10	-1.4036
204437025	chr1:204437025:C:T	4.9444e-12	-3.68066e-10	1.39734	1.67667e-06	-3.68066e-10	1.59265	1.82989e-08	-3.68066e-10	1.01822
204437783	chr1:204437783:G:A	2.91796e-13	-3.68066e-10	-1.43261	8.11791e-08	-3.68066e-10	-1.43525	1.57849e-09	-3.68066e-10	-1.43215
204437831	chr1:204437831:G:A	2.94214e-13	-3.68066e-10	-1.42436	8.23008e-08	-3.68066e-10	-1.42153	1.67665e-09	-3.68066e-10	-1.37182
204437853	chr1:204437853:G:A	5.48265e-14	-1.83034	-1.27415	3.94745e-08	-0.979977	-1.17628	2.79185e-10	-1.96508	-1.19943
204438156	chr1:204438156:A:C	2.71615e-12	-3.68066e-10	0.798304	7.21405e-07	-3.68066e-10	0.749292	1.04963e-08	-3.68066e-10	0.462399
204438170	chr1:204438170:T:C	1.27229e-13	-1.90407	-0.358612	0.000237354	6.21382	0.331582	4.55112e-10	-2.03536	-0.64047
204438631	chr1:204438631:A:G	6.24044e-13	-3.68066e-10	-0.672447	1.52928e-07	-3.68066e-10	-0.801941	2.54028e-09	-3.68066e-10	-0.956348
204439007	chr1:204439007:G:A	3.80981e-14	-2.04035	-1.42815	2.3566e-08	-1.24276	-1.42934	3.67246e-10	-1.45684	-1.4335
204439258	chr1:204439258:T:C	2.22481e-13	-1.4736	-0.230225	4.55687e-08	-1.78106	-0.231624	1.27211e-09	-1.49086	-0.157083
204439292	chr1:204439292:G:A	2.02857e-13	-1.79617	-4.18584e-10	4.84084e-08	-1.95224	-4.18584e-10	1.10601e-09	-1.78786	-4.18584e-10
204439640	chr1:204439640:A:C	1.04376e-12	-1.48661	1.32852	5.24141e-07	-0.311882	0.741733	1.41514e-09	-1.94445	0.403058
204439801	chr1:204439801:A:G	6.19527e-13	-3.68066e-10	-0.679711	1.5191e-07	-3.68066e-10	-0.808624	2.52564e-09	-3.68066e-10	-0.962128
204440031	chr1:204440031:T:TC	3.63118e-13	-3.68066e-10	-1.21394	9.45423e-08	-3.68066e-10	-1.28286	1.64991e-09	-3.68066e-10	-1.3879
204440160	chr1:204440160:C:A	4.40764e-14	-1.97681	-1.34594	2.95773e-08	-1.06127	-1.38363	4.76043e-10	-1.32492	-1.30595
204441119	chr1:204441119:T:C	3.13314e-13	-3.68066e-10	-1.36146	8.68646e-08	-3.68066e-10	-1.36756	1.77995e-09	-3.68066e-10	-1.31203
204441201	chr1:204441201:A:G	2.99386e-13	-3.68066e-10	-1.40694	8.62154e-08	-3.68066e-10	-1.37506	1.64186e-09	-3.68066e-10	-1.39279
204441274	chr1:204441274:A:G	3.91546e-14	-2.03146	-1.40969	2.45868e-08	-1.204	-1.4257	3.91791e-10	-1.43235	-1.3933
204441404	chr1:204441404:T:C	3.96736e-14	-2.02108	-1.40691	2.52805e-08	-1.17804	-1.42384	4.0019e-10	-1.41465	-1.38979
204441667	chr1:204441667:G:A	3.95951e-14	-2.02023	-1.40973	2.57366e-08	-1.15829	-1.42571	4.07651e-10	-1.39262	-1.39334
204441733	chr1:204441733:T:C	3.05701e-13	-3.68066e-10	-1.38606	8.2622e-08	-3.68066e-10	-1.41763	1.57339e-09	-3.68066e-10	-1.43539
204441841	chr1:204441841:T:G	3.04003e-13	-3.68066e-10	-1.39163	8.80665e-08	-3.68066e-10	-1.35382	1.672e-09	-3.68066e-10	-1.3746
204441935	chr1:204441935:T:C	1.17892e-13	-1.91585	-0.423047	0.000206316	6.1543	0.250956	4.28016e-10	-2.04258	-0.694639
204442016	chr1:204442016:C:T	6.34978e-14	-1.8043	-1.15336	0.000182202	6.86098	-0.58002	2.3819e-10	-1.96308	-1.36022
204442767	chr1:204442767:A:C	3.3894e-13	-3.68066e-10	-1.28284	9.37661e-08	-3.68066e-10	-1.29111	1.95724e-09	-3.68066e-10	-1.21708
204442814	chr1:204442814:C:T	1.14976e-13	-1.92772	-0.43623	0.000189864	6.08489	0.237262	4.10655e-10	-2.05107	-0.727553
204443023	chr1:204443023:T:C	3.23316e-13	-3.68066e-10	-1.33004	9.0547e-08	-3.68066e-10	-1.32604	2.01375e-09	-3.68066e-10	-1.18862
204443129	chr1:204443129:C:A	2.9268e-13	-3.68066e-10	-1.42959	8.19057e-08	-3.68066e-10	-1.42634	1.66643e-09	-3.68066e-10	-1.37794
204443254	chr1:204443254:G:C	3.36919e-13	-3.68066e-10	-1.28883	9.32501e-08	-3.68066e-10	-1.29662	1.94424e-09	-3.68066e-10	-1.22375
204443712	chr1:204443712:G:A	3.91858e-13	-3.68066e-10	-1.13777	1.06928e-07	-3.68066e-10	-1.15976	2.30801e-09	-3.68066e-10	-1.05224
204443738	chr1:204443738:G:A	3.00122e-13	-3.68066e-10	-1.40448	8.42699e-08	-3.68066e-10	-1.39788	1.61033e-09	-3.68066e-10	-1.41218
204444169	chr1:204444169:C:T	6.70559e-14	-1.65874	-1.2444	6.89693e-06	4.35503	-1.34811	2.60359e-10	-1.86347	-1.37085
204444171	chr1:204444171:G:A	7.99693e-14	-1.47294	-1.25408	8.71012e-06	4.61353	-1.37319	2.78545e-10	-1.75751	-1.40928
204444612	chr1:204444612:C:T	3.8032e-14	-2.12784	-1.3424	1.07377e-08	-2.08371	-1.37444	1.85174e-10	-2.14055	-1.43453
204444717	chr1:204444717:G:A	3.81616e-14	-2.12346	-1.34338	1.08064e-08	-2.07629	-1.37548	1.84664e-10	-2.1431	-1.43474
204444792	chr1:204444792:T:A	4.34866e-13	-3.68066e-10	-1.03363	2.62026e-07	-3.68066e-10	-0.263465	3.00505e-09	-3.68066e-10	-0.788327
204444858	chr1:204444858:T:C	9.13741e-14	-1.18595	-1.40775	0.000186598	7.74082	-1.43601	3.99571e-10	-1.41076	-1.39522
204445168	chr1:204445168:C:A	1.03996e-12	-3.68066e-10	-0.161734	2.96829e-07	-3.68066e-10	-0.138752	4.15803e-09	-3.68066e-10	-0.463579
204445641	chr1:204445641:T:C	9.06079e-14	-1.29465	-1.30748	0.000135991	7.41089	-1.42245	4.32084e-10	-1.5373	-1.19046
204446319	chr1:204446319:TCGC:T	3.04387e-13	-3.68066e-10	-1.39037	8.43887e-08	-3.68066e-10	-1.39648	1.62477e-09	-3.68066e-10	-1.40325
204446365	chr1:204446365:G:A	3.69268e-14	-2.08523	-1.4145	2.07231e-08	-1.3722	-1.42846	3.35347e-10	-1.57529	-1.40592
204446481	chr1:204446481:G:A	3.77796e-14	-2.0624	-1.4145	2.23596e-08	-1.2962	-1.42846	3.57829e-10	-1.5104	-1.40592
204446526	chr1:204446526:G:A	3.08869e-13	-3.68066e-10	-1.37575	8.663e-08	-3.68066e-10	-1.37026	1.83311e-09	-3.68066e-10	-1.28261
204446622	chr1:204446622:A:AG	3.68414e-14	-2.08833	-1.41371	2.06111e-08	-1.3781	-1.42798	3.33394e-10	-1.58204	-1.40501
204446886	chr1:204446886:G:A	6.6797e-14	-1.5141	-1.39291	7.13452e-06	4.47665	-1.43585	2.63723e-10	-1.78719	-1.43429
204446983	chr1:204446983:A:G	3.76908e-14	-2.12867	-1.35058	1.06039e-08	-2.08295	-1.38774	1.84403e-10	-2.14437	-1.43488
204447024	chr1:204447024:C:CT	3.0616e-13	-3.68066e-10	-1.38456	8.70828e-08	-3.68066e-10	-1.36505	1.63441e-09	-3.68066e-10	-1.39734
204447043	chr1:204447043:G:A	4.39036e-13	-3.68066e-10	-1.02409	1.42256e-07	-3.68066e-10	-0.87428	2.5765e-09	-3.68066e-10	-0.942188
204447373	chr1:204447373:C:T	8.9652e-14	-1.24143	-1.37131	0.000163561	7.60776	-1.43473	3.96712e-10	-1.45197	-1.3612
204447661	chr1:204447661:C:G	3.06329e-13	-3.68066e-10	-1.38401	8.71298e-08	-3.68066e-10	-1.36451	1.63626e-09	-3.68066e-10	-1.39621
204447896	chr1:204447896:G:A	6.7122e-14	-1.4746	-1.42755	8.36069e-06	4.6321	-1.43271	2.79484e-10	-1.75266	-1.41077
204448189	chr1:204448189:G:C	2.95795e-13	-3.68066e-10	-1.419	8.11016e-08	-3.68066e-10	-1.43621	1.5801e-09	-3.68066e-10	-1.43113
204448420	chr1:204448420:T:C	2.90464e-13	-3.68066e-10	-1.43719	8.10742e-08	-3.68066e-10	-1.43654	1.57568e-09	-3.68066e-10	-1.43393
204448844	chr1:204448844:G:A	5.75052e-14	-1.65571	-1.40108	4.50505e-06	4.01814	-1.4371	2.39417e-10	-1.88849	-1.42968
204448858	chr1:204448858:C:A	4.01387e-14	-1.98822	-1.4281	2.11013e-08	-1.34737	-1.4352	2.5868e-10	-1.81959	-1.42119
204449017	chr1:204449017:C:T	8.84968e-14	-1.31016	-1.31554	0.000132482	7.38748	-1.42518	4.21859e-10	-1.54879	-1.20291
204449070	chr1:204449070:T:C	5.88888e-14	-1.61027	-1.42275	4.08138e-05	6.10383	-1.31897	3.27398e-10	-1.65318	-1.35202
204449348	chr1:204449348:A:AT	4.24694e-13	-3.68066e-10	-1.0573	1.3686e-07	-3.68066e-10	-0.912951	2.48824e-09	-3.68066e-10	-0.977046
204449354	chr1:204449354:A:C	2.93064e-13	-3.68066e-10	-1.42828	8.19326e-08	-3.68066e-10	-1.42601	1.66003e-09	-3.68066e-10	-1.38179
204449374	chr1:204449374:A:G	2.90485e-13	-3.68066e-10	-1.43712	8.10624e-08	-3.68066e-10	-1.43669	1.57618e-09	-3.68066e-10	-1.43361
204449517	chr1:204449517:C:T	5.27859e-14	-1.85359	-1.28883	3.39844e-08	-1.04749	-1.25852	4.42028e-10	-1.63154	-1.07347
204449761	chr1:204449761:C:T	6.1286e-14	-1.65266	-1.34046	8.27532e-06	4.39537	-1.20625	3.05351e-10	-1.88319	-1.19172
204449811	chr1:204449811:C:T	6.61471e-14	-1.51621	-1.40058	7.19527e-06	4.48595	-1.43668	2.62619e-10	-1.7934	-1.43227
204450322	chr1:204450322:C:T	1.00155e-11	-3.68066e-10	2.10322	3.14157e-06	-3.68066e-10	2.22057	3.67996e-08	-3.68066e-10	1.71687
204450487	chr1:204450487:C:T	8.60959e-14	-1.67253	-0.980676	0.000112717	7.04812	-1.2474	5.25325e-10	-1.74385	-0.78851
204450690	chr1:204450690:A:C	3.74806e-13	-3.68066e-10	-1.18226	1.0893e-07	-3.68066e-10	-1.1412	1.88531e-09	-3.68066e-10	-1.25453
204450714	chr1:204450714:C:T	6.58962e-12	-3.68066e-10	1.68458	2.10733e-06	-3.68066e-10	1.82127	2.71408e-08	-3.68066e-10	1.41242
204450849	chr1:204450849:G:A	6.04525e-13	-3.68066e-10	-0.704224	1.85653e-07	-3.68066e-10	-0.608029	3.96888e-09	-3.68066e-10	-0.510138
204450939	chr1:204450939:G:A	4.21941e-14	-1.93466	-1.43173	3.13494e-06	3.64269	-1.42423	2.11805e-10	-2.03314	-1.40757
204451501	chr1:204451501:G:A	3.77084e-14	-2.10945	-1.36934	1.76006e-08	-1.62248	-1.3415	2.88811e-10	-2.01572	-1.11488
204451533	chr1:204451533:C:A	3.87453e-14	-2.1002	-1.35146	1.84907e-08	-1.59416	-1.32048	3.0356e-10	-2.00333	-1.07747
204451597	chr1:204451597:C:T	3.747e-14	-2.11402	-1.37111	1.72626e-08	-1.63928	-1.34409	2.84984e-10	-2.02414	-1.11981
204451646	chr1:204451646:TCA:T	5.33186e-14	-1.95935	-1.17303	2.82026e-05	5.77761	-1.36235	3.18313e-10	-2.00148	-1.03186
204451775	chr1:204451775:C:T	6.76385e-14	-1.93447	-0.96002	3.68026e-05	5.92136	-1.23994	4.28429e-10	-1.98238	-0.753868
204452016	chr1:204452016:C:T	5.59252e-14	-1.93706	-1.14759	3.31069e-05	5.92397	-1.34838	3.35203e-10	-1.98148	-1.00016
204452019	chr1:204452019:T:C	3.46603e-14	-2.14178	-1.42129	1.59496e-08	-1.62908	-1.4334	2.64775e-10	-1.80185	-1.41565
204452190	chr1:204452190:G:A	3.34597e-13	-3.68066e-10	-1.29574	9.39158e-08	-3.68066e-10	-1.28951	2.06343e-09	-3.68066e-10	-1.16425
204452413	chr1:204452413:A:G	3.41205e-14	-2.14999	-1.42878	1.23956e-08	-1.89596	-1.41861	2.18087e-10	-2.12876	-1.28272
204452624	chr1:204452624:G:A	3.70262e-14	-2.13732	-1.35972	6.05118e-07	2.00088	-1.42737	1.83366e-10	-2.14994	-1.43495
204453180	chr1:204453180:T:C	3.03541e-13	-3.68066e-10	-1.39315	8.62074e-08	-3.68066e-10	-1.37515	1.73733e-09	-3.68066e-10	-1.33627
204453245	chr1:204453245:A:G	5.50901e-14	-2.01597	-1.08373	2.09604e-05	5.43437	-1.31589	3.44836e-10	-2.05514	-0.898166
204453261	chr1:204453261:GCA:G	1.50323e-13	-2.09588	-4.18584e-10	3.9739e-08	-2.14958	-4.18584e-10	7.87262e-10	-2.12782	-4.18584e-10
204453294	chr1:204453294:C:T	1.64263e-13	-2.0072	-4.18584e-10	4.03194e-08	-2.13508	-4.18584e-10	8.38991e-10	-2.06418	-4.18584e-10
204453403	chr1:204453403:T:C	3.44892e-14	-2.14932	-1.41871	1.24512e-08	-1.87563	-1.43447	1.98984e-10	-2.07714	-1.42602
204454039	chr1:204454039:C:T	4.26806e-14	-2.09451	-1.26042	8.65801e-06	4.58469	-1.35036	2.59068e-10	-2.10929	-1.12999
204454055	chr1:204454055:G:A	3.73051e-14	-2.12409	-1.36545	1.38181e-06	2.64733	-1.24809	2.2513e-10	-2.14445	-1.23525
204454067	chr1:204454067:G:A	2.4764e-12	0.705893	-4.18584e-10	3.43896e-07	0.00843084	-4.18584e-10	1.15754e-08	0.560257	-4.18584e-10
204454431	chr1:204454431:G:A	6.43139e-13	-0.642307	-4.18584e-10	2.3098e-07	-0.389577	-4.18584e-10	3.06578e-09	-0.76832	-4.18584e-10
204454683	chr1:204454683:G:A	1.46081e-13	-2.12451	-4.18584e-10	3.98586e-08	-2.14657	-4.18584e-10	1.03271e-09	-1.85643	-4.18584e-10
204455115	chr1:204455115:C:T	1.38781e-12	-3.68066e-10	0.126817	3.5492e-07	-3.68066e-10	0.0399826	7.71821e-09	-3.68066e-10	0.154961
204455301	chr1:204455301:A:G	5.39694e-13	-3.68066e-10	-0.817666	1.43467e-07	-3.68066e-10	-0.865802	4.04212e-09	-3.68066e-10	-0.491853
204455768	chr1:204455768:G:A	5.27292e-13	-3.68066e-10	-0.840914	1.58284e-07	-3.68066e-10	-0.767518	3.51948e-09	-3.68066e-10	-0.630307
204456211	chr1:204456211:G:C	3.14814e-13	-3.68066e-10	-1.35669	1.51853e-07	-3.68066e-10	-0.808999	1.87617e-09	-3.68066e-10	-1.25939
204456303	chr1:204456303:C:T	7.34674e-14	-2.0749	-0.736923	2.00411e-06	2.79195	-1.02091	2.44126e-10	-2.12092	-1.17777
204456333	chr1:204456333:T:C	7.2517e-14	-2.07134	-0.753509	2.03524e-06	2.81994	-1.03348	2.42274e-10	-2.11864	-1.18766
204456365	chr1:204456365:G:A	1.53667e-13	-2.07388	-4.18584e-10	3.97357e-08	-2.14966	-4.18584e-10	7.98738e-10	-2.11334	-4.18584e-10
204456583	chr1:204456583:G:C	2.20734e-12	-3.68066e-10	0.590878	6.97408e-07	-3.68066e-10	0.715461	9.08092e-09	-3.68066e-10	0.317555
204456698	chr1:204456698:G:A	2.94785e-13	-3.68066e-10	-1.42242	9.03109e-08	-3.68066e-10	-1.32865	1.81714e-09	-3.68066e-10	-1.29136
204456941	chr1:204456941:A:T	5.77034e-13	-3.68066e-10	-0.750766	1.71781e-07	-3.68066e-10	-0.68569	3.76958e-09	-3.68066e-10	-0.561656
204457167	chr1:204457167:A:G	3.55835e-14	-2.09991	-1.43688	5.90466e-05	6.41198	-1.25781	2.02376e-10	-2.11059	-1.37566
204457245	chr1:204457245:C:T	5.3344e-14	-2.0298	-1.1021	1.94751e-05	5.37258	-1.32759	3.32467e-10	-2.0642	-0.925632
204457272	chr1:204457272:C:CATCG	1.85346e-13	-1.88644	-4.18584e-10	4.23392e-08	-2.0862	-4.18584e-10	1.14991e-09	-1.74894	-4.18584e-10
204457439	chr1:204457439:T:C	4.60782e-12	-3.68066e-10	1.32684	1.44828e-06	-3.68066e-10	1.44622	1.88548e-08	-3.68066e-10	1.04815
204457652	chr1:204457652:T:C	3.45984e-14	-2.15016	-1.4147	1.47616e-08	-1.78032	-1.35956	2.20466e-10	-1.98321	-1.41742
204457979	chr1:204457979:G:C	4.1857e-14	-1.9482	-1.42621	2.86304e-08	-1.04012	-1.43732	3.66652e-10	-1.47766	-1.4143
204458007	chr1:204458007:G:C	5.5655e-13	-3.68066e-10	-0.786911	1.85193e-07	-3.68066e-10	-0.610509	3.4285e-09	-3.68066e-10	-0.656497
204458011	chr1:204458011:T:C	2.99728e-13	-3.68066e-10	-1.40579	8.25861e-08	-3.68066e-10	-1.41807	1.65319e-09	-3.68066e-10	-1.38592
204458233	chr1:204458233:T:C	8.60026e-14	-2.02066	-0.633628	6.99112e-06	3.83282	-0.812338	5.3342e-10	-2.12897	-0.388093
204458489	chr1:204458489:T:C	5.17889e-14	-1.90675	-1.25475	1.92464e-08	-1.73018	-1.14441	3.34315e-10	-2.02333	-0.960965
204458652	chr1:204458652:C:T	2.66131e-13	-1.52468	-4.18584e-10	6.29189e-08	-1.69006	-4.18584e-10	1.80363e-09	-1.29882	-4.18584e-10
204458805	chr1:204458805:G:A	6.08699e-14	-2.02246	-0.977467	2.19721e-08	-1.89745	-0.844681	5.27261e-10	-2.13085	-0.39783
204458852	chr1:204458852:A:C	4.15387e-13	-3.68066e-10	-1.07946	1.11525e-07	-3.68066e-10	-1.11766	2.86988e-09	-3.68066e-10	-0.834352
204459091	chr1:204459091:TAC:T	4.76939e-14	-1.92196	-1.3219	1.72685e-08	-1.74861	-1.23441	2.94145e-10	-2.03297	-1.07933
204459324	chr1:204459324:A:G	4.81317e-14	-1.91675	-1.31798	1.74737e-08	-1.74178	-1.22944	2.97171e-10	-2.02999	-1.07207
204459648	chr1:204459648:C:T	3.24429e-13	-3.68066e-10	-1.3266	8.78959e-08	-3.68066e-10	-1.35576	1.85048e-09	-3.68066e-10	-1.27318
204459649	chr1:204459649:G:A	2.81476e-12	-3.68066e-10	0.833966	8.63922e-07	-3.68066e-10	0.929572	1.2085e-08	-3.68066e-10	0.603347
204459652	chr1:204459652:C:T	1.60019e-13	-2.03338	-4.18584e-10	5.33837e-08	-1.8544	-4.18584e-10	7.8753e-10	-2.12747	-4.18584e-10
204459735	chr1:204459735:G:A	4.22428e-13	-3.68066e-10	-1.06265	1.3602e-07	-3.68066e-10	-0.919108	2.38773e-09	-3.68066e-10	-1.01828
204459787	chr1:204459787:C:T	3.26811e-13	-3.68066e-10	-1.31929	8.84511e-08	-3.68066e-10	-1.34946	1.86699e-09	-3.68066e-10	-1.26429
204460007	chr1:204460007:C:G	3.6437e-14	-2.10448	-1.4086	1.18978e-08	-1.97164	-1.38392	2.087e-10	-2.04408	-1.4114
204460052	chr1:204460052:G:C	3.24429e-13	-3.68066e-10	-1.3266	8.78959e-08	-3.68066e-10	-1.35576	1.85048e-09	-3.68066e-10	-1.27318
204460084	chr1:204460084:A:T	3.49001e-14	-2.14876	-1.40742	1.03731e-08	-2.09863	-1.39406	1.83266e-10	-2.14869	-1.43675
204460085	chr1:204460085:T:G	3.48988e-14	-2.1488	-1.40742	1.03707e-08	-2.09886	-1.39406	1.83274e-10	-2.14865	-1.43675
204460157	chr1:204460157:A:G	2.91815e-13	-3.68066e-10	-1.43255	8.22278e-08	-3.68066e-10	-1.42242	1.58055e-09	-3.68066e-10	-1.43085
204460527	chr1:204460527:C:T	3.30618e-13	-3.68066e-10	-1.3077	8.92913e-08	-3.68066e-10	-1.34001	1.88826e-09	-3.68066e-10	-1.25297
204460710	chr1:204460710:C:G	5.68354e-13	-3.68066e-10	-0.765923	1.55569e-07	-3.68066e-10	-0.784819	1.93239e-09	-3.68066e-10	-1.22987
204461009	chr1:204461009:G:A	4.12357e-13	-3.68066e-10	-1.08678	1.32449e-07	-3.68066e-10	-0.945711	2.33243e-09	-3.68066e-10	-1.04171
204461066	chr1:204461066:A:G	3.42013e-14	-2.14124	-1.43517	1.00062e-08	-2.09529	-1.43341	1.95073e-10	-2.14375	-1.37925
204461334	chr1:204461334:G:T	6.46305e-14	-1.90931	-1.03067	3.4734e-06	3.55099	-1.23001	2.34959e-10	-1.9541	-1.38287
204461489	chr1:204461489:G:A	3.28903e-13	-3.68066e-10	-1.31291	9.3313e-08	-3.68066e-10	-1.29595	1.66909e-09	-3.68066e-10	-1.37634
204461706	chr1:204461706:C:T	4.93756e-14	-1.8102	-1.39901	5.27577e-05	6.47157	-1.43001	2.71319e-10	-1.84176	-1.35132
204461735	chr1:204461735:T:C	2.09345e-13	-2.12722	0.362533	9.49233e-08	-1.96236	0.683517	8.41882e-10	-2.12794	0.0672044
204461752	chr1:204461752:G:A	2.90829e-13	-3.68066e-10	-1.43593	8.1011e-08	-3.68066e-10	-1.43733	1.57818e-09	-3.68066e-10	-1.43235
204462135	chr1:204462135:G:A	3.12295e-13	-3.68066e-10	-1.36472	8.9258e-08	-3.68066e-10	-1.34038	1.70974e-09	-3.68066e-10	-1.35228
204462214	chr1:204462214:A:G	3.81137e-13	-3.68066e-10	-1.16551	1.202e-07	-3.68066e-10	-1.04275	2.10973e-09	-3.68066e-10	-1.14206
204462837	chr1:204462837:C:T	2.37703e-12	-3.68066e-10	0.664938	8.80156e-07	-3.68066e-10	0.94819	9.2548e-09	-3.68066e-10	0.336521
204462919	chr1:204462919:G:T	3.17567e-13	-3.68066e-10	-1.34798	1.55963e-07	-3.68066e-10	-0.782293	1.90068e-09	-3.68066e-10	-1.24641
204462923	chr1:204462923:T:C	4.24539e-14	-1.97326	-1.38699	5.69372e-06	4.25181	-1.4366	2.0054e-10	-2.10378	-1.39159
204462927	chr1:204462927:T:TA	3.07329e-13	-3.68066e-10	-1.38075	8.87648e-08	-3.68066e-10	-1.34592	1.84179e-09	-3.68066e-10	-1.27788
204462945	chr1:204462945:T:C	6.40626e-14	-2.06066	-0.888152	1.93226e-06	2.86612	-1.13158	2.21529e-10	-2.10702	-1.28881
204463108	chr1:204463108:A:C	5.30525e-14	-1.98383	-1.15355	6.01238e-06	4.18538	-1.31572	2.82676e-10	-2.11784	-1.03424
204463282	chr1:204463282:G:A	8.43089e-14	-2.04045	-0.633727	2.52635e-05	5.37189	-1.06669	6.68219e-10	-2.07115	-0.220611
204463369	chr1:204463369:CCT:C	7.74901e-14	-2.04212	-0.716394	5.64391e-06	3.79321	-0.986789	3.59655e-10	-2.13175	-0.779481
204463965	chr1:204463965:A:C	6.02045e-14	-2.11204	-0.89888	1.46234e-06	2.598	-1.14211	2.13104e-10	-2.13618	-1.29841
204465149	chr1:204465149:T:C	4.16619e-13	-3.68066e-10	-1.0765	1.1138e-07	-3.68066e-10	-1.11896	2.86157e-09	-3.68066e-10	-0.837252
204465376	chr1:204465376:T:C	6.42865e-13	-3.68066e-10	-0.642734	1.92272e-07	-3.68066e-10	-0.572997	3.01405e-09	-3.68066e-10	-0.785338
204465428	chr1:204465428:C:T	3.22955e-13	-3.68066e-10	-1.33116	8.80127e-08	-3.68066e-10	-1.35443	1.80785e-09	-3.68066e-10	-1.29648
204465436	chr1:204465436:C:T	2.09381e-12	-3.68066e-10	0.538071	7.70404e-07	-3.68066e-10	0.815006	8.24913e-09	-3.68066e-10	0.221486
204465592	chr1:204465592:C:T	3.18448e-13	-3.68066e-10	-1.34521	1.56997e-07	-3.68066e-10	-0.775681	1.90825e-09	-3.68066e-10	-1.24243
204465902	chr1:204465902:A:C	5.58319e-14	-1.93605	-1.15028	1.461e-08	-2.12174	-1.02846	2.55126e-10	-2.14771	-1.10691
204466183	chr1:204466183:G:A	2.96728e-13	-3.68066e-10	-1.41585	8.23112e-08	-3.68066e-10	-1.4214	1.64717e-09	-3.68066e-10	-1.38956
204466453	chr1:204466453:G:A	3.20062e-13	-3.68066e-10	-1.34015	8.72276e-08	-3.68066e-10	-1.36339	1.78979e-09	-3.68066e-10	-1.30652
204466795	chr1:204466795:T:C	1.41753e-12	-3.68066e-10	0.148006	4.56431e-07	-3.68066e-10	0.291528	8.06552e-09	-3.68066e-10	0.198977
204466938	chr1:204466938:G:A	4.21721e-14	-2.08825	-1.27866	1.92084e-05	4.92277	-0.891579	2.15638e-10	-2.11082	-1.31196
204467149	chr1:204467149:T:TG	1.40778e-12	-3.68066e-10	0.141099	4.22097e-07	-3.68066e-10	0.213325	5.0525e-09	-3.68066e-10	-0.268739
204467392	chr1:204467392:G:C	3.82214e-14	-2.07306	-1.39221	1.00469e-08	-2.10161	-1.42304	1.84612e-10	-2.14658	-1.43153
204467512	chr1:204467512:A:G	3.91794e-14	-2.04279	-1.39773	9.82535e-09	-2.12075	-1.4262	1.83603e-10	-2.15007	-1.43353
204467573	chr1:204467573:A:G	1.16534e-12	-3.68066e-10	-0.047896	3.84533e-07	-3.68066e-10	0.120121	7.27982e-09	-3.68066e-10	0.0964854
204467820	chr1:204467820:T:C	4.42725e-14	-2.02525	-1.29305	1.04212e-08	-2.12504	-1.36303	2.05811e-10	-2.14806	-1.32136
204467828	chr1:204467828:T:C	4.26483e-14	-2.05417	-1.30151	1.05106e-08	-2.11067	-1.36885	2.05609e-10	-2.14278	-1.32762
204468295	chr1:204468295:C:G	4.34549e-14	-2.03331	-1.30364	1.03837e-08	-2.12131	-1.37037	2.04447e-10	-2.14705	-1.32902
204468339	chr1:204468339:T:A	2.94468e-13	-3.68066e-10	-1.4235	8.23735e-08	-3.68066e-10	-1.42065	1.68472e-09	-3.68066e-10	-1.36702
204468443	chr1:204468443:G:C	2.71317e-13	-1.9089	0.403519	7.43411e-05	4.00599	1.37852	1.01316e-09	-1.84843	-0.0271187
204468593	chr1:204468593:G:A	3.04056e-13	-3.68066e-10	-1.39146	8.53719e-08	-3.68066e-10	-1.38489	1.79378e-09	-3.68066e-10	-1.3043
204468631	chr1:204468631:C:G	5.89583e-14	-2.14955	-0.882291	1.93407e-08	-1.83671	-1.03299	3.51926e-10	-1.96138	-0.971574
204469206	chr1:204469206:C:T	5.62537e-13	-3.68066e-10	-0.776211	1.55867e-07	-3.68066e-10	-0.782904	1.81893e-09	-3.68066e-10	-1.29037
204469580	chr1:204469580:G:A	4.70232e-13	-3.68066e-10	-0.955442	1.31582e-07	-3.68066e-10	-0.952279	2.36824e-09	-3.68066e-10	-1.02648
204469992	chr1:204469992:C:T	3.16698e-13	-3.68066e-10	-1.35072	1.62247e-07	-3.68066e-10	-0.742791	1.91505e-09	-3.68066e-10	-1.23888
204470070	chr1:204470070:T:C	6.52961e-13	-3.68066e-10	-0.62715	2.22247e-07	-3.68066e-10	-0.428118	3.7985e-09	-3.68066e-10	-0.554014
204470131	chr1:204470131:C:A	2.11168e-13	-1.75602	-4.18584e-10	7.81808e-08	-1.47289	-4.18584e-10	1.07883e-09	-1.81274	-4.18584e-10
204470196	chr1:204470196:C:T	2.92345e-13	-3.68066e-10	-1.43073	8.17998e-08	-3.68066e-10	-1.42763	1.67526e-09	-3.68066e-10	-1.37265
204470493	chr1:204470493:A:C	3.05133e-13	-3.68066e-10	-1.38792	8.35502e-08	-3.68066e-10	-1.40646	1.66995e-09	-3.68066e-10	-1.37583
204470672	chr1:204470672:A:G	3.49125e-13	-3.68066e-10	-1.25324	1.02726e-07	-3.68066e-10	-1.19985	1.8422e-09	-3.68066e-10	-1.27766
204470965	chr1:204470965:A:G	2.9201e-13	-3.68066e-10	-1.43188	8.68205e-08	-3.68066e-10	-1.36807	1.62561e-09	-3.68066e-10	-1.40274
204471048	chr1:204471048:C:T	4.9806e-14	-2.02913	-1.1714	2.95454e-08	-1.38306	-1.06292	2.46549e-10	-1.9075	-1.38131
204471693	chr1:204471693:C:T	4.17106e-13	-3.68066e-10	-1.07533	1.18686e-07	-3.68066e-10	-1.05543	1.90516e-09	-3.68066e-10	-1.24405
204471730	chr1:204471730:C:T	3.14325e-13	-3.68066e-10	-1.35824	8.92829e-08	-3.68066e-10	-1.3401	1.66077e-09	-3.68066e-10	-1.38134
204472312	chr1:204472312:C:T	1.42393e-13	-2.15007	-4.18584e-10	4.15536e-08	-2.10493	-4.18584e-10	9.01709e-10	-1.99208	-4.18584e-10
204472415	chr1:204472415:G:A	3.8906e-13	-3.68066e-10	-1.14493	1.06928e-07	-3.68066e-10	-1.15976	1.91652e-09	-3.68066e-10	-1.23811
204472438	chr1:204472438:C:T	4.48393e-13	-3.68066e-10	-1.003	1.44202e-07	-3.68066e-10	-0.860693	2.66497e-09	-3.68066e-10	-0.908426
204472548	chr1:204472548:G:C	4.53506e-13	-3.68066e-10	-0.99166	1.24109e-07	-3.68066e-10	-1.01075	2.17575e-09	-3.68066e-10	-1.11125
204473166	chr1:204473166:A:T	5.10966e-14	-2.00845	-1.1665	2.71703e-08	-1.36755	-1.16224	2.39457e-10	-1.93239	-1.38561
204473458	chr1:204473458:T:TG	3.00327e-13	-3.68066e-10	-1.4038	8.35104e-08	-3.68066e-10	-1.40694	1.69231e-09	-3.68066e-10	-1.36253
204474393	chr1:204474393:C:G	1.17173e-12	-3.68066e-10	-0.042433	3.20452e-07	-3.68066e-10	-0.0621779	6.84871e-09	-3.68066e-10	0.03544
204474731	chr1:204474731:C:T	4.26261e-13	-3.68066e-10	-1.05362	1.21212e-07	-3.68066e-10	-1.03436	2.06476e-09	-3.68066e-10	-1.16361
204474943	chr1:204474943:CCTCT:C	1.54879e-12	-3.68066e-10	0.236562	4.6036e-07	-3.68066e-10	0.3001	6.45919e-09	-3.68066e-10	-0.0231176
204475263	chr1:204475263:C:T	3.09477e-13	-3.68066e-10	-1.37379	8.5975e-08	-3.68066e-10	-1.37785	1.76689e-09	-3.68066e-10	-1.3194
204475407	chr1:204475407:C:T	4.15292e-13	-3.68066e-10	-1.07969	1.32441e-07	-3.68066e-10	-0.945774	2.46757e-09	-3.68066e-10	-0.985388
204475559	chr1:204475559:A:G	1.46003e-13	-2.12504	-4.18584e-10	1.24603e-07	-1.00678	-4.18584e-10	7.70813e-10	-2.14893	-4.18584e-10
204475592	chr1:204475592:G:A	3.80187e-13	-3.68066e-10	-1.168	1.04173e-07	-3.68066e-10	-1.18585	1.87326e-09	-3.68066e-10	-1.26094
204475674	chr1:204475674:C:T	1.61833e-13	-2.0221	-4.18584e-10	4.01406e-08	-2.13952	-4.18584e-10	8.30422e-10	-2.07444	-4.18584e-10
204475720	chr1:204475720:A:G	5.49761e-13	-3.68066e-10	-0.799185	1.85999e-07	-3.68066e-10	-0.606166	3.27419e-09	-3.68066e-10	-0.70255
204475762	chr1:204475762:C:A	3.77977e-13	-3.68066e-10	-1.17383	1.03931e-07	-3.68066e-10	-1.18818	1.86822e-09	-3.68066e-10	-1.26363
204476495	chr1:204476495:G:A	3.7803e-13	-3.68066e-10	-1.17369	1.03469e-07	-3.68066e-10	-1.19264	1.86266e-09	-3.68066e-10	-1.26661
204476531	chr1:204476531:G:A	6.93845e-14	-2.15002	-0.718984	8.75209e-06	3.11542	0.129719	2.84668e-10	-2.149	-0.996051
204477169	chr1:204477169:A:G	3.34123e-13	-3.68066e-10	-1.29716	9.26345e-08	-3.68066e-10	-1.30325	1.93992e-09	-3.68066e-10	-1.22598
204477185	chr1:204477185:T:C	9.73745e-14	-1.97655	-0.553555	5.26079e-08	-1.3286	-0.54044	3.06678e-10	-1.95977	-1.11081
204477281	chr1:204477281:G:A	2.91331e-13	-3.68066e-10	-1.43421	8.11172e-08	-3.68066e-10	-1.43601	1.57144e-09	-3.68066e-10	-1.43663
204477560	chr1:204477560:A:G	4.17671e-14	-2.09103	-1.28552	1.82934e-08	-1.59904	-1.32633	2.29327e-10	-1.94968	-1.41155
204477906	chr1:204477906:T:C	2.93313e-13	-3.68066e-10	-1.42743	1.195e-07	-3.68066e-10	-1.0486	1.66927e-09	-3.68066e-10	-1.37624
204478412	chr1:204478412:A:G	4.50907e-13	-3.68066e-10	-0.997406	1.43899e-07	-3.68066e-10	-0.862799	2.64461e-09	-3.68066e-10	-0.916099
204478470	chr1:204478470:T:A	3.15422e-13	-3.68066e-10	-1.35476	8.80257e-08	-3.68066e-10	-1.35428	1.98779e-09	-3.68066e-10	-1.2016
204478934	chr1:204478934:G:C	3.76763e-13	-1.83207	0.655017	2.04738e-07	-0.400058	-0.110119	3.07307e-09	-1.90955	1.14361
204479888	chr1:204479888:A:G	4.27551e-13	-3.68066e-10	-1.05059	1.15914e-07	-3.68066e-10	-1.07906	2.00043e-09	-3.68066e-10	-1.19526
204480216	chr1:204480216:C:A	7.59769e-13	-3.68066e-10	-0.475654	2.71798e-07	-3.68066e-10	-0.22685	4.64911e-09	-3.68066e-10	-0.351945
204480306	chr1:204480306:A:G	8.5362e-14	-1.41081	-1.25096	1.26489e-05	4.63693	-1.02351	5.44194e-10	-1.30149	-1.19558
204480422	chr1:204480422:G:A	9.1087e-13	-3.68066e-10	-0.294267	3.31607e-07	-3.68066e-10	-0.0279581	6.01473e-09	-3.68066e-10	-0.0944098
204480586	chr1:204480586:G:A	4.03281e-13	-3.68066e-10	-1.10903	1.09332e-07	-3.68066e-10	-1.13752	2.01567e-09	-3.68066e-10	-1.18767
204480824	chr1:204480824:T:C	8.10284e-14	-1.295	-1.41887	9.87277e-09	-2.13116	-1.41097	4.84707e-10	-1.24717	-1.36567
204481107	chr1:204481107:A:G	9.03533e-13	-3.68066e-10	-0.302356	3.28169e-07	-3.68066e-10	-0.0383809	5.97288e-09	-3.68066e-10	-0.101392
204481147	chr1:204481147:T:A	1.04959e-12	-3.68066e-10	-0.152517	2.98012e-07	-3.68066e-10	-0.134777	4.32067e-09	-3.68066e-10	-0.425211
204481213	chr1:204481213:C:G	3.46331e-14	-2.14889	-1.41497	0.00360795	10.2989	-1.03215	1.88493e-10	-2.13923	-1.41808
204481245	chr1:204481245:G:A	1.81108e-13	-1.90958	-4.18584e-10	4.12076e-08	-2.11329	-4.18584e-10	7.76453e-10	-2.14164	-4.18584e-10
204481339	chr1:204481339:C:T	7.17704e-14	-1.42228	-1.41292	1.0052e-08	-2.10693	-1.41721	4.31711e-10	-1.37466	-1.35396
204481354	chr1:204481354:A:G	7.18907e-14	-1.40607	-1.42745	1.01293e-08	-2.11704	-1.39943	4.2536e-10	-1.36026	-1.38319
204481958	chr1:204481958:C:T	8.35095e-14	-1.25706	-1.42664	9.84283e-09	-2.13421	-1.41095	4.97056e-10	-1.22782	-1.35985
204482367	chr1:204482367:T:C	8.41428e-14	-1.31862	-1.35754	1.37864e-08	-2.12323	-1.085	4.49413e-10	-1.26986	-1.41858
204482373	chr1:204482373:T:C	3.72191e-13	-3.68066e-10	-1.18926	1.00051e-07	-3.68066e-10	-1.22623	2.64036e-09	-3.68066e-10	-0.917704
204482753	chr1:204482753:C:T	3.20066e-13	-3.68066e-10	-1.34014	9.23228e-08	-3.68066e-10	-1.30662	1.72875e-09	-3.68066e-10	-1.34122
204483000	chr1:204483000:G:A	3.42375e-14	-2.14135	-1.434	1.63265e-08	-1.63562	-1.4035	2.6356e-10	-1.79597	-1.42613
204483119	chr1:204483119:C:T	3.45578e-14	-2.13063	-1.43541	1.7382e-08	-1.56801	-1.40846	2.7797e-10	-1.73995	-1.42892
204483150	chr1:204483150:A:G	4.32075e-13	-1.44642	0.406347	1.26778e-05	3.87531	-0.259612	1.10839e-09	-1.27184	-0.513874
204483284	chr1:204483284:G:A	2.95381e-13	-3.68066e-10	-1.4204	8.1893e-08	-3.68066e-10	-1.4265	1.59349e-09	-3.68066e-10	-1.42269
204483520	chr1:204483520:G:A	9.29611e-13	-3.68066e-10	-0.273902	3.35133e-07	-3.68066e-10	-0.0173819	6.06798e-09	-3.68066e-10	-0.0855948
204483651	chr1:204483651:G:A	4.09963e-13	-1.46236	0.36976	1.1749e-05	3.83046	-0.290847	1.05958e-09	-1.29154	-0.539209
204483867	chr1:204483867:G:C	2.91499e-13	-3.68066e-10	-1.43363	8.13338e-08	-3.68066e-10	-1.43335	1.57061e-09	-3.68066e-10	-1.43715
204484007	chr1:204484007:C:T	3.02157e-13	-3.68066e-10	-1.39772	8.38766e-08	-3.68066e-10	-1.40256	1.67988e-09	-3.68066e-10	-1.3699
204484087	chr1:204484087:G:A	8.45023e-13	-3.68066e-10	-0.369304	2.52574e-07	-3.68066e-10	-0.300204	5.4649e-09	-3.68066e-10	-0.190276
204484192	chr1:204484192:C:T	1.12501e-13	-2.13425	-0.251454	0.000163075	7.25756	-1.0875	4.82706e-10	-2.14949	-0.467482
204484565	chr1:204484565:C:T	1.0445e-13	-1.03796	-1.422	9.64001e-09	-2.14958	-1.41641	6.20834e-10	-1.01497	-1.35034
204484656	chr1:204484656:A:C	1.33256e-13	-0.867307	-1.34909	9.46651e-09	-2.14751	-1.43664	7.92974e-10	-0.867827	-1.25276
204485199	chr1:204485199:C:T	3.31441e-13	-3.68066e-10	-1.30522	9.63251e-08	-3.68066e-10	-1.26418	1.79595e-09	-3.68066e-10	-1.30309
204485223	chr1:204485223:G:A	4.53983e-14	-2.02446	-1.26874	1.1776e-08	-2.04465	-1.32119	2.26837e-10	-2.079	-1.29315
204485401	chr1:204485401:CT:C	9.22153e-14	-2.14813	-0.436412	3.27341e-08	-2.01972	-0.32377	3.85632e-10	-2.14944	-0.69205
204485404	chr1:204485404:A:G	9.1904e-14	-2.14887	-0.439057	3.24266e-08	-2.02646	-0.326473	3.84607e-10	-2.14985	-0.694305
204485613	chr1:204485613:G:A	2.57223e-13	-1.3904	-0.168322	9.52274e-06	4.04393	-0.714402	8.02619e-10	-1.22143	-0.887063
204485823	chr1:204485823:G:A	7.50276e-14	-2.14926	-0.641556	2.51007e-08	-2.03043	-0.578587	3.16451e-10	-2.1489	-0.890302
204485876	chr1:204485876:T:C	2.92747e-13	-3.68066e-10	-1.42936	8.10245e-08	-3.68066e-10	-1.43716	1.58279e-09	-3.68066e-10	-1.42943
204486100	chr1:204486100:A:C	3.22062e-13	-3.68066e-10	-1.33392	8.97536e-08	-3.68066e-10	-1.33484	1.88668e-09	-3.68066e-10	-1.2538
204486694	chr1:204486694:C:T	5.31826e-13	-3.68066e-10	-0.832351	1.43e-07	-3.68066e-10	-0.869063	2.58538e-09	-3.68066e-10	-0.938749
204487018	chr1:204487018:G:A	9.21689e-13	-3.68066e-10	-0.28246	3.35094e-07	-3.68066e-10	-0.017499	6.12067e-09	-3.68066e-10	-0.0769497
204487154	chr1:204487154:G:A	8.87294e-14	-1.18717	-1.43591	1.01337e-08	-2.13835	-1.37769	4.99489e-10	-1.18566	-1.39713
204487301	chr1:204487301:G:A	1.17194e-12	-3.68066e-10	-0.0422558	4.22413e-07	-3.68066e-10	0.214073	6.15322e-09	-3.68066e-10	-0.0716447
204487488	chr1:204487488:C:T	3.30177e-13	-3.68066e-10	-1.30904	9.45417e-08	-3.68066e-10	-1.28287	1.72725e-09	-3.68066e-10	-1.34209
204487707	chr1:204487707:C:T	2.90597e-13	-3.68066e-10	-1.43673	8.10686e-08	-3.68066e-10	-1.43661	1.5742e-09	-3.68066e-10	-1.43487
204487794	chr1:204487794:A:G	2.90451e-13	-3.68066e-10	-1.43723	8.11384e-08	-3.68066e-10	-1.43575	1.57308e-09	-3.68066e-10	-1.43559
204487855	chr1:204487855:T:G	1.9684e-13	-0.422682	-1.4036	1.32144e-08	-1.95191	-1.29869	1.51818e-09	-0.0928397	-1.37827
204488208	chr1:204488208:G:A	8.90456e-14	-1.18397	-1.43555	1.06124e-08	-2.13728	-1.3326	4.98236e-10	-1.16236	-1.42294
204488354	chr1:204488354:C:G	5.30501e-13	-3.68066e-10	-0.834845	1.42648e-07	-3.68066e-10	-0.871528	2.57942e-09	-3.68066e-10	-0.941056
204488658	chr1:204488658:C:T	3.28879e-13	-1.41351	0.10053	1.70065e-07	-2.04526	1.34953	1.01777e-09	-1.33211	-0.53889
204489753	chr1:204489753:C:T	4.09562e-13	-3.68066e-10	-1.09358	1.10902e-07	-3.68066e-10	-1.12326	2.00659e-09	-3.68066e-10	-1.19219
204489924	chr1:204489924:G:A	3.13571e-13	-3.68066e-10	-1.36064	8.90383e-08	-3.68066e-10	-1.34284	1.80716e-09	-3.68066e-10	-1.29686
204490400	chr1:204490400:C:T	4.95916e-14	-2.04251	-1.16234	2.72537e-08	-1.24888	-1.27784	4.54691e-10	-1.49285	-1.18391
204490633	chr1:204490633:G:GC	1.52031e-13	-2.08458	-4.18584e-10	4.9088e-08	-1.9383	-4.18584e-10	8.37369e-10	-2.06611	-4.18584e-10
204490658	chr1:204490658:T:C	3.6385e-13	-1.61647	0.404539	7.37014e-06	3.33732	-0.264034	8.9928e-10	-1.47757	-0.517211
204491339	chr1:204491339:A:G	3.62323e-13	-3.68066e-10	-1.21613	9.87084e-08	-3.68066e-10	-1.23974	1.81387e-09	-3.68066e-10	-1.29316
204491553	chr1:204491553:T:C	1.0044e-13	-1.28211	-1.217	1.9161e-08	-2.12424	-0.754787	5.02025e-10	-1.22105	-1.35668
204492354	chr1:204492354:C:A	1.08462e-12	-3.68066e-10	-0.119681	3.88707e-07	-3.68066e-10	0.130915	5.70189e-09	-3.68066e-10	-0.147823
204492435	chr1:204492435:T:C	2.9417e-13	-3.68066e-10	-1.42451	8.14018e-08	-3.68066e-10	-1.43251	1.60285e-09	-3.68066e-10	-1.41684
204492494	chr1:204492494:C:T	8.9921e-14	-1.18317	-1.42657	9.87305e-09	-2.13784	-1.40426	5.1839e-10	-1.18162	-1.36403
204492922	chr1:204492922:A:G	4.38307e-13	-1.38912	0.363369	2.39979e-07	-2.05263	1.70128	1.28021e-09	-1.30404	-0.337558
204493482	chr1:204493482:A:AT	2.90601e-13	-3.68066e-10	-1.43672	8.14431e-08	-3.68066e-10	-1.43201	1.63908e-09	-3.68066e-10	-1.39449
204493484	chr1:204493484:G:A	3.46357e-14	-2.14853	-1.41525	0.0164434	10.7569	0.0266406	1.86288e-10	-2.14375	-1.42534
204493662	chr1:204493662:C:CCA	3.01701e-13	-3.68066e-10	-1.39923	8.40673e-08	-3.68066e-10	-1.40029	1.60123e-09	-3.68066e-10	-1.41785
204493928	chr1:204493928:G:A	7.91813e-13	-3.68066e-10	-0.434342	2.21772e-07	-3.68066e-10	-0.430259	5.2293e-09	-3.68066e-10	-0.234344
204494174	chr1:204494174:A:C	3.11837e-13	-3.68066e-10	-1.36619	8.64467e-08	-3.68066e-10	-1.37238	1.74386e-09	-3.68066e-10	-1.33252
204496650	chr1:204496650:T:C	7.25063e-13	-3.68066e-10	-0.522409	1.94193e-07	-3.68066e-10	-0.563059	3.48664e-09	-3.68066e-10	-0.639683
204496804	chr1:204496804:G:A	4.32567e-13	-3.68066e-10	-1.03893	1.36267e-07	-3.68066e-10	-0.917292	1.94312e-09	-3.68066e-10	-1.22432
204496948	chr1:204496948:C:T	3.01718e-13	-3.68066e-10	-1.39917	8.38654e-08	-3.68066e-10	-1.4027	1.61081e-09	-3.68066e-10	-1.41189
204497048	chr1:204497048:G:A	6.5517e-14	-1.61076	-1.31559	1.94478e-08	-1.95102	-0.913154	3.34284e-10	-1.54841	-1.43597
204497209	chr1:204497209:A:G	6.1414e-13	-3.68066e-10	-0.688445	1.6253e-07	-3.68066e-10	-0.74105	3.42818e-09	-3.68066e-10	-0.656592
204497579	chr1:204497579:T:A	3.49059e-13	-3.68066e-10	-1.25343	9.9123e-08	-3.68066e-10	-1.23555	1.7133e-09	-3.68066e-10	-1.3502
204497894	chr1:204497894:A:G	3.44652e-13	-3.68066e-10	-1.26613	1.04648e-07	-3.68066e-10	-1.18131	1.64257e-09	-3.68066e-10	-1.39236
204499573	chr1:204499573:A:G	8.89135e-13	-3.68066e-10	-0.318419	2.38278e-07	-3.68066e-10	-0.358471	4.0401e-09	-3.68066e-10	-0.492352
204500016	chr1:204500016:A:G	1.22016e-12	-3.68066e-10	-0.00193413	3.36994e-07	-3.68066e-10	-0.011846	4.98278e-09	-3.68066e-10	-0.282632
204500186	chr1:204500186:T:C	3.49305e-14	-2.13328	-1.42202	0.0497136	11.8555	0.0343512	1.90848e-10	-2.11502	-1.42988
204500915	chr1:204500915:AC:A	1.01862e-12	-3.68066e-10	-0.182464	3.67684e-07	-3.68066e-10	0.0753132	5.5081e-09	-3.68066e-10	-0.182402
204501001	chr1:204501001:G:C	7.53521e-14	-1.39337	-1.39312	1.05424e-08	-2.06216	-1.41434	5.11833e-10	-1.34223	-1.21614
204501375	chr1:204501375:C:T	2.89244e-13	-1.4414	-4.18584e-10	5.69151e-08	-1.79035	-4.18584e-10	1.27578e-09	-1.64506	-4.18584e-10
204501914	chr1:204501914:TC:T	4.84228e-14	-1.79421	-1.43448	1.57503e-08	-1.81891	-1.25614	2.97778e-10	-1.72128	-1.37875
204502498	chr1:204502498:T:C	2.95389e-13	-3.68066e-10	-1.42037	8.14046e-08	-3.68066e-10	-1.43248	1.61725e-09	-3.68066e-10	-1.4079
204502549	chr1:204502549:G:A	1.57406e-13	-2.04984	-4.18584e-10	5.26516e-08	-1.86821	-4.18584e-10	7.95848e-10	-2.11697	-4.18584e-10
204503011	chr1:204503011:A:G	4.30641e-14	-2.14753	-1.19845	1.62609e-08	-1.72636	-1.31679	2.93252e-10	-1.84592	-1.26942
204503151	chr1:204503151:C:T	8.65138e-14	-1.31126	-1.33711	2.51828e-08	-1.21087	-1.39488	3.22804e-10	-1.89024	-1.12909
204503767	chr1:204503767:C:A	3.38009e-13	-3.68066e-10	-1.2856	9.64508e-08	-3.68066e-10	-1.26288	2.01139e-09	-3.68066e-10	-1.18979
204504102	chr1:204504102:T:C	4.76387e-13	-3.68066e-10	-0.942437	1.29375e-07	-3.68066e-10	-0.969194	2.68768e-09	-3.68066e-10	-0.899942
204504406	chr1:204504406:T:C	6.92293e-13	-3.68066e-10	-0.568659	1.8666e-07	-3.68066e-10	-0.602621	3.35726e-09	-3.68066e-10	-0.677497
204505011	chr1:204505011:G:A	9.22255e-13	-3.68066e-10	-0.281846	3.21392e-07	-3.68066e-10	-0.0592484	6.05951e-09	-3.68066e-10	-0.0869918
204505204	chr1:204505204:C:T	3.43847e-13	-3.68066e-10	-1.26847	9.82552e-08	-3.68066e-10	-1.24434	2.06872e-09	-3.68066e-10	-1.16169
204505232	chr1:204505232:C:T	5.99523e-13	-3.68066e-10	-0.712534	1.94426e-07	-3.68066e-10	-0.561859	3.70248e-09	-3.68066e-10	-0.579618
204506465	chr1:204506465:A:G	2.94652e-13	-3.68066e-10	-1.42287	8.27362e-08	-3.68066e-10	-1.41625	1.58752e-09	-3.68066e-10	-1.42645
204506636	chr1:204506636:C:G	6.20639e-13	-3.68066e-10	-0.677919	1.81655e-07	-3.68066e-10	-0.629803	2.85661e-09	-3.68066e-10	-0.838985
204507792	chr1:204507792:A:T	2.96128e-13	-3.68066e-10	-1.41787	8.33703e-08	-3.68066e-10	-1.40862	1.66161e-09	-3.68066e-10	-1.38084
204507864	chr1:204507864:T:C	1.51803e-13	-2.08608	-4.18584e-10	2.46791e-07	-0.323368	-4.18584e-10	9.29947e-10	-1.96125	-4.18584e-10
204508397	chr1:204508397:T:A	1.5485e-13	-1.78109	-0.285127	2.68149e-06	2.85701	-0.794791	4.937e-10	-1.62547	-0.96898
204508849	chr1:204508849:A:G	7.15925e-14	-1.484	-1.35367	1.07313e-08	-2.0269	-1.43184	5.04939e-10	-1.43736	-1.13458
204509521	chr1:204509521:C:T	5.61021e-14	-1.65652	-1.42497	1.47579e-08	-1.93304	-1.2071	3.27317e-10	-1.60492	-1.40053
204509954	chr1:204509954:T:C	3.55334e-13	-1.23561	-4.18584e-10	7.55594e-08	-1.50699	-4.18584e-10	2.26334e-09	-1.07178	-4.18584e-10
204510000	chr1:204510000:A:G	6.58617e-13	-3.68066e-10	-0.618526	1.7749e-07	-3.68066e-10	-0.652997	3.20212e-09	-3.68066e-10	-0.724807
204510048	chr1:204510048:T:C	6.76315e-14	-1.51541	-1.37918	1.62043e-08	-2.002	-1.04464	3.70109e-10	-1.44901	-1.43357
204510661	chr1:204510661:C:T	7.98827e-13	-3.68066e-10	-0.425523	2.06354e-07	-3.68066e-10	-0.502316	4.42975e-09	-3.68066e-10	-0.400278
204511226	chr1:204511226:C:T	2.95071e-13	-3.68066e-10	-1.42145	8.18577e-08	-3.68066e-10	-1.42693	1.59217e-09	-3.68066e-10	-1.42352
204511614	chr1:204511614:T:A	1.46335e-13	-0.699533	-1.42324	1.05868e-08	-2.04044	-1.43187	1.12225e-09	-0.340485	-1.4328
204512081	chr1:204512081:G:A	6.55613e-14	-1.5427	-1.38299	1.6268e-08	-1.98736	-1.05535	3.60608e-10	-1.47648	-1.4321
204512240	chr1:204512240:T:C	6.33673e-14	-1.57019	-1.38953	1.62144e-08	-1.97259	-1.07341	3.5107e-10	-1.50554	-1.42985
204512268	chr1:204512268:A:G	2.66002e-13	-2.09227	0.567109	0.000256992	4.7667	1.85819	1.06007e-09	-1.96121	0.130925
204512882	chr1:204512882:T:C	3.39057e-13	-3.68066e-10	-1.2825	9.68342e-08	-3.68066e-10	-1.25891	1.9966e-09	-3.68066e-10	-1.19717
204513134	chr1:204513134:G:A	5.70201e-14	-1.64025	-1.42502	1.46215e-08	-1.94225	-1.20717	3.32947e-10	-1.5879	-1.40049
204513161	chr1:204513161:G:A	3.68115e-13	-3.68066e-10	-1.20027	1.04925e-07	-3.68066e-10	-1.17867	2.37933e-09	-3.68066e-10	-1.0218
204513466	chr1:204513466:C:T	7.19361e-14	-1.52305	-1.30984	1.08677e-08	-2.00881	-1.4373	5.27615e-10	-1.47792	-1.05009
204513640	chr1:204513640:G:A	1.65144e-12	-3.68066e-10	0.300737	4.5516e-07	-3.68066e-10	0.288739	6.53821e-09	-3.68066e-10	-0.0109573
204513723	chr1:204513723:T:C	3.6755e-13	-3.68066e-10	-1.20181	1.04753e-07	-3.68066e-10	-1.18031	2.37438e-09	-3.68066e-10	-1.02388
204514076	chr1:204514076:G:A	1.29186e-12	-3.68066e-10	0.0551732	4.77282e-07	-3.68066e-10	0.336198	7.0692e-09	-3.68066e-10	0.0671271
204514594	chr1:204514594:T:G	2.90567e-13	-3.68066e-10	-1.43683	8.10387e-08	-3.68066e-10	-1.43698	1.57147e-09	-3.68066e-10	-1.43661
204515185	chr1:204515185:C:G	8.17506e-14	-2.1493	-0.55569	2.43607e-08	-1.9327	-0.706238	4.69331e-10	-2.04478	-0.600284
204515429	chr1:204515429:A:G	2.25598e-13	-0.591813	-1.0981	1.13257e-08	-2.09944	-1.3054	1.17789e-09	-0.56134	-1.16356
204516250	chr1:204516250:G:GC	3.42093e-13	-3.68066e-10	-1.27359	9.4232e-08	-3.68066e-10	-1.28615	1.70317e-09	-3.68066e-10	-1.35613
204516697	chr1:204516697:G:A	8.10963e-14	-2.14267	-0.57036	2.28794e-08	-1.98172	-0.71995	4.45811e-10	-2.07801	-0.618474
204517077	chr1:204517077:G:C	6.44184e-14	-1.55855	-1.38472	1.12586e-08	-1.99104	-1.41974	4.37644e-10	-1.51442	-1.20055
204517364	chr1:204517364:A:G	2.04545e-12	-3.68066e-10	0.514706	7.77321e-07	-3.68066e-10	0.823943	1.08879e-08	-3.68066e-10	0.499029
204518040	chr1:204518040:C:A	5.82334e-13	-3.68066e-10	-0.741624	1.76583e-07	-3.68066e-10	-0.658119	2.8966e-09	-3.68066e-10	-0.825082
204518651	chr1:204518651:C:T	2.93343e-13	-3.68066e-10	-1.42733	8.14614e-08	-3.68066e-10	-1.43178	1.58242e-09	-3.68066e-10	-1.42966
204519072	chr1:204519072:G:C	2.92478e-13	-3.68066e-10	-1.43028	8.12774e-08	-3.68066e-10	-1.43404	1.5785e-09	-3.68066e-10	-1.43215
204519150	chr1:204519150:G:C	6.40242e-14	-1.56868	-1.38072	1.63868e-08	-1.97098	-1.06445	3.47932e-10	-1.51037	-1.434
204519559	chr1:204519559:A:G	3.69524e-14	-2.12586	-1.37318	0.0904965	12.107	0.381935	2.00884e-10	-2.10432	-1.38932
204520015	chr1:204520015:T:C	6.06129e-14	-1.62874	-1.37542	1.71939e-08	-1.93612	-1.05123	3.26873e-10	-1.57165	-1.43515
204520429	chr1:204520429:C:A	4.61738e-14	-1.86885	-1.40741	2.00495e-08	-1.71519	-1.11852	2.64053e-10	-1.79801	-1.42221
204521505	chr1:204521505:C:CT	1.70312e-13	-1.97104	-4.18584e-10	4.05751e-08	-2.12875	-4.18584e-10	8.63617e-10	-2.03525	-4.18584e-10
204521546	chr1:204521546:C:T	3.67185e-14	-2.09426	-1.41113	0.135632	12.7505	0.143073	2.03e-10	-2.06257	-1.4206
204522483	chr1:204522483:C:T	6.99187e-13	-3.68066e-10	-0.558749	1.84976e-07	-3.68066e-10	-0.611684	4.03788e-09	-3.68066e-10	-0.4929
204522484	chr1:204522484:G:A	6.22123e-14	-1.61084	-1.36728	1.76546e-08	-1.94686	-1.01406	3.33537e-10	-1.55065	-1.43598
204522500	chr1:204522500:C:T	4.14408e-14	-2.11761	-1.26679	1.49942e-08	-1.88932	-1.23493	2.10857e-10	-2.10604	-1.33916
204522523	chr1:204522523:G:A	3.3606e-13	-3.68066e-10	-1.29138	9.13524e-08	-3.68066e-10	-1.31719	1.83139e-09	-3.68066e-10	-1.28355
204522674	chr1:204522674:A:G	6.16172e-14	-1.59183	-1.3959	1.1579e-08	-1.97148	-1.41123	4.11585e-10	-1.55152	-1.22484
204523025	chr1:204523025:C:G	5.95776e-14	-1.63813	-1.38326	1.69554e-08	-1.92923	-1.07209	3.24525e-10	-1.58082	-1.43319
204523159	chr1:204523159:G:A	9.38234e-14	-1.4051	-1.16216	5.50109e-08	-0.548908	-1.27547	2.95132e-10	-1.75417	-1.35479
204523217	chr1:204523217:C:A	2.95886e-13	-3.68066e-10	-1.41869	8.20285e-08	-3.68066e-10	-1.42484	1.59611e-09	-3.68066e-10	-1.42105
204523394	chr1:204523394:G:A	3.59045e-14	-2.10057	-1.42724	0.0798219	12.3731	-0.00965548	1.97082e-10	-2.08011	-1.43265
204523656	chr1:204523656:T:C	1.50457e-13	-1.83406	-0.26093	2.25749e-06	2.6664	-0.776303	4.70177e-10	-1.69096	-0.952308
204523899	chr1:204523899:G:T	7.22407e-13	-3.68066e-10	-0.526079	1.94946e-07	-3.68066e-10	-0.55919	3.3672e-09	-3.68066e-10	-0.67454
204524288	chr1:204524288:T:C	3.7887e-13	-3.68066e-10	-1.17147	1.08987e-07	-3.68066e-10	-1.14068	2.3158e-09	-3.68066e-10	-1.04887
204524434	chr1:204524434:G:T	3.30715e-13	-3.68066e-10	-1.30741	2.41964e-07	-3.68066e-10	-0.343122	2.03455e-09	-3.68066e-10	-1.17835
204524435	chr1:204524435:C:T	3.3083e-13	-3.68066e-10	-1.30706	2.42199e-07	-3.68066e-10	-0.34215	2.03551e-09	-3.68066e-10	-1.17788
204524953	chr1:204524953:CTG:C	1.1063e-12	-3.68066e-10	-0.0998923	3.76147e-07	-3.68066e-10	0.0980703	5.50391e-09	-3.68066e-10	-0.183163
204525155	chr1:204525155:C:T	1.32825e-13	-1.82387	-0.395769	2.11618e-06	2.70358	-0.878121	4.36362e-10	-1.68011	-1.0378
204525308	chr1:204525308:C:T	1.32849e-13	-1.83274	-0.386719	2.06004e-06	2.6685	-0.869931	4.34333e-10	-1.6911	-1.03147
204525610	chr1:204525610:G:A	2.96127e-13	-3.68066e-10	-1.41788	8.18234e-08	-3.68066e-10	-1.42735	1.60981e-09	-3.68066e-10	-1.4125
204526125	chr1:204526125:G:A	6.15012e-14	-1.61139	-1.37822	1.71727e-08	-1.94623	-1.04236	3.3355e-10	-1.55279	-1.4338
204526146	chr1:204526146:C:G	7.44215e-13	-3.68066e-10	-0.496339	2.00806e-07	-3.68066e-10	-0.52957	3.45401e-09	-3.68066e-10	-0.649086
204526708	chr1:204526708:C:G	6.80631e-13	-3.68066e-10	-0.585647	1.83915e-07	-3.68066e-10	-0.617435	3.18901e-09	-3.68066e-10	-0.728909
204526718	chr1:204526718:C:A	6.81788e-13	-3.68066e-10	-0.583949	1.84225e-07	-3.68066e-10	-0.615753	3.19411e-09	-3.68066e-10	-0.727314
204526752	chr1:204526752:C:T	3.63976e-13	-3.68066e-10	-1.21158	1.04512e-07	-3.68066e-10	-1.18261	2.20677e-09	-3.68066e-10	-1.09709
204527468	chr1:204527468:A:G	4.36217e-13	-3.68066e-10	-1.03053	1.18662e-07	-3.68066e-10	-1.05563	2.45375e-09	-3.68066e-10	-0.991002
204527572	chr1:204527572:G:A	2.73406e-13	-1.49771	-4.18584e-10	3.43625e-07	0.00764188	-4.18584e-10	4.89517e-09	-0.300371	-4.18584e-10
204527701	chr1:204527701:C:CTT	1.15097e-13	-0.92792	-1.43497	1.05216e-08	-2.09621	-1.38227	8.64351e-10	-0.60821	-1.42619
204527728	chr1:204527728:C:A	6.15324e-14	-1.61847	-1.37064	1.76017e-08	-1.94165	-1.02227	3.31208e-10	-1.55821	-1.43542
204527767	chr1:204527767:A:G	6.26127e-14	-1.60295	-1.36875	1.75094e-08	-1.95175	-1.01743	3.36196e-10	-1.54296	-1.43572
204528177	chr1:204528177:A:G	2.90531e-13	-3.68066e-10	-1.43696	8.10447e-08	-3.68066e-10	-1.43691	1.57127e-09	-3.68066e-10	-1.43674
204528228	chr1:204528228:A:G	9.5007e-14	-2.0955	-0.459222	3.66226e-08	-1.83837	-0.392874	3.96715e-10	-2.09058	-0.722578
204528285	chr1:204528285:A:G	6.9096e-14	-1.47866	-1.39451	1.09334e-08	-2.02779	-1.4123	4.64337e-10	-1.43422	-1.22155
204528754	chr1:204528754:A:G	6.0001e-13	-3.68066e-10	-0.711722	1.62253e-07	-3.68066e-10	-0.742756	2.94238e-09	-3.68066e-10	-0.809403
204528785	chr1:204528785:G:C	1.2084e-13	-0.877518	-1.43668	1.03006e-08	-2.08873	-1.41098	8.96263e-10	-0.561931	-1.43621
204529236	chr1:204529236:C:T	9.16308e-14	-2.07977	-0.511135	3.59363e-08	-1.80221	-0.447954	3.8528e-10	-2.07443	-0.76798
204529771	chr1:204529771:T:C	3.731e-13	-3.68066e-10	-1.18682	1.07048e-07	-3.68066e-10	-1.15863	2.26992e-09	-3.68066e-10	-1.06887
204529928	chr1:204529928:A:G	6.51268e-14	-1.60082	-1.33151	1.7931e-08	-1.95319	-0.992192	3.31824e-10	-1.5562	-1.43557
204531129	chr1:204531129:G:A	3.57415e-14	-2.09739	-1.43496	0.0751381	12.4344	-0.131448	1.96739e-10	-2.07748	-1.43702
204532255	chr1:204532255:C:T	3.54523e-14	-2.11645	-1.42403	0.0822244	12.3616	0.0314986	1.95213e-10	-2.09216	-1.43012
204532272	chr1:204532272:C:T	8.68712e-13	-3.68066e-10	-0.341657	2.61527e-07	-3.68066e-10	-0.265371	5.69913e-09	-3.68066e-10	-0.148307
204533078	chr1:204533078:G:A	8.68469e-13	-3.68066e-10	-0.341936	2.6147e-07	-3.68066e-10	-0.265591	5.69783e-09	-3.68066e-10	-0.148536
204533732	chr1:204533732:T:A	2.9444e-13	-3.68066e-10	-1.42359	8.14755e-08	-3.68066e-10	-1.43161	1.59727e-09	-3.68066e-10	-1.42033
204533817	chr1:204533817:C:G	3.40631e-13	-3.68066e-10	-1.27787	9.23839e-08	-3.68066e-10	-1.30596	1.81176e-09	-3.68066e-10	-1.29432
204534517	chr1:204534517:T:G	2.68521e-13	-1.51574	-4.18584e-10	1.05201e-07	-1.17603	-4.18584e-10	1.51333e-09	-1.47431	-4.18584e-10
204534688	chr1:204534688:C:G	8.59467e-14	-2.08832	-0.566619	3.32058e-08	-1.82123	-0.50796	3.62452e-10	-2.08344	-0.820042
204535124	chr1:204535124:G:A	1.5545e-13	-2.06235	-4.18584e-10	4.05103e-08	-2.13035	-4.18584e-10	8.94359e-10	-2.00027	-4.18584e-10
204535250	chr1:204535250:C:T	2.90464e-13	-3.68066e-10	-1.43719	8.11586e-08	-3.68066e-10	-1.4355	1.57274e-09	-3.68066e-10	-1.4358
204535359	chr1:204535359:G:A	6.80383e-14	-1.5689	-1.3197	1.84952e-08	-1.97204	-0.942355	3.47963e-10	-1.50876	-1.43552
204535399	chr1:204535399:T:C	6.58568e-14	-1.49394	-1.42724	1.13864e-08	-2.0266	-1.37289	4.23673e-10	-1.44092	-1.3065
204535449	chr1:204535449:A:G	2.96722e-13	-3.68066e-10	-1.41587	8.15897e-08	-3.68066e-10	-1.43021	1.60586e-09	-3.68066e-10	-1.41496
204535535	chr1:204535535:T:C	3.34642e-13	-3.68066e-10	-1.29561	9.09011e-08	-3.68066e-10	-1.32214	1.78396e-09	-3.68066e-10	-1.30978
204535815	chr1:204535815:A:C	2.94705e-13	-3.68066e-10	-1.42269	8.13128e-08	-3.68066e-10	-1.43361	1.61353e-09	-3.68066e-10	-1.4102
204536028	chr1:204536028:G:A	8.41981e-14	-1.41926	-1.25624	3.73535e-08	-0.861555	-1.34993	5.49071e-10	-1.36865	-1.1195
204536359	chr1:204536359:T:C	1.68226e-13	-1.84385	-0.139505	2.35881e-06	2.61928	-0.685279	5.01977e-10	-1.70166	-0.876157
204536377	chr1:204536377:C:T	3.02887e-13	-3.68066e-10	-1.39531	8.32467e-08	-3.68066e-10	-1.4101	1.64821e-09	-3.68066e-10	-1.38893
204536979	chr1:204536979:C:T	6.35169e-14	-1.53263	-1.42474	1.15987e-08	-2.00202	-1.37899	4.06541e-10	-1.49095	-1.29775
204537046	chr1:204537046:CT:C	3.57335e-14	-2.10347	-1.42911	0.0744268	12.3273	-0.033836	1.95984e-10	-2.08432	-1.43402
204537124	chr1:204537124:G:C	3.35754e-13	-3.68066e-10	-1.29229	9.11718e-08	-3.68066e-10	-1.31916	1.78951e-09	-3.68066e-10	-1.30668
204538313	chr1:204538313:G:A	2.93756e-13	-3.68066e-10	-1.42592	8.15424e-08	-3.68066e-10	-1.43079	1.58459e-09	-3.68066e-10	-1.4283
204538677	chr1:204538677:T:C	4.95247e-13	-3.68066e-10	-0.903611	1.43336e-07	-3.68066e-10	-0.866721	3.17288e-09	-3.68066e-10	-0.733982
204538862	chr1:204538862:C:T	6.59045e-13	-3.68066e-10	-0.617876	1.78222e-07	-3.68066e-10	-0.64888	3.25735e-09	-3.68066e-10	-0.707706
204539019	chr1:204539019:G:A	6.28746e-14	-2.13923	-0.828295	0.00683556	11.343	-1.43725	3.59528e-10	-2.12066	-0.790928
204539031	chr1:204539031:G:A	4.6271e-14	-1.8758	-1.39835	2.09675e-08	-1.70671	-1.08222	2.61722e-10	-1.80295	-1.42614
204539064	chr1:204539064:T:C	2.91074e-13	-3.68066e-10	-1.43509	8.10159e-08	-3.68066e-10	-1.43726	1.57436e-09	-3.68066e-10	-1.43477
204539523	chr1:204539523:T:G	2.4928e-13	-1.59009	-4.18584e-10	5.03525e-08	-1.91286	-4.18584e-10	9.06151e-10	-1.98717	-4.18584e-10
204539544	chr1:204539544:T:G	2.90571e-13	-3.68066e-10	-1.43682	8.10133e-08	-3.68066e-10	-1.4373	1.57424e-09	-3.68066e-10	-1.43485
204539717	chr1:204539717:A:C	5.96534e-13	-3.68066e-10	-0.717531	1.61298e-07	-3.68066e-10	-0.748658	2.92588e-09	-3.68066e-10	-0.815025
204539782	chr1:204539782:C:A	5.84807e-13	-3.68066e-10	-0.737386	1.58228e-07	-3.68066e-10	-0.767871	2.87273e-09	-3.68066e-10	-0.83336
204540624	chr1:204540624:A:G	7.46427e-13	-3.68066e-10	-0.49337	2.23181e-07	-3.68066e-10	-0.423927	3.07253e-09	-3.68066e-10	-0.76612
204541338	chr1:204541338:G:A	1.42553e-13	-2.14895	-4.18584e-10	4.30338e-08	-2.06992	-4.18584e-10	7.74625e-10	-2.144	-4.18584e-10
204541881	chr1:204541881:A:G	1.58002e-13	-2.04606	-4.18584e-10	5.3106e-08	-1.85962	-4.18584e-10	7.93482e-10	-2.11995	-4.18584e-10
204541910	chr1:204541910:GCA:G	7.30341e-13	-3.68066e-10	-0.515156	1.90371e-07	-3.68066e-10	-0.582936	4.21375e-09	-3.68066e-10	-0.450267
204542474	chr1:204542474:C:A	8.44058e-14	-1.3921	-1.28093	9.92762e-09	-2.1034	-1.43319	5.48184e-10	-1.34723	-1.14253
204542576	chr1:204542576:T:C	4.40177e-14	-1.90638	-1.4177	1.87827e-08	-1.54556	-1.35342	2.24094e-10	-1.94714	-1.43717
204542731	chr1:204542731:T:G	2.95368e-13	-3.68066e-10	-1.42045	8.36566e-08	-3.68066e-10	-1.40519	1.58588e-09	-3.68066e-10	-1.42748
204542742	chr1:204542742:G:A	3.05488e-13	-3.68066e-10	-1.38676	8.30631e-08	-3.68066e-10	-1.41231	1.64793e-09	-3.68066e-10	-1.3891
204542796	chr1:204542796:T:C	2.64505e-13	-1.53081	-4.18584e-10	3.25108e-07	-0.0477517	-4.18584e-10	4.65475e-09	-0.350733	-4.18584e-10
204542972	chr1:204542972:T:C	6.21091e-14	-1.63253	-1.34725	1.87481e-08	-1.93307	-0.96775	3.26507e-10	-1.5706	-1.43732
204543052	chr1:204543052:A:G	3.3583e-13	-3.68066e-10	-1.29206	9.11901e-08	-3.68066e-10	-1.31896	1.78992e-09	-3.68066e-10	-1.30645
204543057	chr1:204543057:G:A	3.35837e-13	-3.68066e-10	-1.29204	9.11938e-08	-3.68066e-10	-1.31892	1.78998e-09	-3.68066e-10	-1.30642
204543067	chr1:204543067:A:T	4.68884e-14	-1.86587	-1.39502	2.07061e-08	-1.71917	-1.08231	2.62952e-10	-1.7955	-1.42891
204543413	chr1:204543413:T:C	5.46277e-13	-3.68066e-10	-0.805543	1.59289e-07	-3.68066e-10	-0.761187	2.54276e-09	-3.68066e-10	-0.955371
204543598	chr1:204543598:A:G	3.52686e-13	-3.68066e-10	-1.24309	9.64965e-08	-3.68066e-10	-1.2624	1.95634e-09	-3.68066e-10	-1.21755
204543801	chr1:204543801:A:T	3.35837e-13	-3.68066e-10	-1.29204	9.11938e-08	-3.68066e-10	-1.31892	1.78998e-09	-3.68066e-10	-1.30642
204543808	chr1:204543808:T:C	6.03127e-13	-3.68066e-10	-0.706541	1.63142e-07	-3.68066e-10	-0.737287	2.95926e-09	-3.68066e-10	-0.803681
204543893	chr1:204543893:C:T	2.52992e-13	-1.57531	-4.18584e-10	3.00312e-07	-0.127089	-4.18584e-10	4.33153e-09	-0.422699	-4.18584e-10
204544128	chr1:204544128:A:G	6.30399e-14	-1.54066	-1.42424	1.16258e-08	-1.99845	-1.38023	4.04101e-10	-1.49868	-1.29603
204544181	chr1:204544181:G:C	3.05685e-13	-3.68066e-10	-1.38611	8.31009e-08	-3.68066e-10	-1.41185	1.64898e-09	-3.68066e-10	-1.38847
204544274	chr1:204544274:G:A	1.02181e-13	-1.90434	-0.577585	1.63856e-06	2.58597	-1.01631	3.60188e-10	-1.76083	-1.14892
204545877	chr1:204545877:G:T	2.94292e-13	-3.68066e-10	-1.4241	8.16621e-08	-3.68066e-10	-1.42932	1.58694e-09	-3.68066e-10	-1.42681
204546171	chr1:204546171:G:C	4.54061e-14	-1.89058	-1.40244	2.11709e-08	-1.68827	-1.09101	2.58236e-10	-1.8194	-1.4231
204546632	chr1:204546632:T:C	1.67815e-13	-1.98581	-4.18584e-10	4.03895e-08	-2.13334	-4.18584e-10	8.53625e-10	-2.04688	-4.18584e-10
204546735	chr1:204546735:C:T	6.30694e-14	-1.59985	-1.36458	1.73149e-08	-1.95352	-1.02682	3.36972e-10	-1.5398	-1.43658
204546897	chr1:204546897:A:G	5.7382e-14	-1.65948	-1.39946	1.6169e-08	-1.92837	-1.12045	3.17894e-10	-1.60877	-1.42589
204547357	chr1:204547357:T:G	9.25653e-14	-1.14343	-1.43733	4.88589e-08	-0.528618	-1.41436	4.7035e-10	-1.24481	-1.39809
204547436	chr1:204547436:C:T	2.2373e-13	-1.69823	-4.18584e-10	3.97204e-08	-2.15004	-4.18584e-10	7.71183e-10	-2.14845	-4.18584e-10
204547790	chr1:204547790:C:T	3.58083e-14	-2.10476	-1.42573	0.0755522	12.3024	0.00606575	1.96037e-10	-2.08628	-1.43179
204547969	chr1:204547969:G:A	6.09302e-14	-1.65515	-1.34379	1.91991e-08	-1.91737	-0.959678	3.18428e-10	-1.59566	-1.43732
204549613	chr1:204549613:G:A	5.4491e-13	-3.68066e-10	-0.808048	1.58875e-07	-3.68066e-10	-0.76379	2.53731e-09	-3.68066e-10	-0.957515
204549696	chr1:204549696:A:T	7.04089e-13	-3.68066e-10	-0.551763	1.9027e-07	-3.68066e-10	-0.583466	3.29147e-09	-3.68066e-10	-0.697285
204550020	chr1:204550020:G:A	2.91062e-13	-1.43513	-4.18584e-10	3.86077e-07	0.124126	-4.18584e-10	5.45994e-09	-0.191184	-4.18584e-10
204550121	chr1:204550121:C:T	6.52803e-13	-3.68066e-10	-0.627393	2.29162e-07	-3.68066e-10	-0.397481	4.27867e-09	-3.68066e-10	-0.434979
204550123	chr1:204550123:C:T	6.62043e-13	-3.68066e-10	-0.613338	2.33939e-07	-3.68066e-10	-0.37685	4.36899e-09	-3.68066e-10	-0.414088
204550633	chr1:204550633:C:A	3.95699e-14	-2.12592	-1.30468	1.39903e-08	-1.91596	-1.27758	2.03098e-10	-2.11573	-1.36696
204550916	chr1:204550916:A:T	1.58119e-13	-2.04532	-4.18584e-10	6.23975e-08	-1.69838	-4.18584e-10	7.87811e-10	-2.12712	-4.18584e-10
204551017	chr1:204551017:G:A	8.53373e-13	-3.68066e-10	-0.359472	2.16003e-07	-3.68066e-10	-0.456619	4.54109e-09	-3.68066e-10	-0.375454
204551067	chr1:204551067:G:A	5.6089e-13	-3.68066e-10	-0.779143	1.51579e-07	-3.68066e-10	-0.810806	2.75996e-09	-3.68066e-10	-0.873406
204551147	chr1:204551147:A:G	4.54092e-13	-3.68066e-10	-0.990368	1.20085e-07	-3.68066e-10	-1.04371	2.39831e-09	-3.68066e-10	-1.01386
204551327	chr1:204551327:T:C	3.27948e-13	-3.68066e-10	-1.31581	9.10887e-08	-3.68066e-10	-1.32008	1.70556e-09	-3.68066e-10	-1.35473
204551381	chr1:204551381:G:T	2.95803e-13	-3.68066e-10	-1.41897	8.19142e-08	-3.68066e-10	-1.42624	1.59418e-09	-3.68066e-10	-1.42226
204551844	chr1:204551844:T:C	1.0488e-13	-2.13029	-0.325558	2.75956e-08	-2.0225	-0.491751	5.52158e-10	-2.10259	-0.379949
204551950	chr1:204551950:TACACTA:T	3.44316e-13	-3.68066e-10	-1.26711	9.57827e-08	-3.68066e-10	-1.26983	1.78708e-09	-3.68066e-10	-1.30804
204552274	chr1:204552274:A:G	1.34394e-12	-3.68066e-10	0.0946911	4.99259e-07	-3.68066e-10	0.381215	7.30006e-09	-3.68066e-10	0.0992615
204553361	chr1:204553361:C:T	1.19375e-13	-1.91771	-0.408691	1.58413e-07	-1.64509	0.878383	3.99898e-10	-1.82453	-0.980633
204553460	chr1:204553460:A:G	2.90566e-13	-3.68066e-10	-1.43684	8.11024e-08	-3.68066e-10	-1.4362	1.57036e-09	-3.68066e-10	-1.43732
204553904	chr1:204553904:A:G	3.41592e-13	-3.68066e-10	-1.27505	9.7918e-08	-3.68066e-10	-1.24778	1.77384e-09	-3.68066e-10	-1.31547
204553958	chr1:204553958:T:C	3.29663e-13	-3.68066e-10	-1.3106	9.14571e-08	-3.68066e-10	-1.31604	1.71045e-09	-3.68066e-10	-1.35187
204554135	chr1:204554135:C:A	1.00221e-13	-2.14023	-0.361061	2.76138e-08	-1.99278	-0.520813	5.45097e-10	-2.08411	-0.411303
204554399	chr1:204554399:T:G	2.20846e-12	-3.68066e-10	0.591384	8.44139e-07	-3.68066e-10	0.906407	1.17528e-08	-3.68066e-10	0.575473
204554791	chr1:204554791:A:G	3.55302e-13	-3.68066e-10	-1.2357	2.08583e-07	-3.68066e-10	-0.491574	2.25449e-09	-3.68066e-10	-1.0757
204555346	chr1:204555346:G:T	4.80779e-14	-1.81548	-1.42036	1.82117e-08	-1.77651	-1.15334	2.85391e-10	-1.73515	-1.40737
204555670	chr1:204555670:G:C	1.52115e-13	-2.08403	-4.18584e-10	4.75577e-08	-1.96997	-4.18584e-10	8.18984e-10	-2.08831	-4.18584e-10
204555863	chr1:204555863:A:G	2.00764e-12	-3.68066e-10	0.496048	7.61891e-07	-3.68066e-10	0.803894	1.06903e-08	-3.68066e-10	0.480716
204556004	chr1:204556004:A:G	1.66018e-13	-1.99657	-4.18584e-10	7.73233e-07	0.818671	-4.18584e-10	8.44651e-10	-2.05745	-4.18584e-10
204556448	chr1:204556448:A:G	7.20506e-13	-3.68066e-10	-0.528714	1.94517e-07	-3.68066e-10	-0.561388	3.35603e-09	-3.68066e-10	-0.677861
204556632	chr1:204556632:G:A	3.35942e-13	-3.68066e-10	-1.29173	9.12202e-08	-3.68066e-10	-1.31863	1.79056e-09	-3.68066e-10	-1.30609
204557031	chr1:204557031:C:T	3.36092e-13	-3.68066e-10	-1.29128	9.12582e-08	-3.68066e-10	-1.31822	1.79127e-09	-3.68066e-10	-1.30569
204557593	chr1:204557593:G:A	1.45551e-13	-1.88018	-0.247969	2.33336e-06	2.69918	-0.776019	4.55498e-10	-1.72884	-0.946146
204558251	chr1:204558251:A:G	6.69401e-14	-1.49506	-1.40981	1.40759e-08	-2.02127	-1.16617	3.7739e-10	-1.43989	-1.42321
204558491	chr1:204558491:C:T	2.05768e-13	-1.78192	-4.18584e-10	3.98242e-08	-2.14743	-4.18584e-10	7.70232e-10	-2.14968	-4.18584e-10
204558570	chr1:204558570:A:G	1.27386e-12	-3.68066e-10	0.0411415	3.52049e-07	-3.68066e-10	0.0318599	5.19077e-09	-3.68066e-10	-0.241738
204559128	chr1:204559128:G:A	1.20025e-13	-1.91194	-0.40903	1.56782e-07	-1.65565	0.878593	4.02455e-10	-1.81781	-0.980984
204559216	chr1:204559216:A:C	6.74661e-14	-1.48416	-1.41288	1.39e-08	-2.02477	-1.17525	3.70038e-10	-1.44975	-1.43302
204559727	chr1:204559727:C:T	5.97029e-13	-3.68066e-10	-0.716702	1.61478e-07	-3.68066e-10	-0.747539	2.92896e-09	-3.68066e-10	-0.813973
204559841	chr1:204559841:G:C	6.73698e-14	-1.50689	-1.39158	1.51041e-08	-2.00592	-1.11102	3.70532e-10	-1.4486	-1.43284
204559956	chr1:204559956:G:A	3.5075e-14	-2.13605	-1.41513	0.0547158	11.8725	0.113222	1.91327e-10	-2.11846	-1.42393
204560174	chr1:204560174:A:C	4.83322e-14	-1.82378	-1.40679	1.8989e-08	-1.76921	-1.11884	2.7778e-10	-1.74867	-1.42088
204560590	chr1:204560590:C:G	3.64984e-13	-3.68066e-10	-1.20882	1.03647e-07	-3.68066e-10	-1.19092	1.76883e-09	-3.68066e-10	-1.3183
204560680	chr1:204560680:T:C	8.64184e-14	-2.02658	-0.622883	3.60788e-08	-1.68083	-0.56537	3.72435e-10	-2.01247	-0.863841
204561232	chr1:204561232:A:G	6.03513e-13	-3.68066e-10	-0.7059	1.63236e-07	-3.68066e-10	-0.736711	2.9608e-09	-3.68066e-10	-0.80316
204561377	chr1:204561377:A:G	6.28884e-14	-1.55721	-1.4101	1.46815e-08	-1.9911	-1.15422	3.58017e-10	-1.499	-1.41679
204561475	chr1:204561475:C:T	1.60257e-13	-2.03189	-4.18584e-10	5.23938e-08	-1.87312	-4.18584e-10	8.42718e-10	-2.05974	-4.18584e-10
204561796	chr1:204561796:C:T	1.51095e-13	-1.8625	-0.228259	2.54187e-06	2.77066	-0.761909	4.71436e-10	-1.70686	-0.933734
204562426	chr1:204562426:A:G	5.90454e-13	-0.727776	-4.18584e-10	4.0071e-08	-2.14126	-4.18584e-10	2.69539e-09	-0.897076	-4.18584e-10
204562439	chr1:204562439:C:T	1.12411e-13	-1.9192	-0.467311	1.45303e-07	-1.64606	0.792975	3.85527e-10	-1.82654	-1.01523
204562495	chr1:204562495:C:T	6.76842e-14	-1.69627	-1.19754	3.28284e-08	-1.27822	-1.06239	3.17886e-10	-1.70364	-1.33104
204562607	chr1:204562607:G:A	6.0246e-13	-3.68066e-10	-0.707646	1.62967e-07	-3.68066e-10	-0.738359	2.95614e-09	-3.68066e-10	-0.804736
204562712	chr1:204562712:C:T	4.84332e-14	-1.80657	-1.42191	1.55547e-08	-1.65277	-1.43478	2.29908e-10	-1.92901	-1.42969
204562748	chr1:204562748:T:C	4.7662e-14	-1.82438	-1.42015	1.83775e-08	-1.76901	-1.15177	2.81998e-10	-1.74661	-1.40787
204562752	chr1:204562752:G:C	2.92502e-13	-3.68066e-10	-1.4302	8.12819e-08	-3.68066e-10	-1.43399	1.57861e-09	-3.68066e-10	-1.43208
204563130	chr1:204563130:G:T	3.2019e-13	-3.68066e-10	-1.33975	8.60314e-08	-3.68066e-10	-1.3772	1.70761e-09	-3.68066e-10	-1.35353
204563195	chr1:204563195:G:A	3.5298e-14	-2.13199	-1.41285	0.0624581	11.9863	0.131839	1.9277e-10	-2.11274	-1.42214
204563531	chr1:204563531:C:T	1.53985e-13	-1.84296	-0.228854	2.75759e-06	2.85304	-0.762832	4.83377e-10	-1.68201	-0.933568
204563625	chr1:204563625:T:G	6.01848e-13	-3.68066e-10	-0.708663	1.628e-07	-3.68066e-10	-0.739389	2.95319e-09	-3.68066e-10	-0.805736
204563711	chr1:204563711:A:G	2.92502e-13	-3.68066e-10	-1.4302	8.12819e-08	-3.68066e-10	-1.43399	1.57861e-09	-3.68066e-10	-1.43208
204563811	chr1:204563811:AG:A	5.01173e-14	-1.77263	-1.42167	1.62006e-08	-1.61217	-1.43469	2.36326e-10	-1.90164	-1.42952
204564115	chr1:204564115:GTGTGTGTA:G	1.95938e-12	-3.68066e-10	0.471715	7.46641e-07	-3.68066e-10	0.783675	1.04984e-08	-3.68066e-10	0.462606
204564156	chr1:204564156:A:G	9.54057e-14	-1.87985	-0.670683	9.88368e-08	-1.69952	0.46108	3.50693e-10	-1.78222	-1.15424
204564447	chr1:204564447:C:T	1.29685e-12	-3.68066e-10	0.0590264	4.79861e-07	-3.68066e-10	0.341586	7.04526e-09	-3.68066e-10	0.0637342
204564878	chr1:204564878:G:C	6.0246e-13	-3.68066e-10	-0.707646	1.62967e-07	-3.68066e-10	-0.738359	2.95614e-09	-3.68066e-10	-0.804736
204564940	chr1:204564940:A:G	2.98964e-13	-3.68066e-10	-1.40834	8.23762e-08	-3.68066e-10	-1.42061	1.62439e-09	-3.68066e-10	-1.40349
204565979	chr1:204565979:C:G	1.42386e-13	-2.15013	-4.18584e-10	4.15671e-08	-2.1046	-4.18584e-10	7.74007e-10	-2.1448	-4.18584e-10
204566247	chr1:204566247:T:C	3.22579e-13	-0.864453	-0.467865	1.41639e-07	-0.683702	-0.194926	1.13314e-09	-1.31655	-0.447085
204566478	chr1:204566478:C:T	7.46474e-13	-3.68066e-10	-0.493307	1.93505e-07	-3.68066e-10	-0.566608	4.11492e-09	-3.68066e-10	-0.474001
204566661	chr1:204566661:T:G	5.63439e-14	-1.66521	-1.41199	1.56166e-08	-1.92414	-1.15944	3.19118e-10	-1.61532	-1.4155
204566669	chr1:204566669:A:G	6.01671e-13	-3.68066e-10	-0.708958	1.62758e-07	-3.68066e-10	-0.739643	2.95253e-09	-3.68066e-10	-0.805957
204567069	chr1:204567069:A:G	6.51357e-14	-1.50529	-1.4269	1.15097e-08	-2.01444	-1.37428	4.14063e-10	-1.46584	-1.30452
204567691	chr1:204567691:G:A	3.42476e-13	-3.68066e-10	-1.27247	9.29448e-08	-3.68066e-10	-1.2999	1.82387e-09	-3.68066e-10	-1.28766
204568421	chr1:204568421:C:T	5.83409e-13	-3.68066e-10	-0.73978	1.77072e-07	-3.68066e-10	-0.655354	2.90189e-09	-3.68066e-10	-0.82326
204568520	chr1:204568520:G:A	1.40579e-13	-0.745828	-1.41707	1.04048e-08	-2.0544	-1.43524	1.0614e-09	-0.400467	-1.42856
204568594	chr1:204568594:G:C	2.91409e-13	-3.68066e-10	-1.43394	8.15327e-08	-3.68066e-10	-1.43091	1.57177e-09	-3.68066e-10	-1.43642
204569296	chr1:204569296:C:T	1.94183e-13	-1.26387	-0.576	2.81889e-07	0.388629	-0.579027	3.21863e-09	-0.0466676	-0.672999
204569383	chr1:204569383:G:A	2.07954e-13	-1.77135	-4.18584e-10	5.53986e-07	0.48523	-4.18584e-10	1.31773e-09	-1.61271	-4.18584e-10
204569543	chr1:204569543:G:A	4.3496e-13	-3.68066e-10	-1.03341	1.18355e-07	-3.68066e-10	-1.05822	2.44754e-09	-3.68066e-10	-0.993539
204569870	chr1:204569870:ATATCT:A	5.29199e-13	-3.68066e-10	-0.837304	1.4286e-07	-3.68066e-10	-0.870046	2.56694e-09	-3.68066e-10	-0.945905
204570082	chr1:204570082:A:G	3.43313e-13	-3.68066e-10	-1.27002	9.73448e-08	-3.68066e-10	-1.25365	2.15332e-09	-3.68066e-10	-1.12161
204570113	chr1:204570113:T:G	5.6425e-14	-1.66363	-1.41213	1.55678e-08	-1.92682	-1.15988	3.2052e-10	-1.61086	-1.41557
204570147	chr1:204570147:C:T	1.36075e-12	-3.68066e-10	0.10712	5.05159e-07	-3.68066e-10	0.392963	7.38588e-09	-3.68066e-10	0.110949
204570153	chr1:204570153:TG:T	3.53209e-13	-3.68066e-10	-1.24161	9.81605e-08	-3.68066e-10	-1.24531	1.82528e-09	-3.68066e-10	-1.28689
204570163	chr1:204570163:A:G	3.5049e-14	-2.13758	-1.41434	0.052179	11.8178	0.120455	1.90983e-10	-2.1211	-1.42309
204570211	chr1:204570211:T:C	1.47539e-13	-2.11458	-4.18584e-10	3.97228e-08	-2.14998	-4.18584e-10	8.08095e-10	-2.1017	-4.18584e-10
204570476	chr1:204570476:T:G	6.51705e-13	-3.68066e-10	-0.629076	1.76487e-07	-3.68066e-10	-0.658665	3.0678e-09	-3.68066e-10	-0.76766
204571657	chr1:204571657:C:T	3.36108e-13	-3.68066e-10	-1.29124	9.12609e-08	-3.68066e-10	-1.31819	1.79137e-09	-3.68066e-10	-1.30564
204572069	chr1:204572069:G:A	1.26169e-13	-0.834931	-1.43612	1.04572e-08	-2.07726	-1.40736	9.60443e-10	-0.49207	-1.43691
204572147	chr1:204572147:G:A	5.51817e-12	-3.68066e-10	1.50713	1.61688e-06	-3.68066e-10	1.55635	2.50185e-08	-3.68066e-10	1.331
204572214	chr1:204572214:G:C	1.28775e-13	-0.845774	-1.40483	1.17157e-08	-2.0794	-1.29158	9.97193e-10	-0.505561	-1.38587
204572333	chr1:204572333:A:G	3.64538e-13	-0.820234	-0.389803	1.61711e-07	-0.637732	-0.108366	1.26521e-09	-1.28282	-0.370567
204572398	chr1:204572398:T:C	9.60015e-14	-2.10912	-0.435181	3.62112e-08	-1.87175	-0.370788	3.97819e-10	-2.1049	-0.705478
204572815	chr1:204572815:T:C	1.37677e-13	-1.94221	-0.241552	2.06996e-07	-1.6086	1.10939	4.33437e-10	-1.85688	-0.867749
204573010	chr1:204573010:G:T	1.08924e-12	-3.68066e-10	-0.115429	3.70937e-07	-3.68066e-10	0.0841234	5.43424e-09	-3.68066e-10	-0.195901
204573360	chr1:204573360:A:G	9.10499e-14	-2.14856	-0.448697	2.66048e-08	-1.93933	-0.611492	5.14376e-10	-2.04728	-0.506142
204573393	chr1:204573393:G:A	5.75302e-14	-1.67549	-1.38087	1.70998e-08	-1.91725	-1.0756	3.09268e-10	-1.62967	-1.43249
204573452	chr1:204573452:T:C	4.75735e-14	-1.85903	-1.38736	2.11935e-08	-1.72681	-1.0514	2.6421e-10	-1.78911	-1.43052
204573786	chr1:204573786:G:A	3.29554e-13	-3.68066e-10	-1.31093	8.96947e-08	-3.68066e-10	-1.3355	1.75947e-09	-3.68066e-10	-1.32361
204573805	chr1:204573805:G:T	3.29554e-13	-3.68066e-10	-1.31093	8.96947e-08	-3.68066e-10	-1.3355	1.75947e-09	-3.68066e-10	-1.32361
204573870	chr1:204573870:AAT:A	6.62759e-14	-1.68736	-1.22748	3.18964e-08	-1.26778	-1.10163	3.15831e-10	-1.69524	-1.34593
204574101	chr1:204574101:C:T	2.92492e-13	-3.68066e-10	-1.43023	8.128e-08	-3.68066e-10	-1.43401	1.57856e-09	-3.68066e-10	-1.43211
204574451	chr1:204574451:G:A	3.51948e-14	-2.13696	-1.41082	0.054744	11.8377	0.148541	1.91717e-10	-2.12007	-1.42029
204574742	chr1:204574742:C:T	5.01425e-14	-1.77543	-1.41836	1.62028e-08	-1.61352	-1.43321	2.36569e-10	-1.90295	-1.42718
204575416	chr1:204575416:G:A	3.27111e-13	-3.68066e-10	-1.31837	8.90993e-08	-3.68066e-10	-1.34216	1.74714e-09	-3.68066e-10	-1.33064
204575508	chr1:204575508:T:G	3.19055e-13	-3.68066e-10	-1.34331	8.57937e-08	-3.68066e-10	-1.37996	1.70179e-09	-3.68066e-10	-1.35694
204575517	chr1:204575517:C:T	3.25163e-13	-3.68066e-10	-1.32434	8.86471e-08	-3.68066e-10	-1.34725	1.738e-09	-3.68066e-10	-1.33589
204575721	chr1:204575721:A:G	2.91939e-13	-3.68066e-10	-1.43212	8.11784e-08	-3.68066e-10	-1.43526	1.57566e-09	-3.68066e-10	-1.43395
204576006	chr1:204576006:TG:T	7.29363e-14	-1.39376	-1.42532	3.42898e-08	-0.860252	-1.43681	3.93726e-10	-1.48303	-1.33769
204576073	chr1:204576073:G:C	3.74472e-13	-3.68066e-10	-1.18315	1.00785e-07	-3.68066e-10	-1.21892	1.91776e-09	-3.68066e-10	-1.23746
204576223	chr1:204576223:C:T	3.33113e-13	-3.68066e-10	-1.30019	9.03643e-08	-3.68066e-10	-1.32806	1.75642e-09	-3.68066e-10	-1.32535
204576719	chr1:204576719:CAG:C	5.14069e-13	-3.68066e-10	-0.866311	1.3936e-07	-3.68066e-10	-0.894851	2.53971e-09	-3.68066e-10	-0.956571
204577031	chr1:204577031:TATCTC:T	3.29554e-13	-3.68066e-10	-1.31093	8.96947e-08	-3.68066e-10	-1.3355	1.75947e-09	-3.68066e-10	-1.32361
204577409	chr1:204577409:G:A	2.92502e-13	-3.68066e-10	-1.4302	8.12819e-08	-3.68066e-10	-1.43399	1.57861e-09	-3.68066e-10	-1.43208
204577462	chr1:204577462:T:C	2.92578e-13	-3.68066e-10	-1.42994	8.12964e-08	-3.68066e-10	-1.43381	1.57896e-09	-3.68066e-10	-1.43185
204577589	chr1:204577589:G:A	7.16281e-13	-3.68066e-10	-0.534595	1.94229e-07	-3.68066e-10	-0.562871	3.40917e-09	-3.68066e-10	-0.662151
204577819	chr1:204577819:T:C	1.27906e-13	-0.828388	-1.42898	1.09502e-08	-2.07526	-1.36329	9.66325e-10	-0.50638	-1.4165
204578140	chr1:204578140:A:G	5.91421e-14	-1.64613	-1.3826	1.66599e-08	-1.93699	-1.08191	3.19264e-10	-1.59865	-1.43171
204578368	chr1:204578368:A:T	5.74033e-13	-3.68066e-10	-0.755982	1.73746e-07	-3.68066e-10	-0.674313	2.84874e-09	-3.68066e-10	-0.841746
204578684	chr1:204578684:G:C	3.23537e-13	-3.68066e-10	-1.32936	9.2047e-08	-3.68066e-10	-1.30961	1.90259e-09	-3.68066e-10	-1.24541
204579004	chr1:204579004:C:A	1.55315e-13	-1.94191	-0.121301	1.92232e-06	2.42098	-0.691601	4.55663e-10	-1.80988	-0.864741
204579256	chr1:204579256:A:G	1.61834e-12	-3.68066e-10	0.280486	4.45767e-07	-3.68066e-10	0.267887	6.40901e-09	-3.68066e-10	-0.0309161
204579444	chr1:204579444:A:C	3.32469e-13	-3.68066e-10	-1.30212	8.86818e-08	-3.68066e-10	-1.34685	1.76868e-09	-3.68066e-10	-1.31839
204580221	chr1:204580221:A:G	8.40615e-13	-3.68066e-10	-0.374535	2.39701e-07	-3.68066e-10	-0.352516	3.58213e-09	-3.68066e-10	-0.612663
204580247	chr1:204580247:A:G	6.40479e-14	-1.6949	-1.25414	1.20686e-08	-1.90619	-1.43511	4.8759e-10	-1.65241	-0.954486
204580368	chr1:204580368:C:T	6.07359e-14	-1.62963	-1.37251	1.79433e-08	-1.94857	-0.996118	3.34571e-10	-1.55447	-1.42906
204580436	chr1:204580436:A:C	4.99708e-14	-1.81603	-1.3812	2.06572e-08	-1.79063	-1.01321	2.82315e-10	-1.7304	-1.42295
204580543	chr1:204580543:A:G	1.45558e-13	-2.1281	-4.18584e-10	4.7794e-08	-1.96501	-4.18584e-10	8.12026e-10	-2.09684	-4.18584e-10
204581237	chr1:204581237:TA:T	1.4438e-13	-2.13622	-4.18584e-10	3.98541e-08	-2.14669	-4.18584e-10	8.07262e-10	-2.10273	-4.18584e-10
204581241	chr1:204581241:T:TA	1.65341e-12	-3.68066e-10	0.301924	4.76883e-07	-3.68066e-10	0.335361	6.64456e-09	-3.68066e-10	0.00517759
204581588	chr1:204581588:T:C	1.47972e-13	-2.11164	-4.18584e-10	5.14029e-08	-1.89222	-4.18584e-10	7.88724e-10	-2.12596	-4.18584e-10
204582098	chr1:204582098:A:G	2.94791e-13	-3.68066e-10	-1.4224	8.16147e-08	-3.68066e-10	-1.4299	1.59973e-09	-3.68066e-10	-1.41878
204582279	chr1:204582279:G:A	1.22291e-13	-1.90465	-0.39762	1.58944e-06	2.41833	-0.879105	4.16355e-10	-1.73706	-1.02778
204582702	chr1:204582702:T:C	3.87588e-14	-2.13687	-1.31444	0.0364495	10.9848	0.594775	2.08242e-10	-2.12066	-1.33701
204583385	chr1:204583385:G:A	3.12419e-13	-3.68066e-10	-1.36432	8.55568e-08	-3.68066e-10	-1.38273	1.69779e-09	-3.68066e-10	-1.35929
204583650	chr1:204583650:T:C	5.14909e-13	-3.68066e-10	-0.864677	1.48751e-07	-3.68066e-10	-0.829639	2.65982e-09	-3.68066e-10	-0.910364
204583832	chr1:204583832:C:T	3.12364e-13	-3.68066e-10	-1.3645	8.55446e-08	-3.68066e-10	-1.38287	1.6975e-09	-3.68066e-10	-1.35946
204584598	chr1:204584598:A:G	8.06671e-14	-2.10778	-0.61056	3.03783e-08	-1.87488	-0.543301	3.42342e-10	-2.10333	-0.857236
204584918	chr1:204584918:T:C	3.45861e-12	-3.68066e-10	1.03995	1.43013e-06	-3.68066e-10	1.43361	1.92103e-08	-3.68066e-10	1.06683
204585055	chr1:204585055:G:GT	2.31235e-12	-3.68066e-10	0.637354	9.2001e-07	-3.68066e-10	0.992475	1.25698e-08	-3.68066e-10	0.642679
204586327	chr1:204586327:G:A	7.06688e-13	-3.68066e-10	-0.548079	1.83656e-07	-3.68066e-10	-0.618845	3.90172e-09	-3.68066e-10	-0.527203
204586412	chr1:204586412:C:T	3.12694e-13	-3.68066e-10	-1.36344	8.4738e-08	-3.68066e-10	-1.39235	1.73274e-09	-3.68066e-10	-1.33892
204586425	chr1:204586425:C:T	2.96777e-13	-3.68066e-10	-1.41569	8.21502e-08	-3.68066e-10	-1.42336	1.59759e-09	-3.68066e-10	-1.42013
204586678	chr1:204586678:G:A	4.10244e-13	-3.68066e-10	-1.09191	1.08175e-07	-3.68066e-10	-1.14816	2.16499e-09	-3.68066e-10	-1.11621
204587095	chr1:204587095:C:T	7.74136e-14	-1.90851	-0.851	1.13507e-06	2.38122	-1.17868	3.25753e-10	-1.75169	-1.25855
204587172	chr1:204587172:T:A	3.00982e-13	-3.68066e-10	-1.40162	8.50698e-08	-3.68066e-10	-1.38844	1.75362e-09	-3.68066e-10	-1.32694
204587350	chr1:204587350:T:A	5.91994e-14	-1.63903	-1.38873	1.49466e-08	-2.00795	-1.11948	3.25179e-10	-1.57663	-1.43537
204587460	chr1:204587460:G:A	2.9904e-13	-3.68066e-10	-1.40809	8.44609e-08	-3.68066e-10	-1.39562	1.63462e-09	-3.68066e-10	-1.39721
204587830	chr1:204587830:C:T	8.67468e-14	-1.91764	-0.728033	8.18593e-08	-1.75308	0.326172	3.41701e-10	-1.81161	-1.15083
204588201	chr1:204588201:TC:T	4.10693e-13	-3.68066e-10	-1.09082	1.08285e-07	-3.68066e-10	-1.14714	2.1672e-09	-3.68066e-10	-1.11518
204588857	chr1:204588857:G:A	9.44534e-14	-1.58951	-0.971048	4.83386e-08	-0.819056	-1.13462	2.72503e-10	-2.03125	-1.15747
204589344	chr1:204589344:G:A	8.45098e-14	-2.07089	-0.600913	3.33096e-08	-1.79196	-0.534106	3.57383e-10	-2.06589	-0.851679
204590243	chr1:204590243:A:T	3.96397e-13	-1.07128	-0.0549714	1.89142e-07	-0.857353	0.267941	1.48223e-09	-1.43514	-0.0599306
204590378	chr1:204590378:A:G	4.71555e-13	-3.68066e-10	-0.952631	1.36717e-07	-3.68066e-10	-0.913999	2.46375e-09	-3.68066e-10	-0.986935
204590548	chr1:204590548:T:C	1.97025e-13	-0.444667	-1.38067	1.52661e-08	-1.84582	-1.26045	1.72717e-09	0.0235541	-1.36569
204590783	chr1:204590783:T:C	2.90678e-13	-3.68066e-10	-1.43645	8.14259e-08	-3.68066e-10	-1.43222	1.5711e-09	-3.68066e-10	-1.43685
204590897	chr1:204590897:C:T	2.61388e-13	-1.54266	-4.18584e-10	4.0324e-08	-2.13496	-4.18584e-10	1.12006e-09	-1.77523	-4.18584e-10
204590913	chr1:204590913:C:T	6.2363e-13	-0.67311	-4.18584e-10	1.03375e-07	-1.19355	-4.18584e-10	2.55378e-09	-0.951047	-4.18584e-10
204591303	chr1:204591303:TCAAA:T	8.3585e-14	-1.41344	-1.26937	1.73777e-08	-2.10058	-0.876141	4.17969e-10	-1.33695	-1.42401
204591549	chr1:204591549:A:G	8.43937e-14	-1.39242	-1.28075	1.69273e-08	-2.10567	-0.897307	4.25494e-10	-1.31594	-1.42719
204592221	chr1:204592221:C:T	5.41646e-13	-0.814055	-4.18584e-10	9.23501e-08	-1.30632	-4.18584e-10	2.25276e-09	-1.07646	-4.18584e-10
204592365	chr1:204592365:TG:T	6.24359e-13	-3.68066e-10	-0.671943	1.68664e-07	-3.68066e-10	-0.704003	2.99907e-09	-3.68066e-10	-0.790317
204592489	chr1:204592489:C:T	8.79519e-14	-1.37044	-1.26144	1.73622e-08	-2.11054	-0.867073	4.37034e-10	-1.29433	-1.42204
204592671	chr1:204592671:T:C	1.74095e-13	-1.94906	-4.18584e-10	4.07565e-08	-2.12429	-4.18584e-10	7.71349e-10	-2.14823	-4.18584e-10
204592919	chr1:204592919:C:A	6.12749e-13	-3.68066e-10	-0.690713	2.13858e-07	-3.68066e-10	-0.466597	4.00408e-09	-3.68066e-10	-0.501308
204593216	chr1:204593216:A:G	8.43917e-14	-1.80841	-0.864786	3.44812e-08	-1.24797	-1.04352	2.69236e-10	-2.12975	-1.07104
204593311	chr1:204593311:AACG:A	4.85315e-13	-3.68066e-10	-0.923869	1.31915e-07	-3.68066e-10	-0.949755	2.74793e-09	-3.68066e-10	-0.877775
204593665	chr1:204593665:A:G	3.07654e-13	-3.68066e-10	-1.37969	8.36587e-08	-3.68066e-10	-1.40516	1.69084e-09	-3.68066e-10	-1.3634
204593934	chr1:204593934:T:C	3.12858e-13	-3.68066e-10	-1.36292	8.47492e-08	-3.68066e-10	-1.39221	1.7236e-09	-3.68066e-10	-1.34421
204594083	chr1:204594083:C:T	8.75519e-14	-1.39928	-1.23716	3.39738e-08	-1.21651	-1.08981	3.92959e-10	-1.66014	-1.16253
204594218	chr1:204594218:C:T	1.99217e-13	-2.12607	0.311797	0.00482926	6.08541	3.47288	1.17323e-09	-2.06796	0.339094
204594495	chr1:204594495:C:T	3.14226e-13	-3.68066e-10	-1.35855	9.43311e-08	-3.68066e-10	-1.2851	1.78718e-09	-3.68066e-10	-1.30798
204594589	chr1:204594589:C:T	3.80692e-13	-3.68066e-10	-1.16668	1.08941e-07	-3.68066e-10	-1.1411	1.83256e-09	-3.68066e-10	-1.2829
204594689	chr1:204594689:G:A	9.67368e-14	-1.93948	-0.597197	1.01834e-06	2.09819	-1.00416	3.60275e-10	-1.80103	-1.10848
204595137	chr1:204595137:G:A	2.79021e-13	-1.47738	-4.18584e-10	1.45745e-07	-0.85005	-4.18584e-10	8.56859e-10	-2.0431	-4.18584e-10
204595430	chr1:204595430:G:A	3.59654e-14	-2.13394	-1.39217	0.00124277	8.12388	0.0770617	1.88911e-10	-2.14485	-1.41025
204595586	chr1:204595586:A:G	3.4648e-14	-2.12618	-1.43724	0.000330149	7.62496	-0.749566	1.84112e-10	-2.14401	-1.43682
204595632	chr1:204595632:G:A	1.33678e-13	-0.999362	-1.21387	5.46535e-08	-0.777753	-1.05314	5.73352e-10	-1.31648	-1.12839
204595634	chr1:204595634:G:A	3.51602e-14	-2.13791	-1.41085	0.00075232	7.93381	-0.234805	1.85253e-10	-2.14839	-1.42627
204595858	chr1:204595858:C:T	8.57536e-14	-1.40122	-1.25597	1.76304e-08	-2.10481	-0.857471	4.20573e-10	-1.33371	-1.42105
204596314	chr1:204596314:TTCAAGCAATTCTCCAGCC:T	3.56244e-13	-3.68066e-10	-1.23305	9.90436e-08	-3.68066e-10	-1.23635	1.80562e-09	-3.68066e-10	-1.29772
204597024	chr1:204597024:G:A	8.66644e-14	-1.75443	-0.892193	4.09577e-08	-1.37177	-0.747597	3.4616e-10	-1.79167	-1.15781
204597055	chr1:204597055:T:C	7.91137e-14	-1.47703	-1.26075	1.78284e-08	-2.08411	-0.86701	3.87654e-10	-1.4137	-1.42257
204597133	chr1:204597133:C:T	1.13937e-12	-0.0704392	-4.18584e-10	1.71366e-07	-0.68811	-4.18584e-10	5.24962e-09	-0.230466	-4.18584e-10
204597596	chr1:204597596:C:A	6.82074e-13	-3.68066e-10	-0.58353	1.83989e-07	-3.68066e-10	-0.617034	3.31017e-09	-3.68066e-10	-0.691622
204597871	chr1:204597871:C:T	6.34209e-14	-1.70806	-1.25081	1.77134e-06	3.06931	-1.42173	3.30036e-10	-1.56756	-1.42961
204597913	chr1:204597913:A:G	1.42837e-13	-2.14696	-4.18584e-10	0.00414065	9.40445	-4.18584e-10	7.82068e-10	-2.13443	-4.18584e-10
204597990	chr1:204597990:G:A	3.38947e-13	-1.28282	-4.18584e-10	8.8707e-08	-1.34657	-4.18584e-10	1.48295e-09	-1.49459	-4.18584e-10
204598257	chr1:204598257:C:T	3.23926e-13	-3.68066e-10	-1.32815	8.8494e-08	-3.68066e-10	-1.34898	1.73219e-09	-3.68066e-10	-1.33924
204598634	chr1:204598634:C:T	8.30303e-14	-1.93131	-0.758148	9.44378e-07	2.13519	-1.11657	3.30221e-10	-1.79134	-1.20528
204599024	chr1:204599024:A:G	8.36937e-14	-1.42659	-1.25491	1.77607e-08	-2.09845	-0.856472	4.09039e-10	-1.36186	-1.42071
204599482	chr1:204599482:T:C	7.4288e-14	-1.43505	-1.36567	1.42572e-08	-2.09756	-1.07708	3.98382e-10	-1.37218	-1.43679
204600224	chr1:204600224:G:A	3.62852e-13	-3.68066e-10	-1.21467	2.17304e-07	-3.68066e-10	-0.450614	2.32218e-09	-3.68066e-10	-1.04612
204601026	chr1:204601026:G:A	2.11856e-13	-1.75276	-4.18584e-10	4.28163e-08	-2.07499	-4.18584e-10	9.62124e-10	-1.92723	-4.18584e-10
204601219	chr1:204601219:G:A	3.816e-14	-2.14063	-1.32625	0.00153697	8.26518	0.148233	1.99172e-10	-2.14879	-1.35342
204601289	chr1:204601289:G:A	6.49787e-13	-3.68066e-10	-0.632024	1.75453e-07	-3.68066e-10	-0.664541	3.16374e-09	-3.68066e-10	-0.736866
204601388	chr1:204601388:ACT:A	8.0807e-14	-2.09693	-0.61967	2.99942e-08	-1.86716	-0.563745	3.3821e-10	-2.09826	-0.874448
204601697	chr1:204601697:G:A	3.11234e-13	-3.68066e-10	-1.36812	8.52274e-08	-3.68066e-10	-1.38659	1.68763e-09	-3.68066e-10	-1.36529
204601788	chr1:204601788:T:G	1.34033e-13	-1.03767	-1.17291	5.63105e-08	-0.775819	-1.02521	4.93673e-10	-1.44198	-1.15252
204602272	chr1:204602272:G:C	1.63652e-13	-2.01093	-4.18584e-10	5.4927e-08	-1.8259	-4.18584e-10	8.65793e-10	-2.03273	-4.18584e-10
204602543	chr1:204602543:G:A	3.3463e-13	-3.68066e-10	-1.29564	9.4049e-08	-3.68066e-10	-1.28809	1.74498e-09	-3.68066e-10	-1.33188
204602726	chr1:204602726:C:G	1.71942e-13	-1.25615	-0.705363	1.18031e-07	-0.589251	-0.471708	6.52052e-10	-1.47728	-0.838975
204602784	chr1:204602784:GC:G	6.82408e-14	-1.44978	-1.43585	2.32141e-08	-1.25433	-1.43282	2.72876e-10	-1.75227	-1.43509
204602922	chr1:204602922:A:G	2.54686e-13	-0.560882	-1.00775	1.59744e-08	-1.8789	-1.18202	1.91287e-09	-0.232013	-1.008
204602943	chr1:204602943:G:A	4.77006e-14	-1.81802	-1.4257	1.00468e-06	2.48279	-1.40228	2.79119e-10	-1.76554	-1.3992
204602976	chr1:204602976:C:T	2.93937e-13	-3.68066e-10	-1.4253	8.21346e-08	-3.68066e-10	-1.42355	1.63534e-09	-3.68066e-10	-1.39677
204603189	chr1:204603189:G:A	6.91033e-13	-3.68066e-10	-0.57048	1.85941e-07	-3.68066e-10	-0.606481	3.34443e-09	-3.68066e-10	-0.681323
204603758	chr1:204603758:T:C	1.41279e-13	-0.940253	-1.21768	5.97273e-08	-0.669548	-1.07257	5.19142e-10	-1.35949	-1.18471
204604353	chr1:204604353:G:A	3.83041e-14	-2.12747	-1.33565	0.000787023	7.41625	0.327849	1.97486e-10	-2.1423	-1.36841
204604551	chr1:204604551:T:C	5.41455e-14	-2.00455	-1.11244	2.17541e-08	-1.74459	-1.00752	2.23623e-10	-2.04942	-1.337
204604674	chr1:204604674:C:T	3.4852e-13	-3.68066e-10	-1.25497	9.70237e-08	-3.68066e-10	-1.25695	1.77959e-09	-3.68066e-10	-1.31224
204605016	chr1:204605016:G:A	4.52492e-13	-3.68066e-10	-0.993897	1.22945e-07	-3.68066e-10	-1.02017	2.53027e-09	-3.68066e-10	-0.960294
204605319	chr1:204605319:A:G	4.62629e-13	-3.68066e-10	-0.971743	1.25646e-07	-3.68066e-10	-0.998443	2.59433e-09	-3.68066e-10	-0.935291
204606236	chr1:204606236:G:A	2.95085e-13	-3.68066e-10	-1.42141	8.15657e-08	-3.68066e-10	-1.4305	1.59694e-09	-3.68066e-10	-1.42053
204606353	chr1:204606353:T:C	4.3988e-14	-2.01202	-1.31273	4.20837e-07	1.63373	-1.4234	2.36501e-10	-1.89448	-1.43595
204606679	chr1:204606679:G:A	4.58671e-14	-1.86628	-1.41665	9.11671e-07	2.39615	-1.41278	2.75908e-10	-1.76657	-1.40974
204606683	chr1:204606683:TTAGTAGAGACA:T	3.05226e-13	-3.68066e-10	-1.38761	8.62148e-08	-3.68066e-10	-1.37507	1.7925e-09	-3.68066e-10	-1.30501
204606822	chr1:204606822:G:A	3.08448e-13	-3.68066e-10	-1.37711	8.61041e-08	-3.68066e-10	-1.37635	1.62807e-09	-3.68066e-10	-1.40122
204607353	chr1:204607353:C:CA	3.10663e-13	-3.68066e-10	-1.36996	8.49524e-08	-3.68066e-10	-1.38982	1.68095e-09	-3.68066e-10	-1.36926
204607394	chr1:204607394:C:T	3.89905e-14	-2.10161	-1.34374	0.000492853	6.98315	0.292905	1.99443e-10	-2.12548	-1.37536
204607855	chr1:204607855:A:G	3.8796e-14	-2.12721	-1.32314	0.000818494	7.40581	0.377504	1.99617e-10	-2.14176	-1.35821
204607957	chr1:204607957:G:A	5.88306e-14	-1.99123	-1.04277	2.40394e-08	-1.72309	-0.929129	2.35389e-10	-2.03767	-1.29746
204608377	chr1:204608377:C:T	1.71482e-13	-1.96419	-4.18584e-10	6.06216e-08	-1.72726	-4.18584e-10	7.73205e-10	-2.14583	-4.18584e-10
204608426	chr1:204608426:G:A	9.26237e-12	-3.68066e-10	2.02505	3.21737e-06	-3.68066e-10	2.24441	4.55662e-08	-3.68066e-10	1.93055
204608704	chr1:204608704:G:A	5.25905e-14	-1.72177	-1.42436	1.44451e-06	2.84787	-1.40425	3.13362e-10	-1.64952	-1.3995
204608802	chr1:204608802:A:C	3.23886e-13	-3.68066e-10	-1.32828	9.0127e-08	-3.68066e-10	-1.33069	1.67719e-09	-3.68066e-10	-1.3715
204608936	chr1:204608936:C:G	4.53073e-13	-3.68066e-10	-0.992614	1.23093e-07	-3.68066e-10	-1.01897	2.53351e-09	-3.68066e-10	-0.959017
204609075	chr1:204609075:A:G	3.02116e-13	-3.68066e-10	-1.39786	8.3038e-08	-3.68066e-10	-1.41261	1.63735e-09	-3.68066e-10	-1.39554
204609180	chr1:204609180:C:A	5.27927e-14	-1.71425	-1.42805	1.49763e-06	2.8772	-1.39747	3.18314e-10	-1.64094	-1.3924
204609362	chr1:204609362:G:A	3.23809e-13	-3.68066e-10	-1.32851	9.01045e-08	-3.68066e-10	-1.33094	1.67683e-09	-3.68066e-10	-1.37171
204609766	chr1:204609766:T:G	3.75777e-13	-1.17967	-4.18584e-10	6.17521e-07	0.593803	-4.18584e-10	8.41771e-09	0.241717	-4.18584e-10
204610011	chr1:204610011:G:A	5.04723e-14	-1.76883	-1.41842	1.22352e-06	2.68885	-1.41128	2.9389e-10	-1.70455	-1.40862
204610245	chr1:204610245:G:A	1.46469e-13	-1.06686	-1.05499	1.2672e-08	-2.07007	-1.22245	1.09337e-09	-0.738852	-1.0605
204610569	chr1:204610569:A:G	1.07367e-13	-1.20911	-1.22331	1.08634e-08	-2.1045	-1.34202	7.78946e-10	-0.901814	-1.23662
204610724	chr1:204610724:G:A	2.13903e-13	-1.74314	-4.18584e-10	5.0666e-08	-1.90665	-4.18584e-10	1.10026e-09	-1.79308	-4.18584e-10
204610732	chr1:204610732:A:G	4.65881e-14	-2.05678	-1.21054	3.1517e-07	1.31252	-1.39131	2.19125e-10	-1.97729	-1.42944
204610921	chr1:204610921:T:C	3.18465e-13	-3.68066e-10	-1.34516	8.72715e-08	-3.68066e-10	-1.36289	1.70542e-09	-3.68066e-10	-1.35481
204611011	chr1:204611011:C:T	5.25543e-14	-1.71021	-1.43661	1.56409e-06	2.88873	-1.36558	3.30274e-10	-1.63751	-1.35895
204611189	chr1:204611189:C:T	3.11924e-13	-3.68066e-10	-1.36591	8.52689e-08	-3.68066e-10	-1.3861	1.68853e-09	-3.68066e-10	-1.36476
204611886	chr1:204611886:A:G	5.00078e-14	-2.00705	-1.18944	4.19142e-07	1.58823	-1.38193	2.34783e-10	-1.9125	-1.42521
204613015	chr1:204613015:G:T	4.62133e-13	-3.68066e-10	-0.972814	1.3333e-07	-3.68066e-10	-0.939086	2.91792e-09	-3.68066e-10	-0.817749
204613091	chr1:204613091:G:A	2.92461e-13	-3.68066e-10	-1.43034	8.11547e-08	-3.68066e-10	-1.43555	1.5818e-09	-3.68066e-10	-1.43006
204613602	chr1:204613602:A:G	3.39834e-13	-1.13039	-0.149825	2.5753e-08	-2.07868	-0.504674	1.96944e-09	-0.857446	-0.353428
204614094	chr1:204614094:T:A	6.19761e-14	-2.0285	-0.953417	1.51659e-08	-2.05007	-1.06279	2.93154e-10	-2.08913	-1.02654
204614334	chr1:204614334:C:T	1.36353e-12	0.0289616	0.0802031	7.56632e-08	-1.22515	-0.280471	3.2745e-09	-0.256726	-0.445729
204614360	chr1:204614360:A:G	3.26596e-13	-3.68066e-10	-1.31994	8.87423e-08	-3.68066e-10	-1.34617	1.76452e-09	-3.68066e-10	-1.32074
204614770	chr1:204614770:A:G	1.01147e-11	-3.68066e-10	2.11308	3.5164e-06	-3.68066e-10	2.33328	4.9547e-08	-3.68066e-10	2.0143
204614873	chr1:204614873:C:G	4.53218e-13	-3.68066e-10	-0.992295	1.23126e-07	-3.68066e-10	-1.0187	2.53419e-09	-3.68066e-10	-0.958745
204615257	chr1:204615257:G:C	7.11579e-14	-1.42503	-1.41874	1.04773e-08	-2.14846	-1.33424	4.92563e-10	-1.16388	-1.43287
204615713	chr1:204615713:A:G	2.94609e-13	-3.68066e-10	-1.42302	8.15532e-08	-3.68066e-10	-1.43065	1.59288e-09	-3.68066e-10	-1.42308
204615737	chr1:204615737:C:T	2.96671e-13	-3.68066e-10	-1.41604	8.18774e-08	-3.68066e-10	-1.42669	1.60397e-09	-3.68066e-10	-1.41614
204616424	chr1:204616424:C:T	4.83209e-13	-3.68066e-10	-0.928218	6.6488e-07	-3.68066e-10	0.667697	3.36117e-09	-3.68066e-10	-0.676333
204616610	chr1:204616610:A:G	5.81389e-14	-1.83129	-1.21454	9.55254e-07	2.4241	-1.39403	2.82859e-10	-1.7485	-1.40293
204616882	chr1:204616882:T:C	3.24773e-13	-3.68066e-10	-1.32554	8.81943e-08	-3.68066e-10	-1.35237	1.75557e-09	-3.68066e-10	-1.32583
204617056	chr1:204617056:A:G	4.59757e-14	-2.07597	-1.20459	2.75244e-07	1.17467	-1.38892	2.14028e-10	-2.00193	-1.42834
204617191	chr1:204617191:C:T	2.9333e-13	-3.68066e-10	-1.42737	8.19668e-08	-3.68066e-10	-1.42559	1.62873e-09	-3.68066e-10	-1.40082
204617277	chr1:204617277:C:T	3.00727e-13	-3.68066e-10	-1.40246	8.35803e-08	-3.68066e-10	-1.4061	1.66551e-09	-3.68066e-10	-1.37849
204617586	chr1:204617586:A:G	3.17914e-13	-3.68066e-10	-1.34689	8.63941e-08	-3.68066e-10	-1.37299	1.71171e-09	-3.68066e-10	-1.35113
204617677	chr1:204617677:G:A	4.12089e-14	-2.08094	-1.30907	2.56831e-07	1.14379	-1.42729	2.11064e-10	-2.00782	-1.4364
204617684	chr1:204617684:C:T	3.91985e-14	-2.09863	-1.3414	0.000324527	6.58373	0.274488	2.0026e-10	-2.12207	-1.37469
204617695	chr1:204617695:C:T	3.27756e-13	-3.68066e-10	-1.3164	8.96019e-08	-3.68066e-10	-1.33653	1.75677e-09	-3.68066e-10	-1.32515
204618112	chr1:204618112:G:A	5.81691e-14	-2.08966	-0.955652	2.82325e-07	1.07559	-1.26444	2.23305e-10	-2.01929	-1.36855
204618441	chr1:204618441:G:C	3.92649e-14	-2.07624	-1.36209	0.000229553	6.32864	0.183335	1.99439e-10	-2.10971	-1.39115
204618634	chr1:204618634:G:A	3.17095e-13	-3.68066e-10	-1.34947	8.64004e-08	-3.68066e-10	-1.37292	1.70874e-09	-3.68066e-10	-1.35286
204618958	chr1:204618958:G:A	5.48453e-13	-3.68066e-10	-0.801566	1.5843e-07	-3.68066e-10	-0.766598	2.57084e-09	-3.68066e-10	-0.944389
204619012	chr1:204619012:G:A	1.24782e-13	-1.61379	-0.668318	2.33236e-05	2.84932	1.37599	5.0244e-10	-1.765	-0.811902
204619540	chr1:204619540:G:A	1.51276e-13	-2.08956	-4.18584e-10	4.55012e-08	-2.01417	-4.18584e-10	7.93561e-10	-2.11985	-4.18584e-10
204619938	chr1:204619938:C:T	2.02683e-12	0.167682	0.33788	1.04236e-07	-1.12937	-0.0558875	4.51211e-09	-0.14204	-0.239816
204619973	chr1:204619973:G:A	6.22707e-14	-2.09693	-0.880246	0.000564061	6.18318	1.22783	2.84607e-10	-2.12383	-1.02144
204620022	chr1:204620022:C:T	1.43962e-13	-2.13912	-4.18584e-10	7.15542e-08	-1.56146	-4.18584e-10	1.29475e-09	-1.6303	-4.18584e-10
204620359	chr1:204620359:C:T	4.20802e-13	-3.68066e-10	-1.0665	1.23602e-07	-3.68066e-10	-1.01484	2.20432e-09	-3.68066e-10	-1.0982
204620495	chr1:204620495:G:A	9.03399e-14	-2.15015	-0.454942	2.12966e-07	0.418755	-0.889531	7.85497e-10	-2.14608	0.0160174
204620564	chr1:204620564:C:T	3.15455e-13	-3.68066e-10	-1.35465	8.68574e-08	-3.68066e-10	-1.36764	1.65812e-09	-3.68066e-10	-1.38294
204620738	chr1:204620738:A:G	2.97113e-13	-3.68066e-10	-1.41456	8.35406e-08	-3.68066e-10	-1.40658	1.57427e-09	-3.68066e-10	-1.43483
204620916	chr1:204620916:G:A	8.8309e-14	-1.29317	-1.33465	1.28261e-08	-2.12756	-1.15287	6.06091e-10	-1.03067	-1.35867
204621560	chr1:204621560:C:T	2.97173e-13	-3.68066e-10	-1.41435	8.35603e-08	-3.68066e-10	-1.40634	1.57438e-09	-3.68066e-10	-1.43476
204621878	chr1:204621878:C:T	9.30835e-13	-3.68066e-10	-0.272586	2.4935e-07	-3.68066e-10	-0.313053	4.41369e-09	-3.68066e-10	-0.403909
204622096	chr1:204622096:G:A	7.81841e-13	-3.68066e-10	-0.447017	2.01381e-07	-3.68066e-10	-0.526713	4.14211e-09	-3.68066e-10	-0.467416
204622109	chr1:204622109:A:G	1.79035e-13	-1.25559	-0.665494	1.73043e-08	-2.01907	-0.961884	7.42618e-10	-1.32147	-0.864728
204622208	chr1:204622208:G:A	2.97826e-13	-3.68066e-10	-1.41216	8.37692e-08	-3.68066e-10	-1.40384	1.57554e-09	-3.68066e-10	-1.43402
204622752	chr1:204622752:C:T	3.88877e-14	-2.13814	-1.30985	1.36982e-08	-1.83833	-1.37631	2.46393e-10	-1.92694	-1.36251
204623180	chr1:204623180:T:C	3.29811e-13	-3.68066e-10	-1.31015	9.13637e-08	-3.68066e-10	-1.31706	1.69173e-09	-3.68066e-10	-1.36287
204623262	chr1:204623262:A:G	3.58707e-13	-3.68066e-10	-1.22616	1.0492e-07	-3.68066e-10	-1.17871	1.95133e-09	-3.68066e-10	-1.22011
204623598	chr1:204623598:C:G	4.76737e-13	-3.68066e-10	-0.941704	1.37132e-07	-3.68066e-10	-0.910967	3.22636e-09	-3.68066e-10	-0.717267
204623977	chr1:204623977:T:C	3.52517e-13	-3.68066e-10	-1.24357	8.15069e-08	-3.68066e-10	-1.43122	1.82652e-09	-3.68066e-10	-1.28621
204624477	chr1:204624477:A:G	9.51226e-13	-3.68066e-10	-0.250916	2.70244e-07	-3.68066e-10	-0.232583	3.96108e-09	-3.68066e-10	-0.512104
204624568	chr1:204624568:G:A	4.86624e-14	-2.0758	-1.14796	0.000300674	5.97092	0.81095	2.35878e-10	-2.11017	-1.22289
204624657	chr1:204624657:G:A	2.15777e-13	-1.73442	-4.18584e-10	3.9734e-08	-2.1497	-4.18584e-10	7.69872e-10	-2.15015	-4.18584e-10
204625153	chr1:204625153:C:T	3.06526e-13	-3.68066e-10	-1.38337	8.44981e-08	-3.68066e-10	-1.39518	1.64947e-09	-3.68066e-10	-1.38816
204625500	chr1:204625500:T:TA	4.64641e-14	-2.08939	-1.1806	0.000328919	6.11238	0.759278	2.2969e-10	-2.1215	-1.23814
204625719	chr1:204625719:G:T	1.42381e-13	-2.15016	-4.18584e-10	4.4354e-08	-2.03971	-4.18584e-10	8.41287e-10	-2.06144	-4.18584e-10
204625974	chr1:204625974:G:A	3.05655e-13	-3.68066e-10	-1.38621	8.4272e-08	-3.68066e-10	-1.39786	1.64398e-09	-3.68066e-10	-1.3915
204626075	chr1:204626075:G:A	3.90631e-13	-3.68066e-10	-1.14091	1.12033e-07	-3.68066e-10	-1.11312	1.87256e-09	-3.68066e-10	-1.26131
204626246	chr1:204626246:C:T	1.11773e-12	-3.68066e-10	-0.0896088	3.16996e-07	-3.68066e-10	-0.0730206	5.32577e-09	-3.68066e-10	-0.216064
204626335	chr1:204626335:C:T	3.78009e-13	-3.68066e-10	-1.17375	1.02513e-07	-3.68066e-10	-1.20192	1.91325e-09	-3.68066e-10	-1.23982
204626464	chr1:204626464:G:A	3.83274e-14	-2.0457	-1.41681	2.22984e-06	3.03239	-1.15462	2.25737e-10	-2.01292	-1.36409
204626771	chr1:204626771:C:T	6.69341e-14	-2.01949	-0.885474	4.59357e-07	1.5133	-1.21539	2.6007e-10	-1.94177	-1.29365
204627276	chr1:204627276:A:T	4.48329e-13	-3.68066e-10	-1.00314	1.21765e-07	-3.68066e-10	-1.02982	2.51252e-09	-3.68066e-10	-0.967336
204627298	chr1:204627298:A:G	2.92844e-13	-3.68066e-10	-1.42903	8.16046e-08	-3.68066e-10	-1.43002	1.57048e-09	-3.68066e-10	-1.43724
204627326	chr1:204627326:C:T	3.91514e-14	-2.00482	-1.43642	1.56252e-06	2.78133	-1.25919	2.24762e-10	-1.96898	-1.41235
204627451	chr1:204627451:C:T	3.96453e-13	-3.68066e-10	-1.12611	1.13144e-07	-3.68066e-10	-1.10325	1.87721e-09	-3.68066e-10	-1.25884
204627676	chr1:204627676:G:A	5.07982e-13	-3.68066e-10	-0.878223	1.46411e-07	-3.68066e-10	-0.845494	3.46943e-09	-3.68066e-10	-0.644632
204627684	chr1:204627684:G:A	6.98358e-14	-1.51646	-1.34606	2.40246e-08	-1.36505	-1.28778	3.16169e-10	-1.70867	-1.33143
204628078	chr1:204628078:CTCCT:C	1.05976e-12	-3.68066e-10	-0.14287	2.8287e-07	-3.68066e-10	-0.186922	4.92805e-09	-3.68066e-10	-0.293677
204628511	chr1:204628511:G:T	4.71591e-13	-3.68066e-10	-0.952555	1.33799e-07	-3.68066e-10	-0.935568	2.18542e-09	-3.68066e-10	-1.10681
204628891	chr1:204628891:T:C	4.48376e-13	-3.68066e-10	-1.00304	1.32768e-07	-3.68066e-10	-0.943309	2.35561e-09	-3.68066e-10	-1.03182
204629047	chr1:204629047:G:C	5.14382e-14	-1.84078	-1.3275	1.196e-08	-2.06104	-1.2893	2.38289e-10	-1.91224	-1.41065
204629205	chr1:204629205:A:G	6.88097e-13	-3.68066e-10	-0.574739	1.96397e-07	-3.68066e-10	-0.55177	3.00331e-09	-3.68066e-10	-0.788907
204629303	chr1:204629303:T:G	8.0358e-13	-3.68066e-10	-0.419591	2.28409e-07	-3.68066e-10	-0.400772	3.41432e-09	-3.68066e-10	-0.660644
204629388	chr1:204629388:A:G	8.49218e-13	-3.68066e-10	-0.364352	2.42511e-07	-3.68066e-10	-0.340864	3.60625e-09	-3.68066e-10	-0.605953
204629558	chr1:204629558:A:T	7.36357e-13	-3.68066e-10	-0.506953	1.98571e-07	-3.68066e-10	-0.540765	3.51971e-09	-3.68066e-10	-0.630244
204629612	chr1:204629612:C:A	5.15807e-13	-3.68066e-10	-0.862935	1.42445e-07	-3.68066e-10	-0.872956	3.41655e-09	-3.68066e-10	-0.65999
204629766	chr1:204629766:G:T	1.54723e-13	-2.06703	-4.18584e-10	3.99114e-08	-2.14525	-4.18584e-10	8.06608e-10	-2.10354	-4.18584e-10
204630167	chr1:204630167:G:A	5.28887e-14	-1.7266	-1.41388	1.0953e-08	-2.13971	-1.29859	3.62555e-10	-1.47452	-1.42868
204630197	chr1:204630197:C:T	4.99035e-14	-2.11053	-1.08805	3.06346e-07	1.21735	-1.32455	2.48344e-10	-1.96851	-1.31305
204630247	chr1:204630247:G:A	1.06125e-12	-3.68066e-10	-0.141468	2.82108e-07	-3.68066e-10	-0.189618	4.93577e-09	-3.68066e-10	-0.292112
204630272	chr1:204630272:C:T	3.67019e-14	-2.13016	-1.37568	1.0556e-08	-2.122	-1.35322	1.88738e-10	-2.13904	-1.41698
204630333	chr1:204630333:G:A	5.55131e-14	-1.66472	-1.42733	1.0487e-08	-2.14686	-1.33491	3.88546e-10	-1.39823	-1.43574
204630564	chr1:204630564:T:A	4.81092e-14	-2.13285	-1.10234	2.33733e-07	0.954379	-1.33211	2.33543e-10	-2.02147	-1.32154
204630721	chr1:204630721:C:T	5.63662e-14	-2.14794	-0.928854	1.87681e-07	0.648756	-1.24592	2.27381e-10	-2.06916	-1.30059
204630985	chr1:204630985:G:C	4.35981e-13	-3.68066e-10	-1.03107	1.30752e-07	-3.68066e-10	-0.958605	2.04158e-09	-3.68066e-10	-1.1749
204630991	chr1:204630991:C:T	1.44579e-11	-3.68066e-10	2.47033	4.87737e-06	-3.68066e-10	2.66045	6.95249e-08	-3.68066e-10	2.35306
204631048	chr1:204631048:A:G	1.10374e-12	-3.68066e-10	-0.102208	2.89954e-07	-3.68066e-10	-0.162187	4.80224e-09	-3.68066e-10	-0.319539
204631108	chr1:204631108:C:CCTAGT	3.74381e-14	-2.14837	-1.33761	0.000296923	6.54352	0.225798	1.95256e-10	-2.14682	-1.37525
204631685	chr1:204631685:A:G	7.06163e-13	-3.68066e-10	-0.548822	1.77158e-07	-3.68066e-10	-0.65487	3.7408e-09	-3.68066e-10	-0.569321
204632459	chr1:204632459:G:A	7.15217e-14	-2.13941	-0.699257	1.05679e-07	-0.0802963	-1.09121	2.37861e-10	-2.14229	-1.1824
204632657	chr1:204632657:C:T	3.55353e-14	-2.11335	-1.42479	9.45206e-09	-2.14997	-1.43571	2.02276e-10	-2.05249	-1.43425
204632707	chr1:204632707:G:A	4.39308e-13	-3.68066e-10	-1.02347	1.1961e-07	-3.68066e-10	-1.04767	2.4586e-09	-3.68066e-10	-0.98903
204632747	chr1:204632747:C:T	9.49307e-14	-2.03283	-0.522688	8.64042e-05	4.26466	1.27022	4.19549e-10	-2.0606	-0.6966
204632835	chr1:204632835:G:A	4.28473e-14	-2.14909	-1.20194	3.84452e-07	0.981881	-0.861972	2.32268e-10	-2.14796	-1.20052
204632912	chr1:204632912:C:T	4.94704e-14	-2.15016	-1.05713	4.69169e-07	0.955648	-0.636596	2.66084e-10	-2.1497	-1.06287
204633746	chr1:204633746:T:C	6.33085e-14	-1.93387	-1.02678	1.20809e-08	-2.11695	-1.22334	2.83843e-10	-1.97953	-1.16843
204633750	chr1:204633750:C:T	2.05423e-12	-3.68066e-10	0.518988	6.43914e-07	-3.68066e-10	0.635655	9.52673e-09	-3.68066e-10	0.365481
204634155	chr1:204634155:A:G	3.34292e-13	-3.68066e-10	-1.29665	9.12567e-08	-3.68066e-10	-1.31823	1.7929e-09	-3.68066e-10	-1.30479
204634254	chr1:204634254:T:C	5.15111e-14	-2.14712	-1.01975	4.11873e-07	0.769086	-0.580281	2.76454e-10	-2.14925	-1.02508
204634388	chr1:204634388:A:G	5.17608e-14	-2.14696	-1.01508	4.124e-07	0.764493	-0.574409	2.7756e-10	-2.14916	-1.02118
204634559	chr1:204634559:G:A	9.51396e-13	-3.68066e-10	-0.250738	2.51316e-07	-3.68066e-10	-0.305198	4.21646e-09	-3.68066e-10	-0.449625
204634588	chr1:204634588:A:G	4.3613e-13	-3.68066e-10	-1.03073	1.18735e-07	-3.68066e-10	-1.05502	2.43679e-09	-3.68066e-10	-0.99794
204634589	chr1:204634589:T:C	7.09031e-13	-3.68066e-10	-0.544769	1.60007e-07	-3.68066e-10	-0.756691	3.38833e-09	-3.68066e-10	-0.668284
204634785	chr1:204634785:A:T	2.18329e-13	-1.72267	-4.18584e-10	6.83237e-08	-1.60765	-4.18584e-10	1.08268e-09	-1.80918	-4.18584e-10
204634817	chr1:204634817:A:G	6.36215e-14	-2.1232	-0.832514	1.52391e-08	-2.13301	-0.975039	3.01463e-10	-1.99034	-1.09739
204635004	chr1:204635004:T:C	2.97005e-13	-3.68066e-10	-1.41492	8.22255e-08	-3.68066e-10	-1.42244	1.58677e-09	-3.68066e-10	-1.42692
204636736	chr1:204636736:G:A	2.98019e-13	-3.68066e-10	-1.41151	8.24485e-08	-3.68066e-10	-1.41974	1.59074e-09	-3.68066e-10	-1.42442
204637446	chr1:204637446:G:A	4.12395e-14	-2.15002	-1.23926	3.55305e-07	0.960546	-0.919478	2.25082e-10	-2.14867	-1.23124
204637714	chr1:204637714:GGT:G	4.76348e-14	-2.14955	-1.09556	3.96365e-07	0.842031	-0.691605	2.58929e-10	-2.15017	-1.08966
204637736	chr1:204637736:C:T	2.53369e-13	-1.57382	-4.18584e-10	4.03791e-08	-2.1336	-4.18584e-10	1.10675e-09	-1.78719	-4.18584e-10
204637846	chr1:204637846:C:G	1.16372e-13	-1.54636	-0.805517	1.69166e-08	-1.96993	-1.03368	5.16187e-10	-1.5451	-1.0048
204638295	chr1:204638295:T:C	1.04336e-12	-0.932281	0.773813	4.78662e-07	-0.686014	1.0251	1.79899e-09	-1.56877	0.267374
204638388	chr1:204638388:T:A	3.87299e-14	-2.14681	-1.30525	8.3963e-08	-0.000297183	-1.40124	1.91278e-10	-2.1389	-1.40375
204638746	chr1:204638746:T:C	9.05707e-14	-2.14003	-0.462508	4.39415e-08	-2.14892	0.0998651	3.48088e-10	-2.14538	-0.798546
204639066	chr1:204639066:G:A	4.44294e-14	-1.91993	-1.39484	3.5322e-07	0.361392	-0.326212	2.37578e-10	-1.93566	-1.39022
204639210	chr1:204639210:G:A	4.34223e-13	-3.68066e-10	-1.03511	1.24935e-07	-3.68066e-10	-1.00412	2.92683e-09	-3.68066e-10	-0.814701
204639457	chr1:204639457:AC:A	4.51799e-14	-2.03052	-1.2675	1.4894e-08	-1.76558	-1.36537	2.30976e-10	-2.04718	-1.30688
204639515	chr1:204639515:T:C	3.60166e-12	-1.96118	3.04166	1.42832e-06	-1.49271	2.92506	4.98072e-09	-2.02197	1.73892
204639601	chr1:204639601:C:T	7.74416e-13	-3.68066e-10	-0.456559	2.2534e-07	-3.68066e-10	-0.414298	3.92499e-09	-3.68066e-10	-0.521258
204639855	chr1:204639855:G:A	1.42874e-13	-2.1467	-4.18584e-10	3.97975e-08	-2.14811	-4.18584e-10	7.85421e-10	-2.13016	-4.18584e-10
204640046	chr1:204640046:T:C	3.42642e-13	-3.68066e-10	-1.27198	1.69709e-07	-3.68066e-10	-0.697824	2.06458e-09	-3.68066e-10	-1.1637
204640066	chr1:204640066:A:G	1.41582e-13	-2.1479	-0.00788233	7.79614e-08	-2.1499	0.67421	5.23617e-10	-2.13544	-0.400176
204640558	chr1:204640558:C:T	2.56622e-12	-3.68066e-10	0.741523	6.87242e-07	-3.68066e-10	0.700777	9.23782e-09	-3.68066e-10	0.334686
204640924	chr1:204640924:G:C	4.27522e-14	-1.96965	-1.3836	4.18982e-07	0.486798	-0.28088	2.2662e-10	-1.99637	-1.37673
204641347	chr1:204641347:G:A	1.65055e-13	-2.14348	0.141088	9.35435e-08	-2.15005	0.856565	5.93136e-10	-2.14185	-0.269107
204641528	chr1:204641528:T:C	4.34694e-14	-1.94869	-1.38792	4.1016e-07	0.476939	-0.292303	2.32232e-10	-1.9649	-1.38374
204641544	chr1:204641544:C:G	1.58504e-13	-2.04289	-4.18584e-10	3.97894e-08	-2.14831	-4.18584e-10	7.71722e-10	-2.14775	-4.18584e-10
204641652	chr1:204641652:T:C	2.86492e-13	-2.14986	0.6989	1.77748e-07	-2.14741	1.49587	9.58061e-10	-2.1268	0.195341
204641770	chr1:204641770:T:C	2.7035e-13	-2.15015	0.641202	1.6641e-07	-2.14569	1.42823	9.14658e-10	-2.1226	0.144777
204642530	chr1:204642530:C:CAAGGGAGGG	3.33611e-13	-2.14988	0.851186	2.1277e-07	-2.14755	1.67585	1.0939e-09	-2.12681	0.327935
204642614	chr1:204642614:C:T	9.72071e-14	-1.94045	-0.591377	4.64426e-08	-0.978596	-1.0151	2.70631e-10	-2.0861	-1.10952
204643072	chr1:204643072:T:C	3.33493e-13	-2.14829	0.849246	2.11802e-07	-2.14949	1.67323	1.08341e-09	-2.13381	0.325303
204643335	chr1:204643335:T:G	1.48535e-13	-2.14378	0.0359279	8.26937e-08	-2.15004	0.733277	5.43832e-10	-2.14156	-0.356177
204643390	chr1:204643390:A:G	1.4747e-13	-2.14474	0.0296952	8.17268e-08	-2.15015	0.721624	5.39902e-10	-2.14037	-0.364619
204643409	chr1:204643409:T:C	1.42599e-13	-2.14319	-0.00544144	7.85543e-08	-2.14997	0.681846	5.2399e-10	-2.14228	-0.392627
204643676	chr1:204643676:A:G	1.42222e-13	-2.14201	-0.00926068	7.89072e-08	-2.14966	0.686027	5.36552e-10	-2.14452	-0.366695
204643884	chr1:204643884:C:T	3.16229e-13	-3.68066e-10	-1.3522	9.10977e-08	-3.68066e-10	-1.31998	1.73308e-09	-3.68066e-10	-1.33872
204644608	chr1:204644608:G:A	1.59912e-12	-3.68066e-10	0.268542	6.1164e-07	-3.68066e-10	0.584234	7.68376e-09	-3.68066e-10	0.150488
204644636	chr1:204644636:A:G	3.93201e-14	-2.13356	-1.30337	1.42467e-08	-2.04095	-1.13443	2.0792e-10	-2.12067	-1.33855
204645347	chr1:204645347:A:G	3.98642e-14	-2.04478	-1.37841	2.63635e-08	-1.14943	-1.4105	2.15136e-10	-1.99094	-1.43417
204645894	chr1:204645894:T:C	2.69342e-12	-3.68066e-10	0.789898	6.25738e-07	-3.68066e-10	0.607022	1.38207e-08	-3.68066e-10	0.737543
204645927	chr1:204645927:GA:G	2.91421e-13	-3.68066e-10	-1.4339	8.11599e-08	-3.68066e-10	-1.43549	1.58266e-09	-3.68066e-10	-1.42951
204646104	chr1:204646104:G:A	4.8376e-14	-1.87749	-1.35218	2.07194e-08	-1.55627	-1.24457	3.66083e-10	-1.51023	-1.38328
204646164	chr1:204646164:G:T	1.23663e-13	-1.7735	-0.517606	6.62074e-08	-1.34888	-0.290234	4.29764e-10	-1.93738	-0.795764
204646211	chr1:204646211:C:T	2.95878e-13	-3.68066e-10	-1.41872	8.20669e-08	-3.68066e-10	-1.42437	1.59816e-09	-3.68066e-10	-1.41977
204646272	chr1:204646272:T:A	3.48324e-12	-1.73424	2.78129	1.69734e-06	-1.14719	2.7521	4.1732e-09	-1.8826	1.42266
204646992	chr1:204646992:G:A	3.4013e-12	-3.68066e-10	1.02324	7.78974e-07	-3.68066e-10	0.826068	1.73797e-08	-3.68066e-10	0.96668
204647052	chr1:204647052:G:A	8.18511e-14	-2.12393	-0.579836	4.72369e-08	-1.0601	-0.916636	2.92488e-10	-2.12025	-0.9977
204647262	chr1:204647262:A:G	8.58666e-14	-1.97494	-0.680929	4.34177e-08	-1.70593	-0.355108	4.8096e-10	-1.95044	-0.670157
204647318	chr1:204647318:T:C	2.02611e-12	-3.68066e-10	0.505205	5.85365e-07	-3.68066e-10	0.540325	9.75366e-09	-3.68066e-10	0.389022
204647377	chr1:204647377:T:C	1.44772e-13	-2.03327	-0.100237	6.3374e-08	-1.79885	0.115996	4.83158e-10	-2.12694	-0.489089
204648112	chr1:204648112:G:A	3.67558e-13	-1.39686	0.195071	2.60573e-07	-0.498153	0.229126	1.00381e-09	-1.54399	-0.340834
204648155	chr1:204648155:G:A	5.37978e-14	-1.70299	-1.42044	2.7128e-08	-1.63955	-0.891788	3.2655e-10	-1.60221	-1.40559
204648479	chr1:204648479:A:G	1.67033e-13	-1.99048	-4.18584e-10	3.97157e-08	-2.15016	-4.18584e-10	8.67557e-10	-2.0307	-4.18584e-10
204648815	chr1:204648815:T:C	5.63984e-14	-2.13145	-0.944775	2.6817e-08	-1.87784	-0.66503	3.09459e-10	-2.11103	-0.950524
204648876	chr1:204648876:C:A	5.71697e-14	-2.09239	-0.970249	3.03475e-08	-1.20866	-1.21054	2.34587e-10	-2.08913	-1.24942
204649028	chr1:204649028:G:T	2.95385e-13	-3.68066e-10	-1.42039	8.24831e-08	-3.68066e-10	-1.41932	1.58069e-09	-3.68066e-10	-1.43076
204649405	chr1:204649405:C:T	5.67926e-14	-2.067	-1.00226	2.71248e-08	-1.29926	-1.2322	2.36332e-10	-2.06214	-1.269
204649412	chr1:204649412:A:C	4.76687e-14	-2.13631	-1.10809	2.13519e-08	-1.89755	-0.87322	2.61093e-10	-2.11898	-1.11252
204649686	chr1:204649686:C:T	3.6936e-14	-2.06309	-1.43639	1.57895e-08	-1.65512	-1.41744	2.01034e-10	-2.05763	-1.43527
204649733	chr1:204649733:A:G	4.99074e-14	-2.1208	-1.0777	2.29023e-08	-1.87146	-0.829214	2.74622e-10	-2.10332	-1.07766
204649790	chr1:204649790:C:T	3.10178e-13	-3.68066e-10	-1.37152	8.42576e-08	-3.68066e-10	-1.39803	1.66037e-09	-3.68066e-10	-1.38158
204650663	chr1:204650663:A:G	1.93361e-12	-3.68066e-10	0.458474	5.56438e-07	-3.68066e-10	0.489645	9.31035e-09	-3.68066e-10	0.342506
204650797	chr1:204650797:C:T	1.90066e-12	-3.68066e-10	0.441291	5.46203e-07	-3.68066e-10	0.471081	9.13946e-09	-3.68066e-10	0.32398
204651047	chr1:204651047:CAT:C	1.52013e-12	-3.68066e-10	0.217886	5.63449e-07	-3.68066e-10	0.502167	7.45629e-09	-3.68066e-10	0.120437
204651120	chr1:204651120:T:C	1.17793e-12	-3.68066e-10	-0.0371508	4.38289e-07	-3.68066e-10	0.25097	5.91918e-09	-3.68066e-10	-0.110423
204651165	chr1:204651165:A:G	7.31227e-13	-1.47812	0.964174	3.97382e-07	-1.41461	1.5676	1.52881e-09	-1.84856	0.384431
204651167	chr1:204651167:C:G	3.25299e-13	-3.68066e-10	-1.32392	8.90892e-08	-3.68066e-10	-1.34227	1.71091e-09	-3.68066e-10	-1.35159
204651226	chr1:204651226:A:G	4.78639e-14	-2.14578	-1.09452	1.97387e-08	-2.0045	-0.844826	2.53834e-10	-2.138	-1.1217
204651306	chr1:204651306:C:T	6.30002e-13	-3.68066e-10	-0.662946	1.59016e-07	-3.68066e-10	-0.762906	3.33261e-09	-3.68066e-10	-0.684866
204651648	chr1:204651648:A:G	1.94909e-12	-3.68066e-10	0.466451	5.60925e-07	-3.68066e-10	0.497677	9.38265e-09	-3.68066e-10	0.350242
204651928	chr1:204651928:T:C	7.24608e-14	-2.14382	-0.681806	5.60965e-08	-0.816849	-0.987987	2.44156e-10	-2.14045	-1.15812
204651941	chr1:204651941:T:C	3.8839e-14	-2.04998	-1.39926	1.00247e-08	-2.14698	-1.37987	1.94525e-10	-2.08857	-1.43724
204652050	chr1:204652050:A:G	3.15814e-12	-1.9092	2.85827	1.16701e-06	-1.55376	2.78405	7.47511e-09	-1.99782	2.12078
204652113	chr1:204652113:G:A	1.09964e-13	-2.13473	-0.273789	7.22739e-08	-0.833408	-0.718039	2.76475e-10	-2.14642	-1.02784
204652119	chr1:204652119:G:A	1.24987e-12	-1.8746	1.89673	5.08644e-07	-1.45044	1.85028	3.26411e-09	-1.95937	1.25374
204652691	chr1:204652691:A:C	4.76473e-14	-1.86617	-1.37867	1.05737e-08	-2.11908	-1.35446	2.39286e-10	-1.93518	-1.38354
204652697	chr1:204652697:G:A	3.57696e-14	-2.11814	-1.41343	3.54859e-08	-0.860713	-1.40206	2.03011e-10	-2.13777	-1.34535
204652765	chr1:204652765:G:A	3.57299e-14	-2.13869	-1.39399	3.72365e-08	-0.836646	-1.37798	2.06602e-10	-2.14941	-1.31617
204652930	chr1:204652930:A:C	2.99495e-13	-3.68066e-10	-1.40657	8.21876e-08	-3.68066e-10	-1.4229	1.63299e-09	-3.68066e-10	-1.39821
204652936	chr1:204652936:C:A	4.18395e-14	-1.93851	-1.43632	8.43558e-08	0.0323894	-1.42926	2.50447e-10	-1.84568	-1.42745
204653086	chr1:204653086:C:G	4.81749e-14	-2.13595	-1.09788	2.24937e-08	-1.81108	-0.907596	2.34768e-10	-2.13738	-1.2004
204653177	chr1:204653177:T:C	3.01826e-13	-3.68066e-10	-1.39882	8.26474e-08	-3.68066e-10	-1.41733	1.64748e-09	-3.68066e-10	-1.38937
204653334	chr1:204653334:G:A	2.95193e-13	-3.68066e-10	-1.42104	8.18642e-08	-3.68066e-10	-1.42685	1.62276e-09	-3.68066e-10	-1.40449
204653697	chr1:204653697:C:T	8.67497e-13	-3.68066e-10	-0.343055	2.5783e-07	-3.68066e-10	-0.279607	4.39022e-09	-3.68066e-10	-0.409241
204653949	chr1:204653949:T:G	4.22579e-14	-1.97308	-1.39179	1.32814e-08	-1.80857	-1.43697	2.03425e-10	-2.09288	-1.3882
204653975	chr1:204653975:G:A	3.03136e-13	-3.68066e-10	-1.39448	8.29022e-08	-3.68066e-10	-1.41425	1.65496e-09	-3.68066e-10	-1.38484
204654102	chr1:204654102:G:C	3.04023e-13	-3.68066e-10	-1.39157	8.30794e-08	-3.68066e-10	-1.41211	1.66015e-09	-3.68066e-10	-1.38172
204654288	chr1:204654288:T:C	5.85277e-14	-2.08315	-0.956014	6.03455e-08	-0.635705	-1.09612	2.81164e-10	-2.02928	-1.12815
204654430	chr1:204654430:A:G	4.17966e-13	-3.68066e-10	-1.07327	1.14626e-07	-3.68066e-10	-1.09024	2.08557e-09	-3.68066e-10	-1.15358
204654485	chr1:204654485:T:C	5.23512e-14	-2.14618	-1.00452	2.97883e-08	-1.21568	-1.22212	2.1783e-10	-2.13919	-1.27347
204654487	chr1:204654487:A:G	5.24615e-14	-2.14619	-1.0024	2.98539e-08	-1.21499	-1.2206	2.18142e-10	-2.13913	-1.2721
204654777	chr1:204654777:T:C	5.0347e-14	-2.14485	-1.04488	2.8452e-08	-1.2336	-1.25009	2.12223e-10	-2.14102	-1.29772
204654780	chr1:204654780:T:C	5.05405e-14	-2.146	-1.0399	2.89987e-08	-1.21785	-1.24681	2.1321e-10	-2.13937	-1.29473
204655151	chr1:204655151:G:A	4.81632e-14	-2.14481	-1.08927	2.75623e-08	-1.23577	-1.2797	2.07021e-10	-2.14097	-1.32258
204655168	chr1:204655168:A:G	5.13054e-14	-2.14632	-1.02455	2.94979e-08	-1.21313	-1.23446	2.15927e-10	-2.13864	-1.28279
204655307	chr1:204655307:AG:A	5.35385e-14	-1.77787	-1.3504	1.20688e-08	-2.01785	-1.32344	2.48697e-10	-1.85946	-1.42068
204655310	chr1:204655310:C:T	3.83499e-14	-2.1145	-1.34742	3.89002e-08	-0.766666	-1.40424	2.03708e-10	-2.07925	-1.40044
204655334	chr1:204655334:C:A	3.45093e-12	-3.68066e-10	1.03773	1.03435e-06	-3.68066e-10	1.10962	1.6871e-08	-3.68066e-10	0.936975
204655514	chr1:204655514:T:C	8.37321e-13	-3.68066e-10	-0.37846	2.17069e-07	-3.68066e-10	-0.451696	5.27463e-09	-3.68066e-10	-0.225713
204655801	chr1:204655801:G:A	4.76708e-13	-1.54461	0.602841	2.59388e-07	-1.11526	0.841677	1.06106e-09	-1.85448	0.0251263
204655870	chr1:204655870:C:T	4.91906e-14	-2.14323	-1.06973	2.7364e-08	-1.25738	-1.2653	2.09182e-10	-2.14306	-1.31011
204655879	chr1:204655879:T:C	5.60879e-14	-1.84949	-1.23226	1.05737e-08	-2.11373	-1.35981	2.27894e-10	-2.05841	-1.30909
204655949	chr1:204655949:G:A	3.82645e-14	-2.09766	-1.36648	4.08977e-08	-0.705911	-1.41492	2.05677e-10	-2.05842	-1.41166
204655967	chr1:204655967:T:C	3.02521e-13	-3.68066e-10	-1.39652	8.38698e-08	-3.68066e-10	-1.40264	1.66186e-09	-3.68066e-10	-1.38068
204655995	chr1:204655995:C:T	2.97216e-13	-3.68066e-10	-1.41421	8.24816e-08	-3.68066e-10	-1.41933	1.62601e-09	-3.68066e-10	-1.40249
204656002	chr1:204656002:C:T	9.75986e-13	-1.80594	1.58072	1.14107e-07	-2.08569	0.990921	1.09857e-09	-2.07794	0.283331
204656145	chr1:204656145:A:G	5.34472e-14	-2.12255	-1.00742	2.45704e-08	-1.40757	-1.2228	2.15426e-10	-2.15016	-1.27359
204656319	chr1:204656319:G:A	5.13132e-14	-1.81448	-1.35624	1.17612e-08	-2.03764	-1.32946	2.39539e-10	-1.89434	-1.42332
204656327	chr1:204656327:A:G	4.98738e-14	-2.14257	-1.0566	2.74501e-08	-1.26283	-1.25671	2.10621e-10	-2.14381	-1.30251
204656588	chr1:204656588:G:A	3.01283e-13	-3.68066e-10	-1.40062	8.49075e-08	-3.68066e-10	-1.39035	1.72076e-09	-3.68066e-10	-1.34586
204657008	chr1:204657008:A:T	1.07626e-12	-3.68066e-10	-0.127417	2.82134e-07	-3.68066e-10	-0.189527	6.22494e-09	-3.68066e-10	-0.0600572
204657200	chr1:204657200:G:A	1.43325e-13	-2.14355	-4.18584e-10	5.2672e-08	-1.86783	-4.18584e-10	9.94279e-10	-1.89436	-4.18584e-10
204657240	chr1:204657240:G:A	4.90154e-14	-2.14703	-1.06951	2.88506e-08	-1.2053	-1.26447	2.09768e-10	-2.13801	-1.31237
204657421	chr1:204657421:C:T	5.5133e-14	-2.13892	-0.96	2.82559e-08	-1.30213	-1.18848	2.23089e-10	-2.14673	-1.24208
204657572	chr1:204657572:TG:T	3.87671e-14	-2.095	-1.3561	4.14154e-08	-0.698734	-1.40952	2.07512e-10	-2.05538	-1.40581
204657614	chr1:204657614:A:G	1.26247e-13	-1.86115	-0.409272	1.96049e-08	-2.11802	-0.738113	4.44293e-10	-2.07692	-0.622969
204657678	chr1:204657678:G:A	3.8314e-14	-2.09623	-1.36662	4.08539e-08	-0.706358	-1.41555	2.05944e-10	-2.05654	-1.41223
204657924	chr1:204657924:C:T	1.36667e-13	-1.87472	-0.316399	2.12867e-08	-2.12217	-0.651659	4.84566e-10	-2.08163	-0.531496
204658059	chr1:204658059:C:A	3.21934e-13	-3.68066e-10	-1.33432	8.15758e-08	-3.68066e-10	-1.43038	1.6408e-09	-3.68066e-10	-1.39344
204658420	chr1:204658420:G:C	9.55178e-13	-3.68066e-10	-0.24677	2.22722e-07	-3.68066e-10	-0.425985	4.6502e-09	-3.68066e-10	-0.351711
204658728	chr1:204658728:C:T	3.02626e-13	-3.68066e-10	-1.39617	8.26592e-08	-3.68066e-10	-1.41718	1.62937e-09	-3.68066e-10	-1.40043
204658973	chr1:204658973:G:A	4.85557e-13	-1.44871	0.525334	2.6656e-07	-1.00333	0.757021	1.05474e-09	-1.79374	-0.0415846
204659473	chr1:204659473:G:T	4.58088e-13	-1.09917	0.117566	1.39658e-07	-0.941508	0.0487921	7.64049e-10	-1.58601	-0.571737
204660477	chr1:204660477:CTCTT:C	2.92831e-13	-3.68066e-10	-1.42907	8.10361e-08	-3.68066e-10	-1.43701	1.57314e-09	-3.68066e-10	-1.43555
204660872	chr1:204660872:C:T	4.71033e-13	-3.68066e-10	-0.953741	1.18425e-07	-3.68066e-10	-1.05763	2.37721e-09	-3.68066e-10	-1.02269
204660953	chr1:204660953:C:T	2.31314e-13	-1.66489	-4.18584e-10	1.37362e-07	-0.90929	-4.18584e-10	1.39592e-09	-1.55507	-4.18584e-10
204661393	chr1:204661393:G:A	6.28596e-14	-2.04702	-0.920741	3.02289e-08	-2.14041	-0.282707	3.91368e-10	-2.12926	-0.697471
204661555	chr1:204661555:G:A	3.63618e-14	-2.13255	-1.3826	1.04277e-08	-2.14666	-1.34078	2.3085e-10	-2.08891	-1.2657
204661794	chr1:204661794:G:A	2.9352e-13	-3.68066e-10	-1.42672	8.1028e-08	-3.68066e-10	-1.43712	1.57302e-09	-3.68066e-10	-1.43562
204662000	chr1:204662000:A:G	8.17465e-13	-3.68066e-10	-0.402459	2.56437e-07	-3.68066e-10	-0.285028	4.29519e-09	-3.68066e-10	-0.431125
204662317	chr1:204662317:G:T	1.76671e-11	-3.68066e-10	2.67079	5.07579e-06	-3.68066e-10	2.70033	6.55624e-08	-3.68066e-10	2.29438
204662660	chr1:204662660:T:C	8.39112e-13	-0.376323	-4.18584e-10	2.21797e-06	1.87244	-4.18584e-10	2.81242e-08	1.44801	-4.18584e-10
204662937	chr1:204662937:A:G	1.66779e-13	-1.87544	-0.116553	6.78803e-08	-1.39269	-0.221478	6.63449e-10	-1.9724	-0.326521
204663035	chr1:204663035:T:C	1.98678e-13	-1.81698	-4.18584e-10	8.99376e-08	-1.33279	-4.18584e-10	7.79376e-10	-2.13788	-4.18584e-10
204663205	chr1:204663205:T:C	4.55612e-14	-2.13459	-1.15502	4.10118e-08	-0.795621	-1.32243	2.09436e-10	-2.07758	-1.37438
204663353	chr1:204663353:A:G	2.1377e-13	-1.90974	0.165972	8.17251e-08	-1.99926	0.570716	9.60433e-10	-2.0674	0.138409
204663945	chr1:204663945:G:A	2.90752e-13	-3.68066e-10	-1.4362	8.20344e-08	-3.68066e-10	-1.42477	1.5726e-09	-3.68066e-10	-1.43589
204664269	chr1:204664269:A:G	8.44989e-14	-1.28085	-1.39108	3.19306e-08	-1.00528	-1.36306	3.9547e-10	-1.5107	-1.3056
204664398	chr1:204664398:C:T	5.37416e-14	-1.7047	-1.41978	1.1593e-08	-1.94757	-1.43394	3.11214e-10	-1.63244	-1.42345
204664566	chr1:204664566:C:T	3.84943e-14	-2.04126	-1.4169	1.49031e-08	-1.75739	-1.37295	2.40726e-10	-1.93277	-1.37995
204664730	chr1:204664730:G:A	1.23916e-12	-0.878639	0.892157	1.79835e-06	0.937276	0.725438	1.7885e-08	0.507368	0.487976
204664750	chr1:204664750:G:A	1.85197e-12	-3.68066e-10	0.415336	5.43229e-07	-3.68066e-10	0.465621	1.23309e-08	-3.68066e-10	0.623488
204665016	chr1:204665016:G:A	2.12038e-13	-0.374016	-1.37789	4.45559e-07	1.64752	-1.3801	1.7825e-09	0.0223086	-1.33291
204665108	chr1:204665108:C:G	2.30731e-12	-3.68066e-10	0.635169	6.28248e-07	-3.68066e-10	0.611025	1.48867e-08	-3.68066e-10	0.81185
204666233	chr1:204666233:G:A	7.77107e-13	-3.68066e-10	-0.453089	2.22947e-07	-3.68066e-10	-0.424976	3.24893e-09	-3.68066e-10	-0.710294
204667053	chr1:204667053:T:C	4.90009e-13	-0.914245	-4.18584e-10	6.61838e-08	-1.63947	-4.18584e-10	2.63996e-09	-0.917856	-4.18584e-10
204667101	chr1:204667101:C:T	3.67533e-13	0.234906	-1.43676	9.76854e-07	2.48931	-1.43688	2.85249e-09	0.587246	-1.42767
204667223	chr1:204667223:G:A	3.9089e-13	-3.68066e-10	-1.14024	9.48484e-08	-3.68066e-10	-1.27963	1.99798e-09	-3.68066e-10	-1.19648
204667668	chr1:204667668:C:T	4.74529e-13	-3.68066e-10	-0.946345	1.25699e-07	-3.68066e-10	-0.998017	2.7597e-09	-3.68066e-10	-0.873501
204667742	chr1:204667742:G:A	2.717e-12	-1.53055	2.32917	1.5568e-06	-0.515615	2.03409	8.72619e-09	-0.907696	1.1854
204667769	chr1:204667769:C:T	4.36137e-13	0.405701	-1.43641	1.21723e-06	2.70897	-1.43655	3.39266e-09	0.762021	-1.42903
204668060	chr1:204668060:C:T	4.37223e-13	0.409105	-1.43733	1.23389e-06	2.72334	-1.43732	3.45797e-09	0.774382	-1.42232
204668281	chr1:204668281:G:A	4.51476e-13	-3.68066e-10	-0.996145	1.19354e-07	-3.68066e-10	-1.04981	2.74561e-09	-3.68066e-10	-0.878618
204668552	chr1:204668552:G:A	2.9552e-13	-3.68066e-10	-1.41993	8.29431e-08	-3.68066e-10	-1.41375	1.65045e-09	-3.68066e-10	-1.38758
204668808	chr1:204668808:T:C	8.70712e-13	-0.339356	-4.18584e-10	2.97028e-06	2.1645	-4.18584e-10	3.73815e-08	1.73255	-4.18584e-10
204669142	chr1:204669142:C:T	2.58966e-10	0.159874	5.19591	4.86487e-05	0.357908	4.60256	2.32064e-07	-0.877134	4.43553
204669706	chr1:204669706:G:A	5.41698e-12	-1.31473	2.80336	3.25056e-06	-0.0841847	2.33886	3.45441e-08	-0.696469	2.35009
204669742	chr1:204669742:C:CAA	5.64204e-12	-1.29363	2.82297	3.42349e-06	-0.0508233	2.35733	3.62327e-08	-0.668328	2.36967
204670545	chr1:204670545:G:A	2.22812e-13	-1.70234	-4.18584e-10	7.58653e-08	-1.50295	-4.18584e-10	1.30484e-09	-1.62254	-4.18584e-10
204670912	chr1:204670912:T:C	2.67201e-13	-1.52067	-4.18584e-10	4.44529e-08	-2.03748	-4.18584e-10	1.6005e-09	-1.41831	-4.18584e-10
204671355	chr1:204671355:C:T	2.51619e-10	0.175545	5.15146	4.75896e-05	0.371433	4.56703	2.28397e-07	-0.862772	4.40524
204672025	chr1:204672025:G:A	3.24677e-13	-3.68066e-10	-1.32584	8.88042e-08	-3.68066e-10	-1.34548	1.90424e-09	-3.68066e-10	-1.24454
204672935	chr1:204672935:C:G	4.73926e-13	-3.68066e-10	-0.947617	1.30251e-07	-3.68066e-10	-0.962444	2.72443e-09	-3.68066e-10	-0.886362
204673296	chr1:204673296:A:G	2.17974e-13	-1.72429	-4.18584e-10	7.1039e-08	-1.56868	-4.18584e-10	1.0869e-09	-1.80529	-4.18584e-10
204673316	chr1:204673316:G:T	4.051e-11	-0.665844	4.16648	3.6401e-05	0.970721	3.69972	4.218e-07	0.433055	3.72286
204673463	chr1:204673463:C:T	1.14432e-11	-0.70588	2.94236	1.27287e-05	1.12504	2.49466	1.36304e-07	0.537122	2.48915
204673798	chr1:204673798:T:C	3.36101e-13	-3.68066e-10	-1.29126	9.83593e-08	-3.68066e-10	-1.24328	1.79871e-09	-3.68066e-10	-1.30155
204674396	chr1:204674396:G:A	7.05528e-13	-3.68066e-10	-0.549721	1.91989e-07	-3.68066e-10	-0.574471	3.9231e-09	-3.68066e-10	-0.521738
204674861	chr1:204674861:T:G	4.86965e-13	-3.68066e-10	-0.920475	1.31886e-07	-3.68066e-10	-0.94997	2.76819e-09	-3.68066e-10	-0.870427
204675490	chr1:204675490:C:T	4.90713e-12	-0.890693	2.28047	4.97727e-06	0.804346	1.87638	5.40339e-08	0.236445	1.86454
204676377	chr1:204676377:T:G	3.26302e-11	-1.01367	4.29799	8.20588e-06	-0.758996	3.93969	5.0438e-08	-1.6581	3.69022
204677002	chr1:204677002:C:T	2.98692e-13	-3.68066e-10	-1.40925	8.41342e-08	-3.68066e-10	-1.3995	1.58166e-09	-3.68066e-10	-1.43014
204677133	chr1:204677133:G:A	4.49621e-13	0.427306	-1.42757	1.79222e-06	3.08384	-1.42454	5.84699e-09	1.31443	-1.43713
204677167	chr1:204677167:G:A	4.61355e-13	0.459469	-1.43397	1.86418e-06	3.13088	-1.43221	6.08578e-09	1.35171	-1.43437
204677266	chr1:204677266:G:T	3.35805e-13	-3.68066e-10	-1.29214	8.97147e-08	-3.68066e-10	-1.33527	1.70682e-09	-3.68066e-10	-1.35399
204677919	chr1:204677919:G:A	4.36376e-13	-3.68066e-10	-1.03016	1.20736e-07	-3.68066e-10	-1.0383	2.51867e-09	-3.68066e-10	-0.964892
204678309	chr1:204678309:T:C	2.93447e-13	-3.68066e-10	-1.42697	8.24074e-08	-3.68066e-10	-1.42023	1.60767e-09	-3.68066e-10	-1.41383
204678330	chr1:204678330:C:G	4.39489e-13	-3.68066e-10	-1.02306	1.1939e-07	-3.68066e-10	-1.04951	2.41051e-09	-3.68066e-10	-1.00878
204678365	chr1:204678365:G:A	4.84335e-13	0.508613	-1.4345	1.99205e-06	3.19791	-1.4329	6.42951e-09	1.40611	-1.43383
204678474	chr1:204678474:G:A	7.13318e-13	-3.68066e-10	-0.538741	1.91317e-07	-3.68066e-10	-0.57798	4.05647e-09	-3.68066e-10	-0.488308
204678931	chr1:204678931:C:T	1.49412e-13	-2.10196	-4.18584e-10	4.25108e-08	-2.08215	-4.18584e-10	8.18311e-10	-2.08913	-4.18584e-10
204679047	chr1:204679047:C:A	6.57953e-12	-0.997178	2.68023	6.38294e-06	0.662829	2.26665	7.0002e-08	0.122508	2.23739
204679055	chr1:204679055:G:A	3.39007e-13	-3.68066e-10	-1.28265	9.26098e-08	-3.68066e-10	-1.30352	2.38094e-09	-3.68066e-10	-1.02113
204679072	chr1:204679072:G:A	7.76583e-13	-3.68066e-10	-0.453765	2.03852e-07	-3.68066e-10	-0.514513	4.90119e-09	-3.68066e-10	-0.299144
204679361	chr1:204679361:C:T	4.13425e-13	-3.68066e-10	-1.08419	1.12562e-07	-3.68066e-10	-1.1084	2.28785e-09	-3.68066e-10	-1.06101
204679368	chr1:204679368:G:A	2.48934e-13	-1.59148	-4.18584e-10	5.41412e-08	-1.84031	-4.18584e-10	1.04447e-09	-1.84511	-4.18584e-10
204680506	chr1:204680506:G:A	4.50532e-13	0.425822	-1.42406	1.98789e-06	3.18367	-1.42075	6.20633e-09	1.37428	-1.43733
204680636	chr1:204680636:G:C	1.14373e-12	-3.68066e-10	-0.0666212	2.96889e-07	-3.68066e-10	-0.13855	7.39905e-09	-3.68066e-10	0.112731
204680721	chr1:204680721:T:C	2.90855e-13	-3.68066e-10	-1.43584	8.12438e-08	-3.68066e-10	-1.43446	1.57043e-09	-3.68066e-10	-1.43727
204680744	chr1:204680744:AC:A	5.04004e-13	-3.68066e-10	-0.886083	1.32093e-07	-3.68066e-10	-0.948404	2.51185e-09	-3.68066e-10	-0.9676
204681042	chr1:204681042:C:T	2.98563e-13	-3.68066e-10	-1.40969	8.70561e-08	-3.68066e-10	-1.36536	1.67311e-09	-3.68066e-10	-1.37394
204681092	chr1:204681092:G:T	3.39627e-13	-1.28082	-4.18584e-10	5.45678e-08	-1.83247	-4.18584e-10	1.73171e-09	-1.33951	-4.18584e-10
204682095	chr1:204682095:T:C	1.52231e-13	-2.08327	-4.18584e-10	4.34903e-08	-2.05937	-4.18584e-10	8.36047e-10	-2.06769	-4.18584e-10
204682199	chr1:204682199:A:G	2.68473e-11	-0.703372	3.79262	7.23295e-06	-0.391766	3.44626	3.92712e-08	-1.43037	3.21224
204682719	chr1:204682719:T:C	4.73701e-11	0.217082	3.44	1.08933e-05	0.479506	2.98449	4.92935e-08	-0.789776	2.79895
204682807	chr1:204682807:G:A	3.01804e-13	-3.68066e-10	-1.39889	8.5094e-08	-3.68066e-10	-1.38815	1.70702e-09	-3.68066e-10	-1.35387
204683225	chr1:204683225:G:T	3.22528e-13	-3.68066e-10	-1.33248	9.37437e-08	-3.68066e-10	-1.29134	1.79609e-09	-3.68066e-10	-1.30301
204683229	chr1:204683229:A:G	2.75828e-11	-0.762547	3.87883	2.96728e-05	1.05253	3.41355	3.24923e-07	0.438314	3.45665
204685422	chr1:204685422:G:A	3.52173e-13	-3.68066e-10	-1.24455	1.01372e-07	-3.68066e-10	-1.21311	1.91944e-09	-3.68066e-10	-1.23659
204685424	chr1:204685424:C:T	3.1445e-13	-3.68066e-10	-1.35784	8.97092e-08	-3.68066e-10	-1.33534	1.71325e-09	-3.68066e-10	-1.35023
204685882	chr1:204685882:A:G	2.52506e-13	-0.139928	-1.43731	7.84637e-07	2.27016	-1.43685	2.92655e-09	0.614618	-1.42941
204686005	chr1:204686005:C:A	3.29648e-13	-3.68066e-10	-1.31064	9.01687e-08	-3.68066e-10	-1.33023	1.72558e-09	-3.68066e-10	-1.34306
204686279	chr1:204686279:G:A	7.16264e-12	-1.0467	2.81467	1.81064e-06	-0.808527	2.47805	1.01724e-08	-1.73261	2.16367
204686625	chr1:204686625:AG:A	1.95885e-13	-0.415118	-1.41602	5.37342e-07	1.86423	-1.4095	2.08631e-09	0.282852	-1.43608
204686955	chr1:204686955:A:G	8.35502e-12	-1.49139	3.41334	1.91915e-06	-1.29691	3.02464	1.33038e-08	-1.98494	2.68437
204687080	chr1:204687080:A:G	6.75097e-13	-3.68066e-10	-0.593812	1.79313e-07	-3.68066e-10	-0.642778	3.47408e-09	-3.68066e-10	-0.643292
204687187	chr1:204687187:A:C	3.10978e-13	-3.68066e-10	-1.36895	8.80582e-08	-3.68066e-10	-1.35391	1.77956e-09	-3.68066e-10	-1.31226
204687675	chr1:204687675:A:C	7.65817e-12	-1.38117	3.21603	4.48584e-06	-0.209268	2.78604	6.51923e-08	-0.488877	2.7776
204687819	chr1:204687819:A:T	1.60726e-13	-0.596934	-1.43203	2.85931e-07	1.25333	-1.42948	1.62951e-09	0.0361937	-1.43653
204688055	chr1:204688055:A:G	5.50609e-13	-1.53286	0.735216	3.07629e-07	-0.542119	0.439104	3.69742e-09	-0.67872	0.0977333
204688138	chr1:204688138:C:A	2.27214e-12	-3.68066e-10	0.619811	6.18172e-07	-3.68066e-10	0.594857	1.98716e-08	-3.68066e-10	1.10067
204688307	chr1:204688307:A:C	3.8095e-13	-3.68066e-10	-1.166	1.0701e-07	-3.68066e-10	-1.15899	2.59138e-09	-3.68066e-10	-0.936431
204688355	chr1:204688355:C:T	1.67284e-12	-3.68066e-10	0.31361	4.77229e-07	-3.68066e-10	0.336087	8.50873e-09	-3.68066e-10	0.252472
204688907	chr1:204688907:A:G	3.1456e-13	-3.68066e-10	-1.35749	8.65924e-08	-3.68066e-10	-1.3707	1.65817e-09	-3.68066e-10	-1.38291
204688964	chr1:204688964:C:T	3.09988e-13	-3.68066e-10	-1.37213	8.75707e-08	-3.68066e-10	-1.35946	1.6153e-09	-3.68066e-10	-1.4091
204689326	chr1:204689326:G:T	3.3419e-13	-3.68066e-10	-1.29696	9.39504e-08	-3.68066e-10	-1.28914	1.75301e-09	-3.68066e-10	-1.32729
204690005	chr1:204690005:A:G	2.16902e-13	-1.72922	-4.18584e-10	7.25664e-08	-1.54741	-4.18584e-10	1.26679e-09	-1.65214	-4.18584e-10
204690068	chr1:204690068:A:G	1.35574e-12	-3.68066e-10	0.103438	3.55989e-07	-3.68066e-10	0.0429888	7.91185e-09	-3.68066e-10	0.179741
204690157	chr1:204690157:C:T	3.16184e-13	-3.68066e-10	-1.35234	8.997e-08	-3.68066e-10	-1.33243	1.71201e-09	-3.68066e-10	-1.35095
204690161	chr1:204690161:T:C	1.40446e-11	-0.933841	3.37516	3.52529e-06	-0.67883	3.01464	1.7006e-08	-1.71077	2.65571
204690217	chr1:204690217:A:T	1.57644e-12	-3.68066e-10	0.254255	4.10204e-07	-3.68066e-10	0.184746	9.15524e-09	-3.68066e-10	0.325705
204690382	chr1:204690382:G:A	1.57391e-13	-0.618192	-1.43174	2.79033e-07	1.22851	-1.42909	1.59504e-09	0.0149595	-1.43668
204690678	chr1:204690678:G:A	1.23545e-12	-3.68066e-10	0.0105245	3.22766e-07	-3.68066e-10	-0.0549819	6.19015e-09	-3.68066e-10	-0.0656608
204691144	chr1:204691144:C:T	2.06018e-11	-3.68066e-10	2.82446	5.03521e-06	-3.68066e-10	2.6923	1.096e-07	-3.68066e-10	2.80822
204691360	chr1:204691360:A:G	1.40391e-12	-3.68066e-10	0.13835	3.87822e-07	-3.68066e-10	0.128638	1.22373e-08	-3.68066e-10	0.61587
204692122	chr1:204692122:T:C	3.21481e-13	-3.68066e-10	-1.33573	9.02477e-08	-3.68066e-10	-1.32935	1.69581e-09	-3.68066e-10	-1.36046
204692273	chr1:204692273:C:T	1.25434e-11	-1.16188	3.49016	3.0954e-06	-0.935194	3.14096	1.58177e-08	-1.85357	2.72608
204692399	chr1:204692399:T:C	3.46583e-13	-3.68066e-10	-1.26054	9.81896e-08	-3.68066e-10	-1.24501	1.79962e-09	-3.68066e-10	-1.30105
204692410	chr1:204692410:G:A	3.22732e-13	-3.68066e-10	-1.33185	8.95937e-08	-3.68066e-10	-1.33662	1.69051e-09	-3.68066e-10	-1.36359
204692952	chr1:204692952:CT:C	3.15705e-13	-3.68066e-10	-1.35386	8.98683e-08	-3.68066e-10	-1.33356	1.71032e-09	-3.68066e-10	-1.35194
204693170	chr1:204693170:A:T	3.29139e-13	-1.31219	-4.18584e-10	7.9323e-08	-1.45838	-4.18584e-10	1.36441e-09	-1.5779	-4.18584e-10
204693230	chr1:204693230:C:G	5.45083e-13	-3.68066e-10	-0.807729	1.46426e-07	-3.68066e-10	-0.845393	2.67841e-09	-3.68066e-10	-0.903396
204694655	chr1:204694655:G:A	2.92116e-13	-3.68066e-10	-1.43152	8.15369e-08	-3.68066e-10	-1.43085	1.57297e-09	-3.68066e-10	-1.43565
204694666	chr1:204694666:C:T	2.9218e-13	-3.68066e-10	-1.4313	8.15675e-08	-3.68066e-10	-1.43048	1.5726e-09	-3.68066e-10	-1.43589
204695129	chr1:204695129:A:T	5.22436e-13	-1.68591	0.835741	2.53059e-07	-0.817711	0.519422	3.13592e-09	-0.933889	0.18819
204695597	chr1:204695597:G:A	4.24838e-13	-3.68066e-10	-1.05696	1.19501e-07	-3.68066e-10	-1.04858	2.23288e-09	-3.68066e-10	-1.08533
204696401	chr1:204696401:T:G	1.63212e-13	-0.577229	-1.43639	3.94705e-07	1.58353	-1.4373	1.70061e-09	0.0633926	-1.42103
204696534	chr1:204696534:G:C	2.93425e-13	-3.68066e-10	-1.42705	8.16853e-08	-3.68066e-10	-1.42904	1.5788e-09	-3.68066e-10	-1.43196
204696583	chr1:204696583:T:C	3.15668e-13	-3.68066e-10	-1.35398	8.80314e-08	-3.68066e-10	-1.35422	1.64515e-09	-3.68066e-10	-1.39079
204696604	chr1:204696604:C:T	4.72533e-13	-3.68066e-10	-0.95056	1.35112e-07	-3.68066e-10	-0.925809	2.29035e-09	-3.68066e-10	-1.05992
204696827	chr1:204696827:T:C	2.90588e-13	-3.68066e-10	-1.43676	8.10291e-08	-3.68066e-10	-1.4371	1.57316e-09	-3.68066e-10	-1.43553
204697047	chr1:204697047:G:T	5.1962e-12	-3.68066e-10	1.44702	1.51249e-06	-3.68066e-10	1.4896	4.28486e-08	-3.68066e-10	1.86905
204697580	chr1:204697580:T:G	2.91805e-13	-3.68066e-10	-1.43258	8.20456e-08	-3.68066e-10	-1.42463	1.592e-09	-3.68066e-10	-1.42363
204697699	chr1:204697699:G:A	2.97902e-13	-3.68066e-10	-1.4119	8.38467e-08	-3.68066e-10	-1.40292	1.59629e-09	-3.68066e-10	-1.42094
204698054	chr1:204698054:G:A	4.66008e-13	-3.68066e-10	-0.964464	1.31009e-07	-3.68066e-10	-0.956646	2.80456e-09	-3.68066e-10	-0.857374
204698492	chr1:204698492:G:A	9.77474e-13	-3.68066e-10	-0.223696	2.71028e-07	-3.68066e-10	-0.229686	7.01994e-09	-3.68066e-10	0.0601333
204698686	chr1:204698686:T:C	4.12706e-13	-1.59395	0.508021	1.07001e-07	-1.32195	0.162879	1.12032e-09	-1.87408	0.0990666
204699014	chr1:204699014:C:T	6.79207e-14	-1.45626	-1.43407	1.70213e-08	-1.56657	-1.43088	2.8319e-10	-1.74032	-1.40994
204699152	chr1:204699152:C:T	1.00248e-13	-1.06633	-1.43469	2.45762e-08	-1.22909	-1.40104	4.25721e-10	-1.39189	-1.3507
204699262	chr1:204699262:G:A	2.92435e-13	-3.68066e-10	-1.43043	8.23271e-08	-3.68066e-10	-1.42121	1.59752e-09	-3.68066e-10	-1.42017
204699529	chr1:204699529:T:C	3.53236e-13	-1.24153	-4.18584e-10	1.30482e-07	-0.960674	-4.18584e-10	3.27077e-09	-0.703594	-4.18584e-10
204699579	chr1:204699579:G:A	4.36723e-13	-3.68066e-10	-1.02937	1.22864e-07	-3.68066e-10	-1.02083	2.63264e-09	-3.68066e-10	-0.920635
204700069	chr1:204700069:G:A	3.22392e-13	-3.68066e-10	-1.3329	8.93324e-08	-3.68066e-10	-1.33955	1.80107e-09	-3.68066e-10	-1.30024
204700170	chr1:204700170:G:A	2.9379e-13	-3.68066e-10	-1.4258	8.28806e-08	-3.68066e-10	-1.41451	1.60858e-09	-3.68066e-10	-1.41327
204700329	chr1:204700329:C:T	7.73745e-13	-0.922875	0.465449	1.9589e-07	-0.679525	0.125168	1.65099e-09	-1.44713	0.0598889
204700435	chr1:204700435:T:C	7.83503e-14	-1.31051	-1.43697	1.96168e-08	-1.44412	-1.41141	3.46002e-10	-1.58121	-1.36872
204700517	chr1:204700517:A:T	2.27568e-13	-1.08783	-0.593385	7.12262e-08	-0.759759	-0.80629	5.58265e-10	-1.57129	-0.900248
204700543	chr1:204700543:G:A	4.69156e-13	-3.68066e-10	-0.957733	1.31981e-07	-3.68066e-10	-0.949255	2.82861e-09	-3.68066e-10	-0.848834
204700740	chr1:204700740:C:T	1.13407e-13	-1.37324	-1.00444	1.5806e-06	2.26887	-0.735215	7.30315e-10	-1.03481	-1.16809
204701101	chr1:204701101:C:T	1.03088e-13	-1.04073	-1.43235	2.52046e-08	-1.21181	-1.39307	4.36193e-10	-1.37884	-1.33945
204701398	chr1:204701398:G:C	3.12003e-13	-3.68066e-10	-1.36566	8.80026e-08	-3.68066e-10	-1.35454	1.80573e-09	-3.68066e-10	-1.29766
204701455	chr1:204701455:G:A	1.87183e-12	0.14815	0.277852	4.6506e-07	0.0100261	0.30023	5.542e-09	-0.703346	0.52708
204701543	chr1:204701543:C:T	1.74705e-12	0.351467	0.00554758	4.53962e-07	0.276968	0.00913497	4.08442e-09	-0.580948	0.099508
204701797	chr1:204701797:C:T	1.09806e-12	0.165785	-0.273154	3.01677e-07	0.135619	-0.258172	2.84012e-09	-0.690881	-0.153892
204701802	chr1:204701802:G:A	2.91143e-13	-3.68066e-10	-1.43485	8.17233e-08	-3.68066e-10	-1.42857	1.58546e-09	-3.68066e-10	-1.42774
204702155	chr1:204702155:G:A	8.21142e-13	-0.842746	0.444774	2.0986e-07	-0.590084	0.104615	1.7166e-09	-1.38687	0.0386003
204702280	chr1:204702280:C:T	3.31373e-13	-3.68066e-10	-1.30542	9.30743e-08	-3.68066e-10	-1.29851	1.89756e-09	-3.68066e-10	-1.24805
204702645	chr1:204702645:A:G	4.87739e-13	-0.451194	-0.467694	1.5739e-07	-0.0463211	-0.726859	9.10967e-10	-1.13882	-0.84305
204702747	chr1:204702747:C:T	9.56269e-14	-1.22122	-1.32699	2.48728e-08	-1.39154	-1.22659	4.84618e-10	-1.51002	-1.103
204703258	chr1:204703258:G:A	3.00955e-13	-0.187022	-1.21468	8.24074e-08	-0.204257	-1.21598	6.40993e-10	-1.08062	-1.25273
204703459	chr1:204703459:G:A	2.92421e-13	-3.68066e-10	-1.43047	8.14241e-08	-3.68066e-10	-1.43224	1.57406e-09	-3.68066e-10	-1.43496
204703563	chr1:204703563:C:T	5.05324e-13	-3.68066e-10	-0.883468	1.45291e-07	-3.68066e-10	-0.853171	2.29289e-09	-3.68066e-10	-1.05881
204703615	chr1:204703615:C:T	1.59318e-13	-1.29051	-0.74726	4.57015e-08	-1.04909	-0.960686	3.67659e-10	-1.80173	-1.08749
204703670	chr1:204703670:G:A	3.57595e-13	-3.68066e-10	-1.22927	9.89816e-08	-3.68066e-10	-1.23698	1.9781e-09	-3.68066e-10	-1.20649
204703904	chr1:204703904:G:A	6.05719e-13	-3.68066e-10	-0.702252	1.69685e-07	-3.68066e-10	-0.697964	4.12909e-09	-3.68066e-10	-0.470564
204704177	chr1:204704177:G:A	4.69022e-13	-3.68066e-10	-0.958017	1.61214e-07	-3.68066e-10	-0.749178	3.04716e-09	-3.68066e-10	-0.774411
204704211	chr1:204704211:A:G	4.64668e-13	-3.68066e-10	-0.967345	1.30677e-07	-3.68066e-10	-0.959181	2.79872e-09	-3.68066e-10	-0.859458
204704352	chr1:204704352:G:A	4.16671e-13	-3.68066e-10	-1.07637	1.17392e-07	-3.68066e-10	-1.06639	2.41099e-09	-3.68066e-10	-1.00858
204704710	chr1:204704710:C:T	3.17436e-13	-3.68066e-10	-1.34839	8.82801e-08	-3.68066e-10	-1.35139	1.67252e-09	-3.68066e-10	-1.37429
204704813	chr1:204704813:A:G	3.16127e-13	-1.35253	-4.18584e-10	8.62909e-08	-1.37419	-4.18584e-10	1.82844e-09	-1.28516	-4.18584e-10
204704898	chr1:204704898:C:T	1.22697e-13	-1.44052	-0.858435	3.53505e-08	-1.21846	-1.04814	3.07251e-10	-1.90097	-1.16774
204705455	chr1:204705455:G:A	4.33319e-13	-3.68066e-10	-1.03719	1.22078e-07	-3.68066e-10	-1.02725	2.51307e-09	-3.68066e-10	-0.967117
204705540	chr1:204705540:G:A	1.88417e-13	-0.827705	-1.04231	6.72297e-08	-0.441174	-1.18262	4.39437e-10	-1.42456	-1.28632
204705841	chr1:204705841:G:A	2.93365e-13	-3.68066e-10	-1.42725	8.26843e-08	-3.68066e-10	-1.41688	1.60605e-09	-3.68066e-10	-1.41484
204706028	chr1:204706028:G:A	2.08683e-13	-1.76785	-4.18584e-10	4.02175e-08	-2.13761	-4.18584e-10	7.98813e-10	-2.11325	-4.18584e-10
204706041	chr1:204706041:C:A	1.45338e-13	-2.1296	-4.18584e-10	4.73807e-08	-1.9737	-4.18584e-10	9.41561e-10	-1.94884	-4.18584e-10
204706049	chr1:204706049:C:A	8.73889e-14	-1.20425	-1.43405	2.07101e-08	-1.37057	-1.43072	3.58452e-10	-1.51497	-1.39961
204706050	chr1:204706050:G:A	3.18103e-13	-0.143504	-1.20279	8.54391e-08	-0.179342	-1.20476	6.59965e-10	-1.06182	-1.24237
204706158	chr1:204706158:A:C	3.17504e-13	-3.68066e-10	-1.34818	8.82993e-08	-3.68066e-10	-1.35118	1.67284e-09	-3.68066e-10	-1.3741
204706225	chr1:204706225:A:T	4.44629e-13	-0.862077	-0.149351	1.36841e-07	-0.489796	-0.423296	9.25245e-10	-1.40304	-0.56328
204706290	chr1:204706290:T:G	2.62818e-13	-1.53721	-4.18584e-10	9.76336e-08	-1.25069	-4.18584e-10	2.08614e-09	-1.15331	-4.18584e-10
204706553	chr1:204706553:G:A	3.40482e-13	-0.255906	-1.0224	1.33218e-07	0.0577638	-0.997683	7.75932e-10	-0.875223	-1.26709
204707171	chr1:204707171:C:G	3.85839e-13	-3.68066e-10	-1.15325	1.11743e-07	-3.68066e-10	-1.11571	2.32389e-09	-3.68066e-10	-1.04538
204707415	chr1:204707415:G:T	3.28677e-13	-3.68066e-10	-1.31359	9.43629e-08	-3.68066e-10	-1.28476	1.94824e-09	-3.68066e-10	-1.22169
204707614	chr1:204707614:C:T	3.09143e-13	-3.68066e-10	-1.37486	8.77515e-08	-3.68066e-10	-1.3574	1.75704e-09	-3.68066e-10	-1.32499
204707961	chr1:204707961:G:A	3.10075e-13	-3.68066e-10	-1.37185	8.61774e-08	-3.68066e-10	-1.3755	1.64311e-09	-3.68066e-10	-1.39203
204708141	chr1:204708141:C:T	2.90423e-13	-3.68066e-10	-1.43733	8.12625e-08	-3.68066e-10	-1.43422	1.57203e-09	-3.68066e-10	-1.43625
204708203	chr1:204708203:G:A	2.98911e-13	-3.68066e-10	-1.40852	8.43886e-08	-3.68066e-10	-1.39648	1.6802e-09	-3.68066e-10	-1.36971
204708255	chr1:204708255:A:G	2.93718e-13	-3.68066e-10	-1.42605	8.20113e-08	-3.68066e-10	-1.42505	1.62169e-09	-3.68066e-10	-1.40515
204708271	chr1:204708271:A:G	2.93839e-13	-3.68066e-10	-1.42563	8.20443e-08	-3.68066e-10	-1.42465	1.62273e-09	-3.68066e-10	-1.40451
204708449	chr1:204708449:C:T	3.07923e-13	-3.68066e-10	-1.37882	8.60793e-08	-3.68066e-10	-1.37664	1.72903e-09	-3.68066e-10	-1.34106
204708481	chr1:204708481:C:T	4.7497e-13	-0.777242	-0.168174	1.41e-07	-0.420759	-0.462394	1.03912e-09	-1.30575	-0.544496
204708770	chr1:204708770:T:G	3.58919e-13	-3.68066e-10	-1.22557	9.9816e-08	-3.68066e-10	-1.22858	2.04852e-09	-3.68066e-10	-1.1715
204709068	chr1:204709068:G:A	2.32163e-13	-1.66123	-4.18584e-10	6.29279e-08	-1.68992	-4.18584e-10	1.31825e-09	-1.61232	-4.18584e-10
204709075	chr1:204709075:G:T	1.91516e-13	-1.68499	-0.16871	4.00554e-08	-1.79347	-0.348177	4.67937e-10	-1.78134	-0.866701
204709095	chr1:204709095:C:T	3.30969e-13	-3.68066e-10	-1.30664	9.22504e-08	-3.68066e-10	-1.3074	1.8593e-09	-3.68066e-10	-1.26842
204709105	chr1:204709105:G:T	1.03072e-12	0.599882	-0.770535	2.43593e-07	0.466092	-0.802504	2.49131e-09	-0.264191	-0.711621
204709124	chr1:204709124:A:G	6.31247e-13	0.380386	-1.04136	1.66731e-07	0.355559	-1.07109	1.28095e-09	-0.562107	-1.07891
204709483	chr1:204709483:G:A	3.28649e-13	-3.68066e-10	-1.31368	9.15771e-08	-3.68066e-10	-1.31473	1.84408e-09	-3.68066e-10	-1.27664
204709608	chr1:204709608:T:C	2.91657e-13	-3.68066e-10	-1.43309	8.10484e-08	-3.68066e-10	-1.43686	1.57064e-09	-3.68066e-10	-1.43714
204709763	chr1:204709763:C:G	5.24657e-13	0.232768	-1.07869	1.34427e-07	0.17648	-1.10737	1.084e-09	-0.692132	-1.11583
204709774	chr1:204709774:C:T	3.83887e-13	-0.0317547	-1.12656	9.96384e-08	-0.0778909	-1.15247	8.5235e-10	-0.885773	-1.16261
204710029	chr1:204710029:A:T	3.0446e-13	-3.68066e-10	-1.39013	8.53261e-08	-3.68066e-10	-1.38543	1.95364e-09	-3.68066e-10	-1.21893
204710120	chr1:204710120:G:A	2.96814e-13	-0.335562	-1.08	7.51713e-08	-0.439846	-1.07229	8.17335e-10	-1.05538	-1.03495
204710282	chr1:204710282:A:G	3.38943e-13	-3.68066e-10	-1.28283	9.385e-08	-3.68066e-10	-1.29021	1.7709e-09	-3.68066e-10	-1.31713
204710492	chr1:204710492:T:C	2.90597e-13	-3.68066e-10	-1.43673	8.13499e-08	-3.68066e-10	-1.43315	1.57952e-09	-3.68066e-10	-1.4315
204710499	chr1:204710499:G:A	1.90284e-12	-3.68066e-10	0.442434	5.37241e-07	-3.68066e-10	0.454536	1.50629e-08	-3.68066e-10	0.823616
204710896	chr1:204710896:T:G	4.37691e-13	-3.68066e-10	-1.02715	1.23799e-07	-3.68066e-10	-1.01325	2.56018e-09	-3.68066e-10	-0.948544
204711089	chr1:204711089:T:C	2.90711e-13	-3.68066e-10	-1.43634	8.10171e-08	-3.68066e-10	-1.43725	1.57099e-09	-3.68066e-10	-1.43692
204711174	chr1:204711174:G:A	1.65582e-11	-3.68066e-10	2.60597	6.59272e-06	-3.68066e-10	2.96181	9.32213e-08	-3.68066e-10	2.64636
204711185	chr1:204711185:T:G	3.17159e-13	-3.68066e-10	-1.34926	8.85757e-08	-3.68066e-10	-1.34805	1.80686e-09	-3.68066e-10	-1.29703
204711204	chr1:204711204:C:T	6.10012e-14	-1.74764	-1.25013	1.4815e-08	-1.90014	-1.23613	4.53597e-10	-1.53801	-1.14116
204711573	chr1:204711573:C:T	2.33644e-13	-1.65487	-4.18584e-10	8.07921e-08	-1.44003	-4.18584e-10	1.39595e-09	-1.55505	-4.18584e-10
204711689	chr1:204711689:T:C	2.96639e-13	-3.68066e-10	-1.41615	8.3045e-08	-3.68066e-10	-1.41253	1.6802e-09	-3.68066e-10	-1.36971
204711727	chr1:204711727:C:T	3.49361e-13	-0.383679	-0.868883	1.40294e-07	0.017109	-0.905276	1.26382e-09	-0.734081	-0.920403
204711808	chr1:204711808:A:G	4.06998e-13	-3.68066e-10	-1.09986	1.11453e-07	-3.68066e-10	-1.11831	1.78266e-09	-3.68066e-10	-1.31052
204711869	chr1:204711869:C:G	2.95531e-13	-3.68066e-10	-1.41989	8.14222e-08	-3.68066e-10	-1.43226	1.61453e-09	-3.68066e-10	-1.40957
204711881	chr1:204711881:G:A	8.68002e-13	-3.68066e-10	-0.342474	2.59415e-07	-3.68066e-10	-0.273479	6.51025e-09	-3.68066e-10	-0.0152425
204711882	chr1:204711882:C:T	7.76644e-14	-1.36729	-1.38898	2.09704e-08	-1.4546	-1.3342	4.56594e-10	-1.46103	-1.21155
204711936	chr1:204711936:T:C	8.11093e-13	-3.68066e-10	-0.410285	2.31493e-07	-3.68066e-10	-0.387361	5.16398e-09	-3.68066e-10	-0.246913
204712113	chr1:204712113:G:A	3.05983e-13	-3.68066e-10	-1.38514	8.4344e-08	-3.68066e-10	-1.39701	1.73177e-09	-3.68066e-10	-1.33948
204712729	chr1:204712729:T:C	4.53219e-13	-3.68066e-10	-0.992292	1.22299e-07	-3.68066e-10	-1.02544	2.00175e-09	-3.68066e-10	-1.1946
204712883	chr1:204712883:C:T	2.07632e-13	-1.17636	-0.596543	4.81309e-08	-1.19671	-0.761277	4.08614e-10	-1.68262	-1.10098
204713109	chr1:204713109:C:T	1.43105e-13	-0.844044	-1.30104	4.39973e-08	-0.905002	-1.14278	6.81372e-10	-1.13981	-1.13246
204713139	chr1:204713139:A:C	1.24433e-13	-0.876271	-1.40863	3.34198e-08	-0.887364	-1.4354	4.58527e-10	-1.23132	-1.43704
204713283	chr1:204713283:T:G	1.22747e-13	-0.922625	-1.37592	3.29356e-08	-1.07005	-1.26731	7.16042e-10	-0.939959	-1.28268
204713409	chr1:204713409:A:G	1.75649e-13	-1.94018	-4.18584e-10	4.49737e-08	-2.02583	-4.18584e-10	1.22884e-09	-1.68255	-4.18584e-10
204713591	chr1:204713591:T:C	1.19776e-13	-0.943242	-1.3798	3.19823e-08	-0.94257	-1.42416	4.37359e-10	-1.28079	-1.43483
204713635	chr1:204713635:G:A	1.16369e-13	-1.03427	-1.31763	3.6027e-08	-1.08013	-1.16751	5.64402e-10	-1.30284	-1.15777
204713943	chr1:204713943:G:C	1.45326e-12	-3.68066e-10	0.172897	3.17401e-07	-3.68066e-10	-0.0717434	5.2416e-09	-3.68066e-10	-0.231994
204714274	chr1:204714274:C:T	7.57266e-14	-1.36343	-1.41811	2.02698e-08	-1.40244	-1.42034	3.41863e-10	-1.53632	-1.42564
204714390	chr1:204714390:G:A	1.60964e-12	-3.68066e-10	0.275101	5.05845e-07	-3.68066e-10	0.394321	7.42306e-09	-3.68066e-10	0.115971
204714421	chr1:204714421:G:A	3.07494e-13	-3.68066e-10	-1.38021	8.75902e-08	-3.68066e-10	-1.35924	1.65658e-09	-3.68066e-10	-1.38387
204714526	chr1:204714526:C:T	1.79892e-13	-1.91631	-4.18584e-10	4.24993e-08	-2.08242	-4.18584e-10	1.02952e-09	-1.85953	-4.18584e-10
204714785	chr1:204714785:A:C	1.52859e-13	-0.709275	-1.36988	7.713e-08	-0.12849	-1.35793	9.36143e-10	-0.867393	-1.08722
204715034	chr1:204715034:T:C	3.15468e-13	-3.68066e-10	-1.35461	9.0024e-08	-3.68066e-10	-1.33183	1.6911e-09	-3.68066e-10	-1.36324
204715109	chr1:204715109:T:C	1.02792e-13	-1.20719	-1.26876	4.87528e-08	-0.692688	-1.25246	7.3994e-10	-1.31479	-0.875017
204715245	chr1:204715245:C:T	5.11228e-13	-3.68066e-10	-0.871852	2.45247e-07	-3.68066e-10	-0.329646	3.6908e-09	-3.68066e-10	-0.582777
204715297	chr1:204715297:C:T	3.3473e-13	-3.68066e-10	-1.29534	9.18484e-08	-3.68066e-10	-1.31177	1.75025e-09	-3.68066e-10	-1.32886
204715606	chr1:204715606:C:T	7.92483e-14	-1.35059	-1.38549	2.11722e-08	-1.3899	-1.38932	3.58605e-10	-1.51583	-1.39832
204715718	chr1:204715718:G:A	6.13363e-13	-3.68066e-10	-0.689712	1.87379e-07	-3.68066e-10	-0.598776	2.94708e-09	-3.68066e-10	-0.807805
204716076	chr1:204716076:T:G	3.47247e-14	-2.14021	-1.42101	1.08138e-08	-2.02474	-1.42635	2.17958e-10	-2.15015	-1.26192
204716339	chr1:204716339:A:G	4.63853e-14	-2.03799	-1.23369	2.26497e-08	-1.52736	-1.1844	2.12835e-10	-2.01363	-1.42223
204716431	chr1:204716431:A:G	3.09946e-13	-3.68066e-10	-1.37227	8.842e-08	-3.68066e-10	-1.34981	1.66932e-09	-3.68066e-10	-1.37621
204716496	chr1:204716496:C:T	5.82892e-14	-2.15014	-0.893112	1.82538e-08	-1.9182	-1.00933	4.61034e-10	-2.11364	-0.549266
204716636	chr1:204716636:G:A	4.52836e-14	-2.03534	-1.26039	2.21224e-08	-1.52179	-1.21353	2.11806e-10	-2.01229	-1.42841
204716655	chr1:204716655:G:C	1.39488e-12	-3.68066e-10	0.131894	3.52134e-07	-3.68066e-10	0.0321027	5.17916e-09	-3.68066e-10	-0.243977
204716732	chr1:204716732:T:G	4.58273e-14	-2.03254	-1.25125	2.25029e-08	-1.51439	-1.20388	2.12856e-10	-2.00922	-1.42654
204716878	chr1:204716878:C:T	4.44102e-14	-2.05013	-1.26507	2.12949e-08	-1.55497	-1.21847	2.08337e-10	-2.02787	-1.42935
204717951	chr1:204717951:C:T	4.59036e-14	-2.04973	-1.2324	2.19167e-08	-1.56169	-1.18297	2.09039e-10	-2.03201	-1.42184
204717957	chr1:204717957:G:T	6.37463e-14	-2.15015	-0.803609	1.95632e-08	-1.92947	-0.928796	5.13936e-10	-2.11826	-0.43602
204718196	chr1:204718196:C:T	3.33491e-13	-3.68066e-10	-1.29905	1.24532e-07	-3.68066e-10	-1.00734	2.08435e-09	-3.68066e-10	-1.15416
204718246	chr1:204718246:G:GC	3.38807e-14	-2.14966	-1.43616	1.13337e-08	-1.96991	-1.43422	1.96776e-10	-2.14456	-1.36975
204719237	chr1:204719237:T:C	9.37921e-14	-1.33843	-1.22916	3.9356e-08	-0.864769	-1.29449	3.60085e-10	-1.47274	-1.4373
204719238	chr1:204719238:A:G	3.15264e-13	-3.68066e-10	-1.35526	8.99694e-08	-3.68066e-10	-1.33244	1.69072e-09	-3.68066e-10	-1.36346
204719309	chr1:204719309:C:T	2.91075e-13	-3.68066e-10	-1.43509	8.1066e-08	-3.68066e-10	-1.43665	1.58039e-09	-3.68066e-10	-1.43095
204719331	chr1:204719331:T:G	3.99552e-13	-3.68066e-10	-1.11832	1.64827e-07	-3.68066e-10	-0.727012	2.67807e-09	-3.68066e-10	-0.903525
204719385	chr1:204719385:T:C	4.02065e-13	-3.68066e-10	-1.11205	1.23343e-07	-3.68066e-10	-1.01694	1.90289e-09	-3.68066e-10	-1.24525
204719509	chr1:204719509:C:A	1.73293e-13	-1.95368	-4.18584e-10	4.74538e-08	-1.97215	-4.18584e-10	9.16282e-10	-1.97605	-4.18584e-10
204719900	chr1:204719900:A:T	3.89038e-13	-3.68066e-10	-1.14499	1.1877e-07	-3.68066e-10	-1.05472	1.85535e-09	-3.68066e-10	-1.27055
204719974	chr1:204719974:G:A	4.00013e-14	-2.10451	-1.31524	1.68144e-08	-1.65087	-1.35881	2.91109e-10	-1.87616	-1.24652
204719976	chr1:204719976:T:C	4.0091e-14	-2.11289	-1.30462	1.56099e-08	-1.71074	-1.37327	2.84422e-10	-2.06577	-1.08015
204719998	chr1:204719998:G:A	3.02425e-13	-3.68066e-10	-1.39683	8.70678e-08	-3.68066e-10	-1.36522	1.6996e-09	-3.68066e-10	-1.35823
204720084	chr1:204720084:T:G	6.08881e-13	-3.68066e-10	-0.697045	1.48253e-07	-3.68066e-10	-0.832987	2.44268e-09	-3.68066e-10	-0.995524
204720273	chr1:204720273:G:A	2.90605e-13	-3.68066e-10	-1.4367	8.10441e-08	-3.68066e-10	-1.43692	1.57427e-09	-3.68066e-10	-1.43483
204720335	chr1:204720335:G:A	1.20098e-12	-3.68066e-10	-0.0177779	2.95216e-07	-3.68066e-10	-0.144202	6.27085e-09	-3.68066e-10	-0.052709
204720355	chr1:204720355:C:T	3.86989e-13	-3.68066e-10	-1.15027	1.06243e-07	-3.68066e-10	-1.16618	1.95638e-09	-3.68066e-10	-1.21753
204720649	chr1:204720649:T:C	2.90793e-13	-3.68066e-10	-1.43606	8.10137e-08	-3.68066e-10	-1.43729	1.58378e-09	-3.68066e-10	-1.42881
204720697	chr1:204720697:T:C	1.88399e-13	-1.87011	-4.18584e-10	4.72179e-08	-1.97714	-4.18584e-10	8.93149e-10	-2.00162	-4.18584e-10
204720706	chr1:204720706:T:A	3.31016e-13	-3.68066e-10	-1.3065	1.22979e-07	-3.68066e-10	-1.0199	2.06475e-09	-3.68066e-10	-1.16361
204720712	chr1:204720712:C:T	4.05794e-14	-2.11282	-1.29259	1.66455e-08	-1.67942	-1.34035	2.93741e-10	-1.89737	-1.21631
204720775	chr1:204720775:C:T	9.67992e-14	-2.13648	-0.399551	2.77285e-08	-2.0207	-0.488743	7.04199e-10	-2.13802	-0.101294
204720861	chr1:204720861:C:T	2.91811e-13	-3.68066e-10	-1.43256	8.10155e-08	-3.68066e-10	-1.43727	1.62108e-09	-3.68066e-10	-1.40553
204720869	chr1:204720869:G:A	3.89818e-13	-3.68066e-10	-1.14299	1.1903e-07	-3.68066e-10	-1.05254	1.85806e-09	-3.68066e-10	-1.26909
204721220	chr1:204721220:A:G	3.94345e-14	-2.1111	-1.32292	1.66048e-08	-1.73745	-1.28477	1.91896e-10	-2.10219	-1.43723
204721228	chr1:204721228:A:G	8.35158e-14	-2.12646	-0.557173	2.97965e-08	-1.77244	-0.665074	6.77504e-10	-2.03038	-0.247584
204721912	chr1:204721912:G:A	1.10455e-12	-3.68066e-10	-0.101475	2.95606e-07	-3.68066e-10	-0.142883	5.77924e-09	-3.68066e-10	-0.134348
204722110	chr1:204722110:T:C	2.99806e-13	-3.68066e-10	-1.40553	8.51329e-08	-3.68066e-10	-1.3877	1.7329e-09	-3.68066e-10	-1.33882
204722156	chr1:204722156:TA:T	3.1089e-13	-3.68066e-10	-1.36923	8.68506e-08	-3.68066e-10	-1.36772	1.69936e-09	-3.68066e-10	-1.35837
204722197	chr1:204722197:G:A	3.99147e-14	-2.14986	-1.27206	1.38673e-08	-1.90126	-1.30112	2.68718e-10	-2.07529	-1.12743
204722495	chr1:204722495:G:A	2.9148e-13	-3.68066e-10	-1.4337	8.10117e-08	-3.68066e-10	-1.43732	1.61463e-09	-3.68066e-10	-1.40951
204722755	chr1:204722755:TG:T	7.11334e-14	-2.12572	-0.71839	2.42978e-08	-1.783	-0.858525	5.92736e-10	-2.05792	-0.353708
204722763	chr1:204722763:G:A	2.9062e-13	-3.68066e-10	-1.43665	8.16995e-08	-3.68066e-10	-1.42886	1.58058e-09	-3.68066e-10	-1.43083
204723401	chr1:204723401:C:T	1.73356e-12	-3.68066e-10	0.349266	5.48779e-07	-3.68066e-10	0.475785	7.96717e-09	-3.68066e-10	0.186709
204723465	chr1:204723465:G:A	1.22777e-12	-3.68066e-10	0.00428358	2.73376e-07	-3.68066e-10	-0.221061	4.53663e-09	-3.68066e-10	-0.376436
204723489	chr1:204723489:C:A	1.102e-12	-3.68066e-10	-0.103784	2.94949e-07	-3.68066e-10	-0.145107	5.76662e-09	-3.68066e-10	-0.136534
204723908	chr1:204723908:T:C	1.44734e-13	-2.14078	0.00701051	4.78901e-08	-1.84112	-0.121879	1.27962e-09	-2.06935	0.427291
204724438	chr1:204724438:C:G	5.98388e-14	-2.07571	-0.941299	1.9734e-08	-1.96693	-0.882641	4.18812e-10	-1.92959	-0.829363
204724454	chr1:204724454:C:G	2.9341e-13	-3.68066e-10	-1.4271	8.11039e-08	-3.68066e-10	-1.43618	1.63756e-09	-3.68066e-10	-1.39541
204724461	chr1:204724461:T:C	3.70906e-13	-3.68066e-10	-1.19272	1.12535e-07	-3.68066e-10	-1.10865	1.79052e-09	-3.68066e-10	-1.30612
204724604	chr1:204724604:T:C	1.61431e-13	-2.14676	0.122173	4.82405e-08	-1.97756	0.0218519	1.31761e-09	-2.1248	0.512002
204724787	chr1:204724787:G:C	3.99386e-13	-3.68066e-10	-1.11874	1.64475e-07	-3.68066e-10	-0.729148	2.67804e-09	-3.68066e-10	-0.903534
204724795	chr1:204724795:G:A	2.78238e-12	-3.68066e-10	0.822395	6.8341e-07	-3.68066e-10	0.695185	9.34306e-09	-3.68066e-10	0.346013
204724952	chr1:204724952:C:T	3.81091e-13	-3.68066e-10	-1.16563	1.16158e-07	-3.68066e-10	-1.07696	1.82832e-09	-3.68066e-10	-1.28522
204725060	chr1:204725060:G:A	1.02055e-13	-2.14594	-0.337209	3.08948e-08	-1.98492	-0.4164	7.91371e-10	-2.12468	0.00206613
204725347	chr1:204725347:G:T	2.92007e-13	-3.68066e-10	-1.43189	8.2604e-08	-3.68066e-10	-1.41785	1.57163e-09	-3.68066e-10	-1.43651
204725478	chr1:204725478:C:T	2.35389e-13	-1.64743	-4.18584e-10	6.59096e-08	-1.64362	-4.18584e-10	1.47877e-09	-1.49741	-4.18584e-10
204725581	chr1:204725581:A:T	1.1621e-13	-2.14615	-0.20712	3.49331e-08	-1.98346	-0.295012	9.13756e-10	-2.12442	0.145609
204725808	chr1:204725808:A:G	1.46536e-13	-2.1214	-4.18584e-10	4.97236e-08	-1.92543	-4.18584e-10	8.63246e-10	-2.03568	-4.18584e-10
204726004	chr1:204726004:C:T	7.79358e-13	-3.68066e-10	-0.450198	2.0941e-07	-3.68066e-10	-0.487615	4.16257e-09	-3.68066e-10	-0.462487
204726086	chr1:204726086:G:A	3.76512e-13	-3.68066e-10	-1.17772	1.14562e-07	-3.68066e-10	-1.0908	1.81185e-09	-3.68066e-10	-1.29427
204726217	chr1:204726217:C:T	1.09169e-13	-2.14816	-0.26761	3.3605e-08	-1.96829	-0.348944	8.62813e-10	-2.11769	0.0815123
204726218	chr1:204726218:T:A	1.08174e-13	-2.14812	-0.276812	3.32931e-08	-1.96874	-0.35782	8.53664e-10	-2.11786	0.0710236
204726329	chr1:204726329:C:T	2.90439e-13	-3.68066e-10	-1.43727	8.12605e-08	-3.68066e-10	-1.43425	1.591e-09	-3.68066e-10	-1.42426
204726580	chr1:204726580:T:C	1.02144e-13	-1.31423	-1.16805	2.69964e-08	-1.36145	-1.17475	4.68631e-10	-1.45882	-1.18774
204726683	chr1:204726683:G:A	5.07836e-13	-3.68066e-10	-0.87851	1.42556e-07	-3.68066e-10	-0.872176	3.20385e-09	-3.68066e-10	-0.724267
204726885	chr1:204726885:A:G	8.13806e-14	-2.15011	-0.55942	2.57299e-08	-1.93867	-0.64559	6.23468e-10	-2.11047	-0.250607
204727051	chr1:204727051:C:T	1.25674e-13	-1.07308	-1.2019	3.32937e-08	-1.11911	-1.20744	5.49725e-10	-1.26706	-1.2199
204727192	chr1:204727192:T:C	9.83574e-14	-2.14273	-0.377326	3.28397e-08	-1.85354	-0.486729	8.23726e-10	-2.07414	-0.00839486
204727344	chr1:204727344:T:G	4.09944e-14	-2.15013	-1.24511	1.33317e-08	-1.91786	-1.32391	2.89765e-10	-2.13605	-0.991259
204727416	chr1:204727416:G:A	4.10867e-14	-2.14985	-1.24313	1.34962e-08	-1.90696	-1.32254	2.91621e-10	-2.13333	-0.987594
204727439	chr1:204727439:C:T	3.13276e-13	-3.68066e-10	-1.36158	8.92854e-08	-3.68066e-10	-1.34007	1.6794e-09	-3.68066e-10	-1.37018
204727473	chr1:204727473:C:A	9.04006e-14	-2.14948	-0.454938	2.7844e-08	-1.95542	-0.549872	6.95599e-10	-2.11791	-0.133694
204727499	chr1:204727499:A:G	8.81597e-14	-2.1487	-0.480818	2.68849e-08	-1.96578	-0.57457	6.72415e-10	-2.12205	-0.163449
204727810	chr1:204727810:A:G	3.84383e-13	-3.68066e-10	-1.15703	1.05535e-07	-3.68066e-10	-1.17286	1.94619e-09	-3.68066e-10	-1.22275
204727947	chr1:204727947:A:T	3.02626e-13	-3.68066e-10	-1.39617	8.57683e-08	-3.68066e-10	-1.38026	1.62661e-09	-3.68066e-10	-1.40212
204728081	chr1:204728081:G:A	2.90463e-13	-3.68066e-10	-1.43719	8.10595e-08	-3.68066e-10	-1.43673	1.5717e-09	-3.68066e-10	-1.43646
204728111	chr1:204728111:TA:T	2.90817e-13	-3.68066e-10	-1.43597	8.14456e-08	-3.68066e-10	-1.43197	1.57092e-09	-3.68066e-10	-1.43696
204728116	chr1:204728116:A:G	2.90784e-13	-3.68066e-10	-1.43609	8.14271e-08	-3.68066e-10	-1.4322	1.57083e-09	-3.68066e-10	-1.43702
204728260	chr1:204728260:C:G	2.90864e-13	-3.68066e-10	-1.43581	8.10714e-08	-3.68066e-10	-1.43658	1.60269e-09	-3.68066e-10	-1.41694
204728449	chr1:204728449:T:C	9.4021e-14	-2.14718	-0.417965	2.88937e-08	-1.97636	-0.491924	7.26565e-10	-2.12128	-0.0867692
204728512	chr1:204728512:T:C	2.9079e-13	-3.68066e-10	-1.43607	8.14305e-08	-3.68066e-10	-1.43216	1.57084e-09	-3.68066e-10	-1.43701
204728533	chr1:204728533:C:T	2.91142e-13	-3.68066e-10	-1.43486	8.10256e-08	-3.68066e-10	-1.43715	1.60915e-09	-3.68066e-10	-1.41291
204728580	chr1:204728580:A:G	4.22778e-14	-2.11527	-1.24914	1.6224e-08	-1.71561	-1.3298	3.15037e-10	-2.0661	-0.977587
204728684	chr1:204728684:G:A	2.91005e-13	-3.68066e-10	-1.43533	8.13487e-08	-3.68066e-10	-1.43316	1.57083e-09	-3.68066e-10	-1.43702
204728839	chr1:204728839:A:G	1.41546e-12	-3.68066e-10	0.146545	3.12793e-07	-3.68066e-10	-0.0863684	5.15512e-09	-3.68066e-10	-0.248631
204728999	chr1:204728999:T:C	2.40384e-13	-1.62643	-4.18584e-10	2.3312e-07	-0.380355	-4.18584e-10	3.65114e-09	-0.593581	-4.18584e-10
204729167	chr1:204729167:T:C	2.94141e-13	-3.68066e-10	-1.42461	8.23786e-08	-3.68066e-10	-1.42058	1.57375e-09	-3.68066e-10	-1.43516
204729309	chr1:204729309:T:A	1.50089e-13	-2.09744	-4.18584e-10	4.63188e-08	-1.99636	-4.18584e-10	8.33393e-10	-2.07087	-4.18584e-10
204729333	chr1:204729333:G:A	3.93818e-14	-2.1491	-1.28627	1.32817e-08	-1.8916	-1.35392	2.74551e-10	-2.12906	-1.05218
204729402	chr1:204729402:G:A	3.93949e-14	-2.14802	-1.28701	1.34524e-08	-1.87814	-1.35462	2.75269e-10	-2.1249	-1.05372
204729441	chr1:204729441:A:G	3.91409e-14	-2.14846	-1.29304	1.33244e-08	-1.88334	-1.35898	2.72181e-10	-2.12647	-1.06344
204729513	chr1:204729513:G:A	3.91847e-14	-2.15014	-1.29024	1.27655e-08	-1.9282	-1.35696	2.702e-10	-2.13843	-1.05879
204729554	chr1:204729554:C:T	5.61712e-14	-2.09758	-0.982683	2.29721e-08	-1.63304	-1.06459	4.39204e-10	-1.8717	-0.839708
204729926	chr1:204729926:A:AC	3.95147e-14	-2.10406	-1.32794	1.68874e-08	-1.71173	-1.29361	1.93869e-10	-2.0919	-1.43729
204730371	chr1:204730371:C:T	4.91663e-14	-1.83926	-1.3742	1.06251e-08	-2.14632	-1.32237	2.07531e-10	-2.14884	-1.31226
204730372	chr1:204730372:A:G	3.88864e-14	-2.14698	-1.30105	1.34475e-08	-1.8681	-1.36501	2.69972e-10	-2.12171	-1.07635
204730416	chr1:204730416:A:G	3.90603e-14	-2.14996	-1.2936	1.29479e-08	-1.91146	-1.35952	2.69778e-10	-2.13424	-1.06453
204730417	chr1:204730417:A:G	3.88997e-14	-2.15006	-1.29762	1.28634e-08	-1.91504	-1.36248	2.67787e-10	-2.13516	-1.07102
204730654	chr1:204730654:GCGC:G	3.85632e-14	-2.14859	-1.30778	1.31481e-08	-1.8857	-1.36993	2.65503e-10	-2.12707	-1.08768
204730682	chr1:204730682:T:G	3.90326e-14	-2.1489	-1.29537	1.32161e-08	-1.89	-1.36048	2.70755e-10	-2.12837	-1.06679
204730707	chr1:204730707:A:C	2.92503e-13	-3.68066e-10	-1.43019	8.22153e-08	-3.68066e-10	-1.42257	1.57757e-09	-3.68066e-10	-1.43273
204730737	chr1:204730737:C:T	2.97374e-13	-3.68066e-10	-1.41368	8.16133e-08	-3.68066e-10	-1.42992	1.67613e-09	-3.68066e-10	-1.37213
204730837	chr1:204730837:A:AG	4.15439e-14	-2.14899	-1.23292	1.30148e-08	-1.9552	-1.31062	2.94704e-10	-2.14375	-0.96665
204731282	chr1:204731282:C:A	4.16961e-14	-2.14854	-1.22972	1.29882e-08	-1.96051	-1.30736	2.95465e-10	-2.14456	-0.963265
204731354	chr1:204731354:G:A	5.91097e-13	-0.726687	-4.18584e-10	1.47624e-07	-0.837242	-4.18584e-10	2.58666e-09	-0.938255	-4.18584e-10
204731398	chr1:204731398:C:T	3.72505e-13	-3.68066e-10	-1.18842	1.13837e-07	-3.68066e-10	-1.09714	1.79483e-09	-3.68066e-10	-1.30371
204731940	chr1:204731940:A:G	4.3537e-14	-2.11214	-1.22291	1.68556e-08	-1.7009	-1.30633	3.3208e-10	-2.05792	-0.933076
204732090	chr1:204732090:G:C	1.53501e-12	-3.68066e-10	0.227625	3.37341e-07	-3.68066e-10	-0.0108158	5.54501e-09	-3.68066e-10	-0.175723
204732112	chr1:204732112:A:G	2.16408e-13	-1.7315	-4.18584e-10	1.56528e-07	-0.778672	-4.18584e-10	2.72031e-09	-0.887875	-4.18584e-10
204732651	chr1:204732651:T:C	6.23278e-14	-2.14981	-0.826454	2.02541e-08	-1.94183	-0.881726	4.63686e-10	-2.10089	-0.556275
204732731	chr1:204732731:G:A	5.76196e-13	-3.68066e-10	-0.75222	1.81812e-07	-3.68066e-10	-0.628934	4.65819e-09	-3.68066e-10	-0.349993
204732819	chr1:204732819:G:A	9.5191e-13	-3.68066e-10	-0.250197	2.5702e-07	-3.68066e-10	-0.282755	5.04637e-09	-3.68066e-10	-0.269953
204733112	chr1:204733112:T:C	1.25144e-13	-1.1038	-1.1754	3.22704e-08	-1.17582	-1.18194	5.40902e-10	-1.30708	-1.19606
204733124	chr1:204733124:G:A	9.91565e-12	2.9821	-0.888897	5.48349e-08	-0.726881	-1.1007	3.00633e-09	0.535063	-1.32296
204733218	chr1:204733218:G:A	3.00186e-13	-3.68066e-10	-1.40427	8.43944e-08	-3.68066e-10	-1.39641	1.60806e-09	-3.68066e-10	-1.41359
204733436	chr1:204733436:C:T	3.2278e-13	-3.68066e-10	-1.3317	8.75213e-08	-3.68066e-10	-1.36003	1.69442e-09	-3.68066e-10	-1.36128
204733514	chr1:204733514:C:T	8.49334e-14	-1.25577	-1.41103	3.85483e-08	-0.748337	-1.43166	5.08625e-10	-1.29179	-1.27287
204733524	chr1:204733524:C:T	1.24421e-12	-3.68066e-10	0.0175871	3.16705e-07	-3.68066e-10	-0.0739396	6.37518e-09	-3.68066e-10	-0.0362082
204733743	chr1:204733743:G:A	1.95337e-12	-3.68066e-10	0.468642	6.21447e-07	-3.68066e-10	0.600141	8.93759e-09	-3.68066e-10	0.301646
204733938	chr1:204733938:G:A	8.92431e-12	2.91871	-0.93084	5.29318e-08	-0.744018	-1.11889	2.79967e-09	0.482311	-1.34143
204734015	chr1:204734015:A:G	3.44338e-13	-3.68066e-10	-1.26705	1.00428e-07	-3.68066e-10	-1.22247	2.29328e-09	-3.68066e-10	-1.05864
204734352	chr1:204734352:A:G	7.15298e-14	-1.40124	-1.43732	3.22062e-08	-0.930459	-1.42929	3.98675e-10	-1.42638	-1.38185
204734397	chr1:204734397:G:A	7.4351e-13	-3.68066e-10	-0.497286	2.20762e-07	-3.68066e-10	-0.434822	3.4556e-09	-3.68066e-10	-0.648626
204734741	chr1:204734741:T:G	7.42467e-14	-1.36477	-1.4365	3.43068e-08	-0.873854	-1.42271	4.16862e-10	-1.37709	-1.38653
204734893	chr1:204734893:T:C	1.2515e-12	-3.68066e-10	0.0234299	3.18392e-07	-3.68066e-10	-0.0686279	6.4078e-09	-3.68066e-10	-0.0311053
204735049	chr1:204735049:G:C	7.67604e-14	-1.3313	-1.43668	3.53699e-08	-0.841474	-1.42457	4.22073e-10	-1.35782	-1.39337
204735059	chr1:204735059:G:A	7.64688e-14	-1.33508	-1.4367	3.51867e-08	-0.846575	-1.42467	4.20589e-10	-1.36152	-1.3932
204735121	chr1:204735121:C:T	1.73963e-12	-3.68066e-10	0.352762	4.495e-07	-3.68066e-10	0.276226	6.74404e-09	-3.68066e-10	0.0200379
204735559	chr1:204735559:G:A	7.85356e-14	-1.30828	-1.43683	3.63816e-08	-0.812622	-1.42522	4.32116e-10	-1.3354	-1.39228
204735751	chr1:204735751:C:T	2.90423e-13	-3.68066e-10	-1.43733	8.14037e-08	-3.68066e-10	-1.43249	1.58577e-09	-3.68066e-10	-1.42755
204736051	chr1:204736051:C:T	1.15682e-12	-3.68066e-10	-0.0552381	2.95577e-07	-3.68066e-10	-0.142981	5.93639e-09	-3.68066e-10	-0.10752
204736285	chr1:204736285:G:A	3.01615e-13	-3.68066e-10	-1.39952	8.31384e-08	-3.68066e-10	-1.4114	1.60485e-09	-3.68066e-10	-1.41559
204736287	chr1:204736287:G:A	3.00157e-13	-3.68066e-10	-1.40436	8.43851e-08	-3.68066e-10	-1.39652	1.60793e-09	-3.68066e-10	-1.41367
204736479	chr1:204736479:C:T	4.85637e-13	-3.68066e-10	-0.923206	2.34524e-07	-3.68066e-10	-0.37435	3.56862e-09	-3.68066e-10	-0.616443
204737104	chr1:204737104:A:G	1.17197e-13	-1.09606	-1.24875	3.0749e-08	-1.15271	-1.25335	5.17682e-10	-1.28532	-1.26169
204737189	chr1:204737189:G:T	3.35837e-13	-3.68066e-10	-1.29204	9.08697e-08	-3.68066e-10	-1.32248	1.62773e-09	-3.68066e-10	-1.40143
204737456	chr1:204737456:T:C	1.79474e-13	-1.05464	-0.864003	6.37775e-08	-0.71971	-0.956799	4.36218e-10	-1.38446	-1.33378
204737551	chr1:204737551:T:C	2.91905e-13	-3.68066e-10	-1.43224	8.16966e-08	-3.68066e-10	-1.4289	1.572e-09	-3.68066e-10	-1.43627
204737938	chr1:204737938:G:A	2.91811e-13	-3.68066e-10	-1.43256	8.16618e-08	-3.68066e-10	-1.42932	1.57177e-09	-3.68066e-10	-1.43642
204738118	chr1:204738118:G:T	9.93404e-14	-1.07494	-1.43517	4.89557e-08	-0.522902	-1.41809	5.37484e-10	-1.11379	-1.39569
204738351	chr1:204738351:T:G	9.89084e-13	-3.68066e-10	-0.211888	2.47053e-07	-3.68066e-10	-0.322309	5.01237e-09	-3.68066e-10	-0.276712
204738354	chr1:204738354:G:A	1.42585e-13	-1.02514	-1.12359	3.72705e-08	-1.08516	-1.12854	6.27037e-10	-1.22244	-1.13293
204738594	chr1:204738594:A:G	2.92228e-13	-3.68066e-10	-1.43113	8.17539e-08	-3.68066e-10	-1.4282	1.57058e-09	-3.68066e-10	-1.43718
204738906	chr1:204738906:G:A	1.19697e-12	-3.68066e-10	-0.0211223	3.05765e-07	-3.68066e-10	-0.109092	6.14237e-09	-3.68066e-10	-0.0734107
204739234	chr1:204739234:T:C	5.2913e-13	-0.837434	-4.18584e-10	1.32944e-07	-0.941984	-4.18584e-10	2.3332e-09	-1.04138	-4.18584e-10
204739314	chr1:204739314:A:G	9.68813e-14	-1.11819	-1.41699	4.46703e-08	-0.597589	-1.43501	5.6543e-10	-1.17975	-1.27904
204739704	chr1:204739704:C:T	1.79546e-12	-3.68066e-10	0.384348	5.68044e-07	-3.68066e-10	0.51029	8.21403e-09	-3.68066e-10	0.217222
204740469	chr1:204740469:A:G	5.99099e-14	-2.1017	-0.914125	2.40965e-08	-1.64813	-1.00172	4.69869e-10	-1.88116	-0.762761
204740834	chr1:204740834:G:A	7.67315e-14	-1.33214	-1.43622	3.53605e-08	-0.843484	-1.42283	4.19582e-10	-1.36072	-1.3964
204741035	chr1:204741035:G:C	6.28409e-13	-3.68066e-10	-0.665477	1.86818e-07	-3.68066e-10	-0.601774	2.98491e-09	-3.68066e-10	-0.795052
204741448	chr1:204741448:G:T	3.01303e-13	-3.68066e-10	-1.40055	8.49625e-08	-3.68066e-10	-1.3897	1.63606e-09	-3.68066e-10	-1.39633
204741651	chr1:204741651:C:T	8.52136e-14	-1.23064	-1.43287	3.95755e-08	-0.716776	-1.43692	4.87707e-10	-1.26327	-1.34339
204741658	chr1:204741658:A:G	8.5867e-14	-1.22278	-1.43309	3.9323e-08	-0.723248	-1.43685	4.8478e-10	-1.26838	-1.34431
204741842	chr1:204741842:T:A	3.00208e-13	-3.68066e-10	-1.40419	8.44035e-08	-3.68066e-10	-1.3963	1.60819e-09	-3.68066e-10	-1.41351
204741916	chr1:204741916:C:A	1.4331e-13	-2.14366	-4.18584e-10	3.97547e-08	-2.14918	-4.18584e-10	7.92029e-10	-2.12178	-4.18584e-10
204742332	chr1:204742332:A:G	1.02376e-13	-2.14534	-0.334676	3.09398e-08	-1.99182	-0.408043	7.93652e-10	-2.12628	0.00655079
204742374	chr1:204742374:T:C	6.10473e-13	-3.68066e-10	-0.694435	1.67303e-07	-3.68066e-10	-0.712105	3.28509e-09	-3.68066e-10	-0.699227
204742446	chr1:204742446:A:G	1.37497e-13	-1.13239	-1.05268	5.71835e-08	-0.693695	-1.09195	9.42944e-10	-1.1123	-0.835072
204742731	chr1:204742731:T:C	1.01015e-13	-1.06528	-1.42811	4.73642e-08	-0.536717	-1.43733	5.74099e-10	-1.12936	-1.31422
204742836	chr1:204742836:G:A	4.39234e-13	-3.68066e-10	-1.02364	1.42494e-07	-3.68066e-10	-0.872611	2.7269e-09	-3.68066e-10	-0.885454
204742880	chr1:204742880:G:A	2.9942e-13	-3.68066e-10	-1.40682	8.41986e-08	-3.68066e-10	-1.39873	1.60536e-09	-3.68066e-10	-1.41527
204742943	chr1:204742943:G:A	3.00172e-13	-3.68066e-10	-1.40431	8.43909e-08	-3.68066e-10	-1.39645	1.60801e-09	-3.68066e-10	-1.41362
204743129	chr1:204743129:G:A	4.44516e-13	-3.68066e-10	-1.01168	1.38919e-07	-3.68066e-10	-0.898019	2.04906e-09	-3.68066e-10	-1.17124
204743142	chr1:204743142:T:G	9.99857e-14	-1.07715	-1.4265	4.7542e-08	-0.533074	-1.43722	5.80163e-10	-1.12468	-1.30839
204743325	chr1:204743325:C:A	3.00121e-13	-3.68066e-10	-1.40448	8.43735e-08	-3.68066e-10	-1.39666	1.60775e-09	-3.68066e-10	-1.41379
204743372	chr1:204743372:ACG:A	4.20394e-13	-3.68066e-10	-1.06748	1.29817e-07	-3.68066e-10	-0.965787	1.96817e-09	-3.68066e-10	-1.21152
204743407	chr1:204743407:G:C	1.6128e-12	-3.68066e-10	0.27706	4.1261e-07	-3.68066e-10	0.190592	7.98291e-09	-3.68066e-10	0.188682
204743675	chr1:204743675:T:A	1.08896e-13	-1.30812	-1.11016	4.50449e-08	-0.884505	-1.13975	7.35477e-10	-1.26476	-0.931101
204743876	chr1:204743876:A:C	1.19242e-12	-3.68066e-10	-0.0249283	3.56072e-07	-3.68066e-10	0.0432239	5.51525e-09	-3.68066e-10	-0.181104
204743941	chr1:204743941:C:G	1.10506e-13	-1.30953	-1.09406	4.56563e-08	-0.886193	-1.12458	7.48988e-10	-1.26653	-0.91112
204744030	chr1:204744030:C:T	4.73377e-14	-1.86289	-1.38848	1.04548e-08	-2.14328	-1.34157	2.03988e-10	-2.14677	-1.33154
204744243	chr1:204744243:T:C	2.99627e-13	-3.68066e-10	-1.40613	8.42189e-08	-3.68066e-10	-1.39849	1.60551e-09	-3.68066e-10	-1.41518
204744301	chr1:204744301:C:G	4.6844e-13	-3.68066e-10	-0.95926	1.46466e-07	-3.68066e-10	-0.845117	2.15401e-09	-3.68066e-10	-1.12129
204744405	chr1:204744405:C:T	2.90656e-13	-3.68066e-10	-1.43653	8.11461e-08	-3.68066e-10	-1.43566	1.59683e-09	-3.68066e-10	-1.4206
204744532	chr1:204744532:A:G	5.9841e-14	-2.109	-0.907981	2.36181e-08	-1.67212	-0.997778	4.6388e-10	-1.8978	-0.758954
204745366	chr1:204745366:T:C	2.92822e-13	-3.68066e-10	-1.4291	8.32325e-08	-3.68066e-10	-1.41027	1.57052e-09	-3.68066e-10	-1.43721
204745445	chr1:204745445:T:C	1.0009e-13	-1.33984	-1.16276	4.04701e-08	-0.903934	-1.22741	6.8909e-10	-1.33486	-0.926147
204745522	chr1:204745522:C:A	1.3221e-13	-1.00982	-1.21446	3.44446e-08	-1.07294	-1.21962	5.78178e-10	-1.21022	-1.22627
204745689	chr1:204745689:T:C	2.90429e-13	-3.68066e-10	-1.43731	8.10429e-08	-3.68066e-10	-1.43693	1.57253e-09	-3.68066e-10	-1.43593
204745957	chr1:204745957:A:T	1.12453e-12	-3.68066e-10	-0.0835434	3.34361e-07	-3.68066e-10	-0.019687	5.20567e-09	-3.68066e-10	-0.238872
204746134	chr1:204746134:A:C	1.52969e-13	-0.864134	-1.2143	3.90308e-08	-0.947852	-1.21971	6.48812e-10	-1.09351	-1.22773
204746178	chr1:204746178:C:T	3.99789e-13	-3.68066e-10	-1.11773	1.02812e-07	-3.68066e-10	-1.19901	1.80814e-09	-3.68066e-10	-1.29632
204746371	chr1:204746371:G:A	8.3639e-14	-1.25723	-1.42493	2.52996e-08	-1.18334	-1.41779	3.46582e-10	-1.51246	-1.4358
204746383	chr1:204746383:C:T	4.34113e-13	-0.203691	-0.831673	3.17613e-06	2.92082	-0.689307	3.29151e-09	0.354487	-1.05176
204746472	chr1:204746472:G:A	2.90624e-13	-3.68066e-10	-1.43664	8.11662e-08	-3.68066e-10	-1.43541	1.57275e-09	-3.68066e-10	-1.43579
204746490	chr1:204746490:C:T	5.50739e-13	-3.68066e-10	-0.797408	1.64667e-07	-3.68066e-10	-0.727987	2.57841e-09	-3.68066e-10	-0.941447
204747407	chr1:204747407:G:T	1.04647e-13	-1.16492	-1.29316	1.10654e-08	-2.13596	-1.29212	3.56651e-10	-1.89948	-1.02014
204747436	chr1:204747436:G:C	5.16523e-14	-2.12939	-1.03475	1.99549e-08	-1.76323	-1.07521	4.00165e-10	-2.00354	-0.800955
204747684	chr1:204747684:A:T	2.92557e-13	-3.68066e-10	-1.43001	8.19546e-08	-3.68066e-10	-1.42574	1.57402e-09	-3.68066e-10	-1.43499
204747903	chr1:204747903:A:G	1.03977e-12	-3.68066e-10	-0.161913	3.20662e-07	-3.68066e-10	-0.0615233	4.85407e-09	-3.68066e-10	-0.308803
204748083	chr1:204748083:C:T	1.30456e-13	-0.898999	-1.33863	1.06991e-08	-2.15013	-1.31161	3.39911e-10	-1.78654	-1.18115
204748336	chr1:204748336:C:T	1.04747e-12	-3.68066e-10	-0.154538	2.68184e-07	-3.68066e-10	-0.240237	5.63739e-09	-3.68066e-10	-0.1592
204748495	chr1:204748495:TG:T	5.51615e-13	-3.68066e-10	-0.795819	1.73597e-07	-3.68066e-10	-0.675171	4.48232e-09	-3.68066e-10	-0.388479
204749134	chr1:204749134:G:C	7.64634e-14	-1.3823	-1.38955	1.0433e-08	-2.09124	-1.39569	2.10763e-10	-2.0119	-1.43374
204749818	chr1:204749818:C:T	3.07982e-13	-3.68066e-10	-1.37863	8.73896e-08	-3.68066e-10	-1.36153	1.69986e-09	-3.68066e-10	-1.35808
204749902	chr1:204749902:G:A	3.07047e-13	-3.68066e-10	-1.38167	8.43629e-08	-3.68066e-10	-1.39678	1.62479e-09	-3.68066e-10	-1.40324
204750074	chr1:204750074:T:C	3.81444e-13	-3.68066e-10	-1.1647	9.80848e-08	-3.68066e-10	-1.24608	1.73697e-09	-3.68066e-10	-1.33648
204750511	chr1:204750511:T:A	6.24962e-13	-3.68066e-10	-0.670978	1.63702e-07	-3.68066e-10	-0.733861	3.33704e-09	-3.68066e-10	-0.683537
204750611	chr1:204750611:T:C	2.33905e-13	-1.65375	-4.18584e-10	4.39422e-08	-2.04904	-4.18584e-10	9.04091e-10	-1.98945	-4.18584e-10
204750621	chr1:204750621:G:A	4.11732e-13	-3.68066e-10	-1.0883	1.18068e-07	-3.68066e-10	-1.06065	2.12245e-09	-3.68066e-10	-1.13605
204751374	chr1:204751374:C:G	3.65245e-13	-3.68066e-10	-1.2081	9.17603e-08	-3.68066e-10	-1.31273	1.9595e-09	-3.68066e-10	-1.21593
204751423	chr1:204751423:T:C	3.82646e-14	-2.12221	-1.34193	1.04257e-08	-2.13709	-1.35055	1.89569e-10	-2.14766	-1.40396
204751498	chr1:204751498:C:T	2.90848e-13	-3.68066e-10	-1.43587	8.10356e-08	-3.68066e-10	-1.43702	1.67477e-09	-3.68066e-10	-1.37295
204751521	chr1:204751521:A:G	8.03857e-13	-3.68066e-10	-0.419246	2.05832e-07	-3.68066e-10	-0.504849	4.09306e-09	-3.68066e-10	-0.479328
204752230	chr1:204752230:A:G	5.16169e-14	-1.91656	-1.24826	1.27166e-08	-2.1294	-1.15961	2.42636e-10	-2.13931	-1.1655
204752475	chr1:204752475:G:A	8.3123e-13	-3.68066e-10	-0.385761	2.40812e-07	-3.68066e-10	-0.347894	4.01936e-09	-3.68066e-10	-0.497498
204752648	chr1:204752648:G:A	5.24955e-13	-3.68066e-10	-0.845356	1.85075e-07	-3.68066e-10	-0.611147	3.67098e-09	-3.68066e-10	-0.588162
204752727	chr1:204752727:C:CAG	2.93194e-13	-3.68066e-10	-1.42783	8.75637e-08	-3.68066e-10	-1.35954	1.57416e-09	-3.68066e-10	-1.4349
204752776	chr1:204752776:G:A	2.95276e-13	-3.68066e-10	-1.42076	8.25245e-08	-3.68066e-10	-1.41881	1.57264e-09	-3.68066e-10	-1.43586
204753534	chr1:204753534:T:C	3.11147e-13	-3.68066e-10	-1.3684	8.85457e-08	-3.68066e-10	-1.34839	1.87195e-09	-3.68066e-10	-1.26164
204754249	chr1:204754249:G:A	3.07578e-13	-3.68066e-10	-1.37994	8.53271e-08	-3.68066e-10	-1.38542	1.76906e-09	-3.68066e-10	-1.31817
204754348	chr1:204754348:G:A	1.46235e-12	-3.68066e-10	0.179132	4.07179e-07	-3.68066e-10	0.177344	8.36905e-09	-3.68066e-10	0.235919
204754388	chr1:204754388:T:C	8.15464e-13	-3.68066e-10	-0.404911	2.235e-07	-3.68066e-10	-0.4225	3.9784e-09	-3.68066e-10	-0.507742
204754543	chr1:204754543:C:G	5.01198e-14	-1.94068	-1.25357	1.27214e-08	-2.12353	-1.1651	2.42986e-10	-2.13462	-1.16875
204755070	chr1:204755070:C:T	9.63197e-13	-3.68066e-10	-0.23841	3.50666e-07	-3.68066e-10	0.0279256	6.6438e-09	-3.68066e-10	0.00506296
204755158	chr1:204755158:C:G	2.91372e-13	-3.68066e-10	-1.43407	8.24703e-08	-3.68066e-10	-1.41947	1.59764e-09	-3.68066e-10	-1.42009
204755220	chr1:204755220:G:A	2.9122e-13	-3.68066e-10	-1.43459	8.23984e-08	-3.68066e-10	-1.42034	1.6101e-09	-3.68066e-10	-1.41232
204755480	chr1:204755480:G:A	3.86436e-14	-2.03503	-1.41926	1.07138e-08	-2.07256	-1.38782	2.02141e-10	-2.09591	-1.39151
204755516	chr1:204755516:C:T	4.7494e-13	-3.68066e-10	-0.945479	1.80591e-07	-3.68066e-10	-0.635675	3.59181e-09	-3.68066e-10	-0.609964
204755970	chr1:204755970:T:C	4.3575e-13	-3.68066e-10	-1.0316	1.57453e-07	-3.68066e-10	-0.772781	3.36638e-09	-3.68066e-10	-0.674783
204756121	chr1:204756121:C:T	2.9594e-13	-3.68066e-10	-1.41851	8.33406e-08	-3.68066e-10	-1.40897	1.65693e-09	-3.68066e-10	-1.38366
204756199	chr1:204756199:G:T	4.09169e-13	-3.68066e-10	-1.09454	1.14907e-07	-3.68066e-10	-1.08779	2.07023e-09	-3.68066e-10	-1.16096
204756518	chr1:204756518:T:C	2.96661e-13	-3.68066e-10	-1.41608	8.40173e-08	-3.68066e-10	-1.40089	1.93762e-09	-3.68066e-10	-1.22716
204756759	chr1:204756759:G:A	1.07468e-12	-3.68066e-10	-0.128888	3.35276e-07	-3.68066e-10	-0.016957	9.82549e-09	-3.68066e-10	0.396359
204757939	chr1:204757939:T:C	2.98657e-13	-3.68066e-10	-1.40937	8.40031e-08	-3.68066e-10	-1.40106	1.59836e-09	-3.68066e-10	-1.41964
204758012	chr1:204758012:C:T	2.90853e-13	-3.68066e-10	-1.43585	8.10736e-08	-3.68066e-10	-1.43655	1.59553e-09	-3.68066e-10	-1.42141
204758200	chr1:204758200:CA:C	3.09977e-13	-3.68066e-10	-1.37217	9.74385e-08	-3.68066e-10	-1.25269	1.64216e-09	-3.68066e-10	-1.39261
204758254	chr1:204758254:T:C	3.50764e-14	-2.11817	-1.43297	1.60533e-08	-1.65226	-1.40373	2.31533e-10	-1.92194	-1.42972
204758359	chr1:204758359:A:G	3.63777e-13	-3.68066e-10	-1.21213	1.07795e-07	-3.68066e-10	-1.15168	2.14179e-09	-3.68066e-10	-1.12698
204758379	chr1:204758379:C:CAATATAT	3.5823e-13	-3.68066e-10	-1.22749	9.25717e-08	-3.68066e-10	-1.30393	1.67502e-09	-3.68066e-10	-1.3728
204759244	chr1:204759244:G:A	2.94252e-13	-3.68066e-10	-1.42423	8.19127e-08	-3.68066e-10	-1.42626	1.63603e-09	-3.68066e-10	-1.39635
204760070	chr1:204760070:A:G	3.5208e-14	-2.12497	-1.42243	1.59831e-08	-1.6803	-1.38007	2.25811e-10	-1.94028	-1.4364
204760166	chr1:204760166:G:A	2.94174e-13	-3.68066e-10	-1.4245	8.2528e-08	-3.68066e-10	-1.41877	1.57988e-09	-3.68066e-10	-1.43127
204760196	chr1:204760196:G:T	3.08437e-13	-3.68066e-10	-1.37715	8.76135e-08	-3.68066e-10	-1.35897	1.69644e-09	-3.68066e-10	-1.36009
204760706	chr1:204760706:C:T	2.90891e-13	-3.68066e-10	-1.43572	8.10812e-08	-3.68066e-10	-1.43646	1.59618e-09	-3.68066e-10	-1.42101
204760844	chr1:204760844:C:T	4.19871e-13	-3.68066e-10	-1.06872	1.17727e-07	-3.68066e-10	-1.06354	2.11647e-09	-3.68066e-10	-1.13887
204761011	chr1:204761011:A:G	2.92872e-13	-3.68066e-10	-1.42893	8.18373e-08	-3.68066e-10	-1.42718	1.63951e-09	-3.68066e-10	-1.39422
204761862	chr1:204761862:G:T	2.91051e-13	-3.68066e-10	-1.43517	8.10403e-08	-3.68066e-10	-1.43696	1.67633e-09	-3.68066e-10	-1.37201
204762889	chr1:204762889:A:G	3.17349e-13	-3.68066e-10	-1.34867	9.01738e-08	-3.68066e-10	-1.33017	1.74655e-09	-3.68066e-10	-1.33098
204762937	chr1:204762937:G:A	3.37375e-13	-3.68066e-10	-1.28747	1.00675e-07	-3.68066e-10	-1.22002	1.94845e-09	-3.68066e-10	-1.22159
204763145	chr1:204763145:A:G	3.03047e-13	-3.68066e-10	-1.39478	8.62833e-08	-3.68066e-10	-1.37427	2.0562e-09	-3.68066e-10	-1.16776
204763831	chr1:204763831:T:C	4.02516e-14	-2.11569	-1.29783	1.94997e-08	-1.64893	-1.21257	2.38598e-10	-1.9331	-1.38849
204763838	chr1:204763838:C:T	4.03479e-13	-3.68066e-10	-1.10854	1.11973e-07	-3.68066e-10	-1.11365	2.40453e-09	-3.68066e-10	-1.01127
204763918	chr1:204763918:C:G	3.66253e-13	-3.68066e-10	-1.20534	1.27776e-07	-3.68066e-10	-0.981629	1.90995e-09	-3.68066e-10	-1.24155
204764129	chr1:204764129:T:C	3.04887e-13	-3.68066e-10	-1.38873	8.38821e-08	-3.68066e-10	-1.4025	1.61517e-09	-3.68066e-10	-1.40918
204764205	chr1:204764205:C:T	3.00388e-13	-3.68066e-10	-1.40359	8.49233e-08	-3.68066e-10	-1.39016	1.64525e-09	-3.68066e-10	-1.39073
204764289	chr1:204764289:T:A	4.03886e-13	-3.68066e-10	-1.10754	1.13245e-07	-3.68066e-10	-1.10236	2.04537e-09	-3.68066e-10	-1.17304
204764351	chr1:204764351:G:T	5.5266e-13	-3.68066e-10	-0.793925	1.44984e-07	-3.68066e-10	-0.855288	2.93138e-09	-3.68066e-10	-0.813149
204764553	chr1:204764553:C:T	3.02211e-13	-3.68066e-10	-1.39754	8.67236e-08	-3.68066e-10	-1.36918	1.57035e-09	-3.68066e-10	-1.43732
204764646	chr1:204764646:T:C	5.63805e-13	-3.68066e-10	-0.77396	1.47771e-07	-3.68066e-10	-0.836244	2.98971e-09	-3.68066e-10	-0.793444
204764781	chr1:204764781:C:T	7.91981e-13	-0.434131	-4.18584e-10	6.17654e-07	0.594019	-4.18584e-10	1.48484e-09	-1.49331	-4.18584e-10
204764835	chr1:204764835:A:G	3.44645e-13	-1.26615	-4.18584e-10	1.533e-07	-0.799515	-4.18584e-10	3.20248e-09	-0.724695	-4.18584e-10
204764926	chr1:204764926:T:G	2.90472e-13	-3.68066e-10	-1.43716	8.10121e-08	-3.68066e-10	-1.43731	1.58732e-09	-3.68066e-10	-1.42657
204764959	chr1:204764959:A:T	1.51315e-13	-2.08931	-4.18584e-10	8.371e-08	-1.40455	-4.18584e-10	7.89294e-10	-2.12524	-4.18584e-10
204765145	chr1:204765145:G:A	4.0649e-14	-2.11561	-1.28808	1.97199e-08	-1.64986	-1.20043	2.397e-10	-1.93425	-1.38274
204765367	chr1:204765367:G:A	2.94136e-13	-3.68066e-10	-1.42463	8.83483e-08	-3.68066e-10	-1.35062	1.57695e-09	-3.68066e-10	-1.43313
204765464	chr1:204765464:C:T	3.12653e-13	-3.68066e-10	-1.36357	8.96894e-08	-3.68066e-10	-1.33556	1.57779e-09	-3.68066e-10	-1.43259
204765468	chr1:204765468:C:T	3.98026e-14	-2.11365	-1.31109	1.93011e-08	-1.64196	-1.22979	2.37728e-10	-1.92903	-1.39622
204765521	chr1:204765521:C:G	3.37375e-13	-3.68066e-10	-1.28747	1.00675e-07	-3.68066e-10	-1.22002	1.94845e-09	-3.68066e-10	-1.22159
204765679	chr1:204765679:T:C	1.01381e-12	-3.68066e-10	-0.187196	3.92915e-07	-3.68066e-10	0.141684	5.81849e-09	-3.68066e-10	-0.12758
204765869	chr1:204765869:C:G	4.56833e-14	-2.04528	-1.24166	2.61801e-08	-1.42371	-1.1432	2.88798e-10	-1.77798	-1.35267
204766149	chr1:204766149:A:G	4.00113e-14	-2.10599	-1.31351	1.97757e-08	-1.61407	-1.23339	2.41751e-10	-1.9105	-1.39797
204766403	chr1:204766403:C:T	4.03589e-14	-2.10895	-1.30191	1.9863e-08	-1.62473	-1.21832	2.417e-10	-1.91758	-1.3911
204766790	chr1:204766790:A:G	2.18943e-13	-1.71986	-4.18584e-10	5.80113e-08	-1.77127	-4.18584e-10	1.11954e-09	-1.7757	-4.18584e-10
204766847	chr1:204766847:T:C	4.02506e-14	-2.10561	-1.30793	1.99684e-08	-1.6121	-1.22566	2.43084e-10	-1.90864	-1.39433
204767212	chr1:204767212:G:A	3.80605e-14	-2.12273	-1.34676	1.77451e-08	-1.67792	-1.27788	2.28055e-10	-1.9515	-1.41529
204767396	chr1:204767396:C:T	3.74949e-13	-3.68066e-10	-1.18188	9.59804e-08	-3.68066e-10	-1.26777	1.71897e-09	-3.68066e-10	-1.34689
204767487	chr1:204767487:T:C	1.57473e-13	-2.04941	-4.18584e-10	1.04364e-07	-1.18403	-4.18584e-10	1.82071e-09	-1.2894	-4.18584e-10
204767577	chr1:204767577:A:G	3.79935e-14	-2.12592	-1.34533	1.7535e-08	-1.6915	-1.27622	2.26248e-10	-1.96031	-1.41443
204767939	chr1:204767939:T:C	3.78094e-14	-2.12449	-1.35162	1.74974e-08	-1.68536	-1.2845	2.26451e-10	-1.95635	-1.4175
204768125	chr1:204768125:C:T	3.17762e-13	-3.68066e-10	-1.34737	9.15507e-08	-3.68066e-10	-1.31502	1.99726e-09	-3.68066e-10	-1.19684
204768558	chr1:204768558:C:T	4.77487e-14	-1.97146	-1.27125	1.262e-08	-2.11062	-1.186	2.40335e-10	-2.12466	-1.18968
204768564	chr1:204768564:A:C	2.91403e-13	-3.68066e-10	-1.43396	8.11875e-08	-3.68066e-10	-1.43515	1.66138e-09	-3.68066e-10	-1.38097
204768594	chr1:204768594:C:CT	3.48347e-13	-3.68066e-10	-1.25547	9.57918e-08	-3.68066e-10	-1.26973	2.02775e-09	-3.68066e-10	-1.1817
204768898	chr1:204768898:T:G	3.77982e-14	-2.12812	-1.34829	1.72908e-08	-1.701	-1.28073	2.24415e-10	-1.96657	-1.41631
204769229	chr1:204769229:T:C	2.95034e-13	-3.68066e-10	-1.42158	8.38815e-08	-3.68066e-10	-1.4025	1.86933e-09	-3.68066e-10	-1.26304
204769232	chr1:204769232:A:G	3.80975e-13	-3.68066e-10	-1.16593	1.03881e-07	-3.68066e-10	-1.18866	1.57123e-09	-3.68066e-10	-1.43676
204769417	chr1:204769417:A:G	3.82397e-14	-2.12693	-1.33786	1.7611e-08	-1.69594	-1.26745	2.26305e-10	-1.96316	-1.41133
204769430	chr1:204769430:C:T	4.00204e-13	-3.68066e-10	-1.11669	1.11052e-07	-3.68066e-10	-1.12191	2.38114e-09	-3.68066e-10	-1.02104
204769695	chr1:204769695:C:T	5.60024e-13	-3.68066e-10	-0.780688	1.6113e-07	-3.68066e-10	-0.749696	2.77504e-09	-3.68066e-10	-0.867955
204770137	chr1:204770137:C:T	3.26326e-13	-3.68066e-10	-1.32077	9.29123e-08	-3.68066e-10	-1.30025	1.79879e-09	-3.68066e-10	-1.30151
204770208	chr1:204770208:TG:T	3.05444e-13	-3.68066e-10	-1.3869	9.76634e-08	-3.68066e-10	-1.25038	1.9082e-09	-3.68066e-10	-1.24246
204770233	chr1:204770233:C:A	4.44861e-13	-3.68066e-10	-1.01091	2.08358e-07	-3.68066e-10	-0.492651	3.20078e-09	-3.68066e-10	-0.725227
204770489	chr1:204770489:G:A	2.94655e-13	-3.68066e-10	-1.42286	8.12009e-08	-3.68066e-10	-1.43498	1.624e-09	-3.68066e-10	-1.40373
204770494	chr1:204770494:T:A	4.81444e-14	-1.97052	-1.26395	1.27171e-08	-2.11107	-1.1779	2.42097e-10	-2.12503	-1.18201
204770687	chr1:204770687:A:G	3.84739e-14	-2.12212	-1.33656	1.80032e-08	-1.6755	-1.26586	2.29436e-10	-1.94996	-1.41079
204771015	chr1:204771015:A:G	3.12419e-13	-3.68066e-10	-1.36432	8.95606e-08	-3.68066e-10	-1.33699	1.57724e-09	-3.68066e-10	-1.43294
204771682	chr1:204771682:T:C	5.10246e-13	-3.68066e-10	-0.873775	1.35663e-07	-3.68066e-10	-0.921732	3.07591e-09	-3.68066e-10	-0.765019
204771759	chr1:204771759:G:A	4.93813e-14	-1.99082	-1.21827	1.36576e-08	-2.09786	-1.11975	2.68121e-10	-2.11063	-1.09431
204771882	chr1:204771882:G:A	7.84114e-13	-3.68066e-10	-0.444114	2.1473e-07	-3.68066e-10	-0.46253	3.83589e-09	-3.68066e-10	-0.54422
204771899	chr1:204771899:T:A	3.04373e-13	-3.68066e-10	-1.39041	8.50668e-08	-3.68066e-10	-1.38847	1.72412e-09	-3.68066e-10	-1.34391
204772109	chr1:204772109:C:T	3.0361e-13	-3.68066e-10	-1.39292	8.46031e-08	-3.68066e-10	-1.39394	1.71303e-09	-3.68066e-10	-1.35036
204772349	chr1:204772349:T:C	3.51851e-13	-3.68066e-10	-1.24546	1.02879e-07	-3.68066e-10	-1.19836	1.9926e-09	-3.68066e-10	-1.19918
204772655	chr1:204772655:C:T	3.11111e-13	-3.68066e-10	-1.36852	8.90938e-08	-3.68066e-10	-1.34222	1.57561e-09	-3.68066e-10	-1.43398
204772864	chr1:204772864:T:C	5.21227e-13	-3.68066e-10	-0.852483	1.39532e-07	-3.68066e-10	-0.893614	3.03709e-09	-3.68066e-10	-0.77772
204773163	chr1:204773163:C:A	4.59891e-14	-1.96511	-1.31516	1.18948e-08	-2.1134	-1.24241	2.26452e-10	-2.12688	-1.24696
204773524	chr1:204773524:T:C	3.81717e-13	-3.68066e-10	-1.16399	1.06098e-07	-3.68066e-10	-1.16755	2.26564e-09	-3.68066e-10	-1.07077
204773662	chr1:204773662:A:C	2.91512e-13	-3.68066e-10	-1.43359	8.13951e-08	-3.68066e-10	-1.43259	1.61188e-09	-3.68066e-10	-1.41122
204774173	chr1:204774173:A:G	2.9258e-13	-3.68066e-10	-1.42993	8.10462e-08	-3.68066e-10	-1.43689	1.71516e-09	-3.68066e-10	-1.34912
204774363	chr1:204774363:T:C	2.93933e-13	-3.68066e-10	-1.42532	8.21401e-08	-3.68066e-10	-1.42348	1.63087e-09	-3.68066e-10	-1.39951
204774620	chr1:204774620:T:C	2.91524e-13	-3.68066e-10	-1.43355	8.13274e-08	-3.68066e-10	-1.43343	1.60956e-09	-3.68066e-10	-1.41266
204774698	chr1:204774698:T:C	3.02826e-13	-3.68066e-10	-1.39551	9.47423e-08	-3.68066e-10	-1.28075	1.60507e-09	-3.68066e-10	-1.41545
204774769	chr1:204774769:C:A	1.50271e-13	-2.09623	-4.18584e-10	7.63537e-08	-1.49653	-4.18584e-10	1.44509e-09	-1.52045	-4.18584e-10
204774836	chr1:204774836:G:A	1.422e-13	-0.928551	-1.22288	5.66319e-08	-0.521349	-1.27399	4.97643e-10	-1.43356	-1.15293
204775037	chr1:204775037:T:C	2.97095e-13	-3.68066e-10	-1.41462	8.39967e-08	-3.68066e-10	-1.40113	1.62709e-09	-3.68066e-10	-1.40183
204775122	chr1:204775122:C:T	7.37635e-14	-1.79131	-1.0165	2.09362e-08	-1.71162	-1.07881	3.1647e-10	-1.82163	-1.21752
204775156	chr1:204775156:G:A	1.48069e-13	-2.11099	-4.18584e-10	4.22934e-08	-2.08728	-4.18584e-10	8.0546e-10	-2.10496	-4.18584e-10
204775220	chr1:204775220:C:T	4.0681e-14	-1.97758	-1.42533	1.02597e-08	-2.10726	-1.39642	1.95156e-10	-2.12254	-1.40004
204775365	chr1:204775365:T:C	2.91531e-13	-3.68066e-10	-1.43352	8.13294e-08	-3.68066e-10	-1.4334	1.60965e-09	-3.68066e-10	-1.41261
204775431	chr1:204775431:G:A	2.92276e-13	-3.68066e-10	-1.43097	8.10276e-08	-3.68066e-10	-1.43712	1.70782e-09	-3.68066e-10	-1.3534
204775474	chr1:204775474:C:T	1.85977e-13	-1.88305	-4.18584e-10	5.45568e-08	-1.83267	-4.18584e-10	1.15853e-09	-1.74147	-4.18584e-10
204775529	chr1:204775529:A:C	1.63113e-13	-2.01422	-4.18584e-10	3.97561e-08	-2.14915	-4.18584e-10	7.76491e-10	-2.14159	-4.18584e-10
204776042	chr1:204776042:A:G	2.93377e-13	-3.68066e-10	-1.42721	8.18736e-08	-3.68066e-10	-1.42673	1.63385e-09	-3.68066e-10	-1.39768
204776465	chr1:204776465:ACT:A	2.94684e-13	-3.68066e-10	-1.42277	8.23548e-08	-3.68066e-10	-1.42087	1.63752e-09	-3.68066e-10	-1.39544
204776660	chr1:204776660:C:T	2.27826e-13	-1.68009	-4.18584e-10	6.29335e-08	-1.68983	-4.18584e-10	1.38967e-09	-1.55956	-4.18584e-10
204776935	chr1:204776935:A:G	6.99817e-13	-3.68066e-10	-0.55785	2.0173e-07	-3.68066e-10	-0.524977	3.66568e-09	-3.68066e-10	-0.589608
204777174	chr1:204777174:T:C	3.10207e-13	-3.68066e-10	-1.37143	8.92193e-08	-3.68066e-10	-1.34081	2.31571e-09	-3.68066e-10	-1.04891
204777561	chr1:204777561:G:A	6.07471e-13	-3.68066e-10	-0.699363	1.58322e-07	-3.68066e-10	-0.767278	3.21134e-09	-3.68066e-10	-0.721933
204777677	chr1:204777677:G:A	4.18437e-13	-3.68066e-10	-1.07214	1.16441e-07	-3.68066e-10	-1.07453	2.52402e-09	-3.68066e-10	-0.962768
204777763	chr1:204777763:C:T	3.07613e-13	-3.68066e-10	-1.37983	8.70808e-08	-3.68066e-10	-1.36507	1.68725e-09	-3.68066e-10	-1.36552
204777946	chr1:204777946:C:T	3.04585e-13	-3.68066e-10	-1.38972	8.27421e-08	-3.68066e-10	-1.41618	1.71841e-09	-3.68066e-10	-1.34722
204778363	chr1:204778363:G:A	2.92498e-13	-3.68066e-10	-1.43021	8.10266e-08	-3.68066e-10	-1.43713	1.64502e-09	-3.68066e-10	-1.39087
204778810	chr1:204778810:A:G	4.56972e-14	-2.01283	-1.2738	1.29383e-08	-2.08381	-1.1879	2.52535e-10	-2.0985	-1.16633
204779039	chr1:204779039:G:A	1.66324e-13	-1.99473	-4.18584e-10	5.24779e-08	-1.87152	-4.18584e-10	9.09967e-10	-1.98297	-4.18584e-10
204779042	chr1:204779042:G:A	2.93335e-13	-3.68066e-10	-1.42735	8.19775e-08	-3.68066e-10	-1.42547	1.63666e-09	-3.68066e-10	-1.39596
204779267	chr1:204779267:G:A	3.56747e-14	-2.13086	-1.40337	1.58213e-08	-1.70659	-1.36396	2.24594e-10	-1.94511	-1.43697
204779401	chr1:204779401:A:G	4.77564e-14	-1.94466	-1.29789	1.20579e-08	-2.12161	-1.22058	2.2982e-10	-2.13342	-1.22566
204779522	chr1:204779522:ACATCT:A	3.77985e-14	-2.08988	-1.38652	1.87895e-08	-1.55723	-1.34138	2.4764e-10	-1.84922	-1.43518
204779534	chr1:204779534:A:T	9.48047e-13	-0.254264	-4.18584e-10	2.66583e-07	-0.246225	-4.18584e-10	4.23083e-09	-0.446222	-4.18584e-10
204780013	chr1:204780013:G:C	3.00196e-13	-3.68066e-10	-1.40423	8.52211e-08	-3.68066e-10	-1.38666	1.57442e-09	-3.68066e-10	-1.43474
204780039	chr1:204780039:T:C	3.04983e-13	-3.68066e-10	-1.38841	8.70023e-08	-3.68066e-10	-1.36597	1.57074e-09	-3.68066e-10	-1.43707
204780135	chr1:204780135:C:G	2.94824e-13	-3.68066e-10	-1.42229	8.29988e-08	-3.68066e-10	-1.41308	1.66104e-09	-3.68066e-10	-1.38118
204780339	chr1:204780339:T:C	3.97145e-14	-2.10642	-1.32053	1.95064e-08	-1.6123	-1.24887	2.40623e-10	-1.90778	-1.40536
204780373	chr1:204780373:G:A	3.5476e-13	-3.68066e-10	-1.23723	9.76489e-08	-3.68066e-10	-1.25053	1.85396e-09	-3.68066e-10	-1.2713
204780574	chr1:204780574:A:G	3.95005e-13	-3.68066e-10	-1.12977	1.12217e-07	-3.68066e-10	-1.11147	1.78153e-09	-3.68066e-10	-1.31115
204781107	chr1:204781107:C:T	3.33316e-13	-3.68066e-10	-1.29958	9.36963e-08	-3.68066e-10	-1.29185	1.65716e-09	-3.68066e-10	-1.38352
204781479	chr1:204781479:GA:G	2.90439e-13	-3.68066e-10	-1.43728	8.19718e-08	-3.68066e-10	-1.42553	1.71483e-09	-3.68066e-10	-1.34931
204781631	chr1:204781631:A:C	3.55944e-13	-3.68066e-10	-1.23389	9.79641e-08	-3.68066e-10	-1.24731	1.85956e-09	-3.68066e-10	-1.26828
204781636	chr1:204781636:A:C	2.90474e-13	-3.68066e-10	-1.43715	8.20766e-08	-3.68066e-10	-1.42426	1.72085e-09	-3.68066e-10	-1.3458
204783274	chr1:204783274:C:T	3.19577e-13	-3.68066e-10	-1.34167	1.02001e-07	-3.68066e-10	-1.20692	1.67092e-09	-3.68066e-10	-1.37525
204783314	chr1:204783314:A:G	2.94593e-13	-3.68066e-10	-1.42307	8.22989e-08	-3.68066e-10	-1.42155	1.64583e-09	-3.68066e-10	-1.39038
204784119	chr1:204784119:C:T	5.28553e-13	-3.68066e-10	-0.838526	1.38208e-07	-3.68066e-10	-0.903146	2.79238e-09	-3.68066e-10	-0.861728
204784411	chr1:204784411:T:C	6.18035e-12	-0.395963	2.01643	3.33303e-07	-2.09386	2.071	3.38089e-09	-1.08407	0.413584
204784794	chr1:204784794:T:C	2.9462e-13	-3.68066e-10	-1.42298	8.2307e-08	-3.68066e-10	-1.42145	1.64608e-09	-3.68066e-10	-1.39023
204785567	chr1:204785567:G:A	4.3505e-14	-2.06452	-1.27127	1.33402e-08	-2.05401	-1.18712	2.53691e-10	-2.06985	-1.19041
204785990	chr1:204785990:G:A	3.2833e-13	-3.68066e-10	-1.31465	9.35417e-08	-3.68066e-10	-1.2935	1.81194e-09	-3.68066e-10	-1.29422
204786168	chr1:204786168:C:T	3.43798e-13	-3.68066e-10	-1.26861	9.35767e-08	-3.68066e-10	-1.29313	1.7892e-09	-3.68066e-10	-1.30686
204786502	chr1:204786502:G:A	2.91657e-13	-3.68066e-10	-1.43309	8.10172e-08	-3.68066e-10	-1.43725	1.61458e-09	-3.68066e-10	-1.40955
204786975	chr1:204786975:A:C	4.65818e-14	-1.95457	-1.31289	1.18822e-08	-2.11751	-1.23935	2.26515e-10	-2.13034	-1.24322
204787046	chr1:204787046:C:T	3.70198e-14	-2.13417	-1.36305	1.04312e-08	-2.14999	-1.33712	2.11127e-10	-2.12483	-1.31909
204787310	chr1:204787310:C:T	6.07082e-13	-3.68066e-10	-0.700004	1.58217e-07	-3.68066e-10	-0.767942	3.20906e-09	-3.68066e-10	-0.722643
204787386	chr1:204787386:C:A	1.0626e-12	-3.68066e-10	-0.140196	2.97088e-07	-3.68066e-10	-0.137881	4.30751e-09	-3.68066e-10	-0.428261
204787444	chr1:204787444:T:C	3.06791e-13	-3.68066e-10	-1.3825	9.5348e-08	-3.68066e-10	-1.27438	1.62018e-09	-3.68066e-10	-1.40609
204787576	chr1:204787576:A:T	2.31027e-13	-1.66613	-4.18584e-10	6.05355e-08	-1.72868	-4.18584e-10	1.31654e-09	-1.61361	-4.18584e-10
204788227	chr1:204788227:G:C	4.76079e-14	-1.93529	-1.31038	1.18374e-08	-2.12477	-1.23588	2.25937e-10	-2.13582	-1.2403
204788966	chr1:204788966:C:T	2.9255e-13	-3.68066e-10	-1.43003	8.10107e-08	-3.68066e-10	-1.43733	1.63905e-09	-3.68066e-10	-1.3945
204789121	chr1:204789121:C:G	6.05842e-13	-3.68066e-10	-0.702048	1.57917e-07	-3.68066e-10	-0.769839	3.20293e-09	-3.68066e-10	-0.724554
204789540	chr1:204789540:A:C	2.94935e-13	-3.68066e-10	-1.42191	8.11181e-08	-3.68066e-10	-1.436	1.61591e-09	-3.68066e-10	-1.40872
204789547	chr1:204789547:T:C	4.11722e-13	-3.68066e-10	-1.08832	1.16235e-07	-3.68066e-10	-1.07629	2.03345e-09	-3.68066e-10	-1.17889
204789548	chr1:204789548:A:G	2.91028e-13	-3.68066e-10	-1.43525	8.12647e-08	-3.68066e-10	-1.4342	1.66691e-09	-3.68066e-10	-1.37765
204789789	chr1:204789789:A:T	2.94138e-13	-3.68066e-10	-1.42462	8.10613e-08	-3.68066e-10	-1.4367	1.62232e-09	-3.68066e-10	-1.40477
204790022	chr1:204790022:C:T	3.9278e-14	-2.02812	-1.40988	1.08782e-08	-2.07441	-1.37074	2.08088e-10	-2.08973	-1.36869
204790414	chr1:204790414:A:G	4.52046e-13	-3.68066e-10	-0.994884	1.24049e-07	-3.68066e-10	-1.01123	1.81249e-09	-3.68066e-10	-1.29392
204790611	chr1:204790611:C:T	2.93736e-13	-3.68066e-10	-1.42599	8.19171e-08	-3.68066e-10	-1.4262	1.63282e-09	-3.68066e-10	-1.39831
204790725	chr1:204790725:T:G	3.02511e-13	-3.68066e-10	-1.39655	8.4478e-08	-3.68066e-10	-1.39542	1.70392e-09	-3.68066e-10	-1.35569
204790788	chr1:204790788:C:T	3.05255e-13	-1.15776	-0.229756	8.31298e-07	0.971348	-0.0802702	1.43668e-09	-0.947223	-0.579064
204790923	chr1:204790923:C:T	3.09061e-13	-3.68066e-10	-1.37513	8.63271e-08	-3.68066e-10	-1.37377	1.75486e-09	-3.68066e-10	-1.32623
204790960	chr1:204790960:A:C	4.02757e-14	-2.14368	-1.26924	1.68962e-08	-1.73461	-1.27021	2.4003e-10	-1.94065	-1.37496
204791021	chr1:204791021:A:G	3.02577e-13	-3.68066e-10	-1.39633	8.83366e-08	-3.68066e-10	-1.35076	1.91721e-09	-3.68066e-10	-1.23775
204791252	chr1:204791252:GT:G	4.54472e-13	-3.68066e-10	-0.989532	1.28353e-07	-3.68066e-10	-0.977122	2.27109e-09	-3.68066e-10	-1.06836
204791411	chr1:204791411:A:T	2.93379e-13	-3.68066e-10	-1.4272	8.18442e-08	-3.68066e-10	-1.42709	1.6323e-09	-3.68066e-10	-1.39863
204791934	chr1:204791934:T:C	1.64553e-12	-3.68066e-10	0.297148	3.88657e-07	-3.68066e-10	0.130788	4.51212e-09	-3.68066e-10	-0.381854
204792229	chr1:204792229:G:T	3.28788e-13	-3.68066e-10	-1.31325	1.05408e-07	-3.68066e-10	-1.17407	1.69976e-09	-3.68066e-10	-1.35813
204792237	chr1:204792237:G:A	3.37191e-13	-3.68066e-10	-1.28802	9.39391e-08	-3.68066e-10	-1.28926	1.66376e-09	-3.68066e-10	-1.37954
204792477	chr1:204792477:GGA:G	9.16655e-13	-3.68066e-10	-0.287937	2.55517e-07	-3.68066e-10	-0.28862	4.13129e-09	-3.68066e-10	-0.470032
204792481	chr1:204792481:AG:A	3.93652e-13	-3.68066e-10	-1.1332	1.68006e-07	-3.68066e-10	-0.707913	2.69026e-09	-3.68066e-10	-0.898982
204792491	chr1:204792491:G:A	7.86067e-13	-3.68066e-10	-0.441626	1.91324e-07	-3.68066e-10	-0.577941	3.38706e-09	-3.68066e-10	-0.66866
204792498	chr1:204792498:C:A	4.28543e-14	-1.94172	-1.40914	1.04308e-08	-2.12063	-1.36651	2.04925e-10	-2.12675	-1.34698
204792600	chr1:204792600:C:T	3.15657e-13	-3.68066e-10	-1.35401	8.9825e-08	-3.68066e-10	-1.33405	1.79728e-09	-3.68066e-10	-1.30235
204792614	chr1:204792614:A:G	8.24684e-13	-3.68066e-10	-0.393668	2.00238e-07	-3.68066e-10	-0.532403	3.53957e-09	-3.68066e-10	-0.624617
204792913	chr1:204792913:G:A	3.47436e-13	-3.68066e-10	-1.25809	9.67655e-08	-3.68066e-10	-1.25962	1.69592e-09	-3.68066e-10	-1.3604
204793144	chr1:204793144:C:T	4.14983e-13	-3.68066e-10	-1.08043	1.19718e-07	-3.68066e-10	-1.04677	2.71381e-09	-3.68066e-10	-0.890266
204793320	chr1:204793320:G:A	6.35519e-13	-3.68066e-10	-0.654226	1.88547e-07	-3.68066e-10	-0.592564	3.59262e-09	-3.68066e-10	-0.609738
204793323	chr1:204793323:C:T	3.51193e-13	-1.2075	-0.039832	9.02156e-08	-1.06706	-0.262653	7.28172e-10	-1.67347	-0.532372
204793492	chr1:204793492:A:C	4.32823e-14	-2.03649	-1.30443	1.27592e-08	-2.06573	-1.21993	2.49762e-10	-2.07784	-1.19802
204793685	chr1:204793685:T:C	3.54006e-13	-3.68066e-10	-1.23935	9.84242e-08	-3.68066e-10	-1.24262	1.68887e-09	-3.68066e-10	-1.36456
204794086	chr1:204794086:A:G	1.33983e-12	-3.68066e-10	0.0916296	3.16134e-07	-3.68066e-10	-0.0757442	5.55341e-09	-3.68066e-10	-0.174209
204794227	chr1:204794227:C:T	4.56884e-13	-3.68066e-10	-0.984238	1.21669e-07	-3.68066e-10	-1.0306	2.43712e-09	-3.68066e-10	-0.997804
204795411	chr1:204795411:T:C	3.09081e-13	-3.68066e-10	-1.37507	8.63546e-08	-3.68066e-10	-1.37345	1.77721e-09	-3.68066e-10	-1.31357
204795499	chr1:204795499:G:A	3.58494e-13	-3.68066e-10	-1.22675	9.96188e-08	-3.68066e-10	-1.23056	1.70194e-09	-3.68066e-10	-1.35685
204795639	chr1:204795639:T:G	2.90581e-13	-3.68066e-10	-1.43679	8.17417e-08	-3.68066e-10	-1.42835	1.61192e-09	-3.68066e-10	-1.41119
204795640	chr1:204795640:T:G	4.97056e-13	-3.68066e-10	-0.899965	1.4179e-07	-3.68066e-10	-0.877565	2.47538e-09	-3.68066e-10	-0.982228
204795643	chr1:204795643:T:G	3.19266e-13	-3.68066e-10	-1.34264	8.66342e-08	-3.68066e-10	-1.37022	1.75769e-09	-3.68066e-10	-1.32462
204795881	chr1:204795881:G:A	2.94235e-13	-3.68066e-10	-1.42429	8.30645e-08	-3.68066e-10	-1.41229	1.66115e-09	-3.68066e-10	-1.38111
204796057	chr1:204796057:C:T	7.41331e-13	-3.68066e-10	-0.500221	1.78486e-07	-3.68066e-10	-0.647397	3.40483e-09	-3.68066e-10	-0.663427
204796224	chr1:204796224:C:T	3.32472e-13	-3.68066e-10	-1.30211	9.44244e-08	-3.68066e-10	-1.28411	1.97576e-09	-3.68066e-10	-1.20767
204796397	chr1:204796397:T:C	2.60475e-13	-1.54616	-4.18584e-10	2.03211e-07	-0.517666	-4.18584e-10	4.89526e-09	-0.300354	-4.18584e-10
204796553	chr1:204796553:G:A	2.91704e-13	-3.68066e-10	-1.43293	8.13946e-08	-3.68066e-10	-1.4326	1.61413e-09	-3.68066e-10	-1.40982
204796665	chr1:204796665:TGATATA:T	4.63861e-13	-3.68066e-10	-0.969084	1.2343e-07	-3.68066e-10	-1.01624	2.46684e-09	-3.68066e-10	-0.985685
204796832	chr1:204796832:A:G	3.70192e-13	-3.68066e-10	-1.19465	1.15681e-07	-3.68066e-10	-1.08107	2.31298e-09	-3.68066e-10	-1.05008
204797105	chr1:204797105:T:C	4.07221e-13	-3.68066e-10	-1.09931	1.17652e-07	-3.68066e-10	-1.06418	2.09355e-09	-3.68066e-10	-1.14976
204797308	chr1:204797308:C:T	3.45438e-13	-3.68066e-10	-1.26385	9.43397e-08	-3.68066e-10	-1.28501	1.73458e-09	-3.68066e-10	-1.33786
204797486	chr1:204797486:C:T	2.93157e-13	-3.68066e-10	-1.42796	8.26466e-08	-3.68066e-10	-1.41734	1.64862e-09	-3.68066e-10	-1.38869
204797813	chr1:204797813:T:C	4.89786e-13	-3.68066e-10	-0.914699	1.4674e-07	-3.68066e-10	-0.843249	2.76942e-09	-3.68066e-10	-0.869983
204798039	chr1:204798039:CCTGAGTGAGGG:C	3.00266e-13	-3.68066e-10	-1.404	8.23683e-08	-3.68066e-10	-1.42071	1.57422e-09	-3.68066e-10	-1.43486
204798048	chr1:204798048:G:A	4.45271e-14	-2.04639	-1.26618	1.35051e-08	-2.05674	-1.17211	2.63946e-10	-2.06902	-1.15161
204798058	chr1:204798058:G:C	3.66571e-14	-2.10428	-1.40278	1.15198e-08	-1.9924	-1.39544	2.05399e-10	-2.05521	-1.41621
204798660	chr1:204798660:G:T	3.50958e-13	-3.68066e-10	-1.248	9.93838e-08	-3.68066e-10	-1.23292	1.69627e-09	-3.68066e-10	-1.36019
204798704	chr1:204798704:G:A	7.41244e-13	-3.68066e-10	-0.500338	1.78725e-07	-3.68066e-10	-0.646061	3.40873e-09	-3.68066e-10	-0.662282
204798736	chr1:204798736:G:C	7.98061e-13	-0.426483	-4.18584e-10	1.47513e-07	-0.837994	-4.18584e-10	3.07919e-09	-0.763956	-4.18584e-10
204799066	chr1:204799066:T:A	3.55061e-14	-2.12832	-1.41065	1.1944e-08	-1.94284	-1.40883	2.09102e-10	-2.02864	-1.42492
204799167	chr1:204799167:G:A	2.91883e-13	-3.68066e-10	-1.43232	8.23349e-08	-3.68066e-10	-1.42112	1.63896e-09	-3.68066e-10	-1.39456
204799179	chr1:204799179:T:C	3.75149e-14	-2.09151	-1.39242	1.13088e-08	-2.01674	-1.38959	2.01448e-10	-2.07842	-1.41242
204799189	chr1:204799189:G:A	4.49099e-13	-3.68066e-10	-1.00142	1.2044e-07	-3.68066e-10	-1.04076	2.42428e-09	-3.68066e-10	-1.00309
204799316	chr1:204799316:T:C	4.42825e-14	-2.05328	-1.2648	1.36282e-08	-2.04972	-1.17005	2.67191e-10	-2.06284	-1.14557
204799832	chr1:204799832:T:C	2.9196e-13	-3.68066e-10	-1.43205	8.50712e-08	-3.68066e-10	-1.38842	1.57034e-09	-3.68066e-10	-1.43733
204800092	chr1:204800092:G:A	1.22111e-12	-3.68066e-10	-0.00115203	2.60863e-07	-3.68066e-10	-0.267914	3.57354e-09	-3.68066e-10	-0.615063
204800122	chr1:204800122:A:G	3.48607e-13	-3.68066e-10	-1.25472	1.01221e-07	-3.68066e-10	-1.2146	2.22017e-09	-3.68066e-10	-1.09104
204800653	chr1:204800653:G:A	3.07417e-13	-3.68066e-10	-1.38046	8.4554e-08	-3.68066e-10	-1.39452	1.64652e-09	-3.68066e-10	-1.38996
204800872	chr1:204800872:C:A	3.07517e-13	-3.68066e-10	-1.38014	8.46212e-08	-3.68066e-10	-1.39372	1.64847e-09	-3.68066e-10	-1.38877
204800951	chr1:204800951:C:T	2.91115e-13	-3.68066e-10	-1.43495	8.33402e-08	-3.68066e-10	-1.40898	1.57123e-09	-3.68066e-10	-1.43676
204801322	chr1:204801322:C:T	3.2792e-12	-3.68066e-10	0.986687	6.99511e-07	-3.68066e-10	0.718471	8.67659e-09	-3.68066e-10	0.272008
204801460	chr1:204801460:G:A	3.86531e-14	-2.06707	-1.38697	1.08793e-08	-2.04491	-1.40014	2.08497e-10	-2.09134	-1.36511
204801693	chr1:204801693:G:A	4.41833e-14	-2.05643	-1.26389	1.37255e-08	-2.04655	-1.1661	2.68934e-10	-2.0597	-1.14221
204801705	chr1:204801705:C:T	2.9135e-13	-3.68066e-10	-1.43414	8.11857e-08	-3.68066e-10	-1.43517	1.60672e-09	-3.68066e-10	-1.41442
204801797	chr1:204801797:C:T	2.90427e-13	-3.68066e-10	-1.43732	8.12401e-08	-3.68066e-10	-1.4345	1.58192e-09	-3.68066e-10	-1.42998
204801813	chr1:204801813:G:T	5.2276e-13	-3.68066e-10	-0.849546	1.57092e-07	-3.68066e-10	-0.775076	4.17551e-09	-3.68066e-10	-0.459385
204801854	chr1:204801854:CCA:C	3.64622e-13	-3.68066e-10	-1.20981	1.05186e-07	-3.68066e-10	-1.17618	2.30745e-09	-3.68066e-10	-1.05248
204801947	chr1:204801947:C:T	5.1105e-13	-3.68066e-10	-0.8722	1.35809e-07	-3.68066e-10	-0.920662	2.73398e-09	-3.68066e-10	-0.882861
204802041	chr1:204802041:A:G	5.02152e-13	-3.68066e-10	-0.889765	1.33481e-07	-3.68066e-10	-0.937954	2.68228e-09	-3.68066e-10	-0.901952
204802090	chr1:204802090:C:T	4.99448e-13	-3.68066e-10	-0.895164	1.32859e-07	-3.68066e-10	-0.942623	2.67252e-09	-3.68066e-10	-0.9056
204802207	chr1:204802207:T:C	1.63035e-12	-3.68066e-10	0.287884	4.42517e-07	-3.68066e-10	0.26057	5.74399e-09	-3.68066e-10	-0.140467
204802572	chr1:204802572:G:A	1.4597e-13	-2.12527	-4.18584e-10	5.01927e-08	-1.91604	-4.18584e-10	9.80093e-10	-1.90873	-4.18584e-10
204802601	chr1:204802601:G:A	1.69288e-12	-3.68066e-10	0.325519	3.82155e-07	-3.68066e-10	0.113916	7.00303e-09	-3.68066e-10	0.0577218
204802875	chr1:204802875:G:A	5.20168e-13	-3.68066e-10	-0.854517	1.41449e-07	-3.68066e-10	-0.879973	2.59761e-09	-3.68066e-10	-0.934028
204803199	chr1:204803199:C:T	4.25678e-13	-3.68066e-10	-1.05498	1.26009e-07	-3.68066e-10	-0.995554	3.17863e-09	-3.68066e-10	-0.73217
204803291	chr1:204803291:T:A	4.61111e-12	-3.68066e-10	1.32756	1.06737e-06	-3.68066e-10	1.14104	1.06489e-08	-3.68066e-10	0.47684
204803711	chr1:204803711:T:A	4.86593e-12	-3.68066e-10	1.38135	1.12327e-06	-3.68066e-10	1.19209	1.11095e-08	-3.68066e-10	0.519181
204804030	chr1:204804030:A:G	1.46191e-13	-2.12375	-4.18584e-10	4.99892e-08	-1.9201	-4.18584e-10	9.75492e-10	-1.91343	-4.18584e-10
204804935	chr1:204804935:G:T	5.06625e-13	-3.68066e-10	-0.880896	1.46045e-07	-3.68066e-10	-0.847992	3.23897e-09	-3.68066e-10	-0.713366
204805028	chr1:204805028:C:A	3.08608e-13	-3.68066e-10	-1.3766	8.65047e-08	-3.68066e-10	-1.37171	1.78372e-09	-3.68066e-10	-1.30992
204805123	chr1:204805123:T:A	3.82203e-13	-3.68066e-10	-1.16272	1.03935e-07	-3.68066e-10	-1.18814	1.78159e-09	-3.68066e-10	-1.31111
204805868	chr1:204805868:T:C	1.44406e-13	-2.13604	-4.18584e-10	5.22162e-08	-1.87652	-4.18584e-10	1.01963e-09	-1.86918	-4.18584e-10
204806081	chr1:204806081:C:A	3.10062e-13	-3.68066e-10	-1.3719	8.44123e-08	-3.68066e-10	-1.3962	1.59665e-09	-3.68066e-10	-1.42071
204806258	chr1:204806258:A:G	1.44942e-13	-2.13234	-4.18584e-10	5.1434e-08	-1.89161	-4.18584e-10	1.00418e-09	-1.88445	-4.18584e-10
204806313	chr1:204806313:A:G	2.03542e-11	-3.68066e-10	2.81237	4.50608e-06	-3.68066e-10	2.58127	4.65123e-08	-3.68066e-10	1.9511
204806345	chr1:204806345:G:A	2.90424e-13	-3.68066e-10	-1.43733	8.26548e-08	-3.68066e-10	-1.41724	1.5813e-09	-3.68066e-10	-1.43038
204806952	chr1:204806952:A:G	5.19456e-13	-3.68066e-10	-0.855886	1.35206e-07	-3.68066e-10	-0.925108	2.81434e-09	-3.68066e-10	-0.853895
204807080	chr1:204807080:C:G	1.51893e-11	-3.68066e-10	2.51968	3.4458e-06	-3.68066e-10	2.313	3.63971e-08	-3.68066e-10	1.70587
204807148	chr1:204807148:G:A	4.23249e-13	-3.68066e-10	-1.06071	1.21913e-07	-3.68066e-10	-1.0286	2.74583e-09	-3.68066e-10	-0.878537
204807233	chr1:204807233:C:T	8.47993e-13	-3.68066e-10	-0.365796	2.77035e-07	-3.68066e-10	-0.207766	5.01593e-09	-3.68066e-10	-0.276002
204807367	chr1:204807367:G:A	3.94463e-13	-3.68066e-10	-1.13114	1.12876e-07	-3.68066e-10	-1.10562	2.4898e-09	-3.68066e-10	-0.976419
204807616	chr1:204807616:A:G	2.25016e-12	0.610088	-4.18584e-10	3.9352e-07	0.143223	-4.18584e-10	1.24176e-08	0.630493	-4.18584e-10
204808141	chr1:204808141:C:T	7.79938e-13	-3.68066e-10	-0.449453	1.83347e-07	-3.68066e-10	-0.62053	3.48761e-09	-3.68066e-10	-0.639404
204808310	chr1:204808310:A:G	3.4763e-13	-3.68066e-10	-1.25753	9.89494e-08	-3.68066e-10	-1.2373	2.13324e-09	-3.68066e-10	-1.13098
204808390	chr1:204808390:G:A	3.4763e-13	-3.68066e-10	-1.25753	9.89494e-08	-3.68066e-10	-1.2373	2.13324e-09	-3.68066e-10	-1.13098
204808473	chr1:204808473:C:T	6.55531e-12	-3.68066e-10	1.67936	1.46623e-06	-3.68066e-10	1.45854	1.64901e-08	-3.68066e-10	0.914139
204808675	chr1:204808675:C:T	4.37751e-13	-3.68066e-10	-1.02702	1.19621e-07	-3.68066e-10	-1.04758	1.99994e-09	-3.68066e-10	-1.1955
204808722	chr1:204808722:A:G	1.43958e-13	-2.13915	-4.18584e-10	5.2977e-08	-1.86205	-4.18584e-10	1.0347e-09	-1.85451	-4.18584e-10
204808845	chr1:204808845:A:G	3.30059e-13	-3.68066e-10	-1.3094	9.40419e-08	-3.68066e-10	-1.28817	2.01382e-09	-3.68066e-10	-1.18859
204809279	chr1:204809279:T:A	3.16538e-13	-3.68066e-10	-1.35123	9.11506e-08	-3.68066e-10	-1.3194	2.02413e-09	-3.68066e-10	-1.18348
204809332	chr1:204809332:T:C	3.2091e-12	-3.68066e-10	0.965079	7.12442e-07	-3.68066e-10	0.736789	7.56218e-09	-3.68066e-10	0.134539
204809393	chr1:204809393:A:G	1.49635e-13	-2.10047	-4.18584e-10	4.05025e-08	-2.13055	-4.18584e-10	9.58104e-10	-1.93142	-4.18584e-10
204809403	chr1:204809403:T:C	1.43157e-13	-2.14473	-4.18584e-10	5.48182e-08	-1.82789	-4.18584e-10	1.07131e-09	-1.81974	-4.18584e-10
204809467	chr1:204809467:A:G	3.63505e-13	-3.68066e-10	-1.21288	1.01669e-07	-3.68066e-10	-1.21019	1.97147e-09	-3.68066e-10	-1.20984
204809617	chr1:204809617:T:C	5.82252e-12	-3.68066e-10	1.56082	1.33173e-06	-3.68066e-10	1.36233	1.28112e-08	-3.68066e-10	0.661702
204809659	chr1:204809659:G:A	5.983e-12	-3.68066e-10	1.58801	1.34659e-06	-3.68066e-10	1.37342	1.534e-08	-3.68066e-10	0.841844
204809932	chr1:204809932:T:G	3.24598e-12	-3.68066e-10	0.976505	7.20386e-07	-3.68066e-10	0.747877	7.63509e-09	-3.68066e-10	0.144134
204809945	chr1:204809945:G:A	2.19621e-11	-3.68066e-10	2.8884	4.52439e-06	-3.68066e-10	2.58533	1.37546e-08	-3.68066e-10	0.732749
204809994	chr1:204809994:G:A	3.122e-12	-3.68066e-10	0.937562	6.94384e-07	-3.68066e-10	0.711116	7.40122e-09	-3.68066e-10	0.113024
204809996	chr1:204809996:C:T	3.04621e-12	-3.68066e-10	0.912985	6.78342e-07	-3.68066e-10	0.687743	7.25579e-09	-3.68066e-10	0.0931783
204810098	chr1:204810098:C:T	6.93158e-13	-0.56741	-4.18584e-10	1.05605e-07	-1.1722	-4.18584e-10	2.09761e-09	-1.14782	-4.18584e-10
204810162	chr1:204810162:G:T	1.27686e-12	0.0434915	-4.18584e-10	4.44187e-07	0.264336	-4.18584e-10	8.02278e-09	0.193664	-4.18584e-10
204810247	chr1:204810247:C:T	3.25584e-12	-3.68066e-10	0.979536	7.23279e-07	-3.68066e-10	0.751886	7.65955e-09	-3.68066e-10	0.147333
204810368	chr1:204810368:C:T	3.91892e-13	-1.13768	-4.18584e-10	9.24121e-08	-1.30565	-4.18584e-10	1.63242e-09	-1.39856	-4.18584e-10
204810473	chr1:204810473:A:G	3.93138e-13	-3.68066e-10	-1.13451	1.10579e-07	-3.68066e-10	-1.12618	2.14414e-09	-3.68066e-10	-1.12588
204810659	chr1:204810659:A:G	7.7809e-12	-3.68066e-10	1.85076	1.72739e-06	-3.68066e-10	1.62246	1.90713e-08	-3.68066e-10	1.05956
204810735	chr1:204810735:A:G	2.9135e-13	-3.68066e-10	-1.43414	8.37265e-08	-3.68066e-10	-1.40435	1.57037e-09	-3.68066e-10	-1.43731
204810944	chr1:204810944:A:G	2.77615e-11	-3.68066e-10	3.12274	5.67288e-06	-3.68066e-10	2.81154	5.44569e-08	-3.68066e-10	2.10879
204811016	chr1:204811016:GT:G	2.77492e-11	-3.68066e-10	3.12229	5.39806e-06	-3.68066e-10	2.76189	4.51031e-08	-3.68066e-10	1.92033
204811176	chr1:204811176:C:T	3.19244e-13	-3.68066e-10	-1.34271	8.97788e-08	-3.68066e-10	-1.33456	1.87879e-09	-3.68066e-10	-1.25799
204811192	chr1:204811192:T:C	1.62736e-11	-3.68066e-10	2.58863	3.2366e-06	-3.68066e-10	2.25037	2.72709e-08	-3.68066e-10	1.4172
204811232	chr1:204811232:C:A	1.24788e-12	-3.68066e-10	0.02053	2.85635e-07	-3.68066e-10	-0.177195	5.06838e-09	-3.68066e-10	-0.2656
204811323	chr1:204811323:T:C	8.51008e-12	-3.68066e-10	1.94034	1.74171e-06	-3.68066e-10	1.63072	1.58401e-08	-3.68066e-10	0.873922
204811391	chr1:204811391:C:T	1.43338e-13	-2.14346	-4.18584e-10	5.43433e-08	-1.83659	-4.18584e-10	1.0617e-09	-1.82875	-4.18584e-10
204811538	chr1:204811538:G:T	4.84232e-13	-3.68066e-10	-0.926104	1.30185e-07	-3.68066e-10	-0.962953	2.10379e-09	-3.68066e-10	-1.14488
204811565	chr1:204811565:C:T	5.21331e-13	-3.68066e-10	-0.852282	1.52643e-07	-3.68066e-10	-0.803805	3.58614e-09	-3.68066e-10	-0.611543
204811702	chr1:204811702:C:T	1.42797e-13	-2.14725	-4.18584e-10	5.61037e-08	-1.80471	-4.18584e-10	1.09661e-09	-1.7964	-4.18584e-10
204811778	chr1:204811778:AG:A	2.49297e-11	-3.68066e-10	3.01515	5.11874e-06	-3.68066e-10	2.70875	4.95858e-08	-3.68066e-10	2.01508
204811793	chr1:204811793:C:A	8.81605e-12	-3.68066e-10	1.97566	1.79932e-06	-3.68066e-10	1.66325	1.62818e-08	-3.68066e-10	0.901425
204811857	chr1:204811857:G:A	2.14056e-12	-3.68066e-10	0.560153	5.85598e-07	-3.68066e-10	0.540723	7.43458e-09	-3.68066e-10	0.117522
204812003	chr1:204812003:C:G	4.09194e-13	-3.68066e-10	-1.09448	1.18227e-07	-3.68066e-10	-1.0593	2.10308e-09	-3.68066e-10	-1.14522
204812069	chr1:204812069:G:C	3.58968e-13	-3.68066e-10	-1.22544	1.02815e-07	-3.68066e-10	-1.19898	1.99735e-09	-3.68066e-10	-1.1968
204812316	chr1:204812316:A:G	3.1655e-13	-3.68066e-10	-1.35119	9.00389e-08	-3.68066e-10	-1.33167	1.6761e-09	-3.68066e-10	-1.37215
204812712	chr1:204812712:T:C	1.42719e-12	-3.68066e-10	0.154794	3.61191e-07	-3.68066e-10	0.0574965	6.45662e-09	-3.68066e-10	-0.0235152
204812860	chr1:204812860:A:T	4.11407e-13	-3.68066e-10	-1.08908	1.19382e-07	-3.68066e-10	-1.04958	2.29527e-09	-3.68066e-10	-1.05777
204813419	chr1:204813419:T:C	8.76981e-12	-3.68066e-10	1.9704	1.78989e-06	-3.68066e-10	1.658	1.62139e-08	-3.68066e-10	0.897247
204813547	chr1:204813547:C:T	2.70348e-11	-3.68066e-10	3.09621	5.5353e-06	-3.68066e-10	2.78699	5.3257e-08	-3.68066e-10	2.08651
204814077	chr1:204814077:A:G	7.4823e-11	-3.68066e-10	4.11421	1.6017e-05	-3.68066e-10	3.84949	1.4031e-07	-3.68066e-10	3.05524
204814311	chr1:204814311:G:C	6.33209e-12	-3.68066e-10	1.64472	1.41759e-06	-3.68066e-10	1.4248	1.60152e-08	-3.68066e-10	0.884915
204814479	chr1:204814479:A:G	1.36697e-12	-3.68066e-10	0.111682	3.70611e-07	-3.68066e-10	0.0832429	5.05567e-09	-3.68066e-10	-0.26811
204815211	chr1:204815211:A:G	1.52341e-12	-3.68066e-10	0.220037	4.00321e-07	-3.68066e-10	0.160356	4.92598e-09	-3.68066e-10	-0.294098
204815841	chr1:204815841:G:A	3.44998e-12	-3.68066e-10	1.03746	7.41562e-07	-3.68066e-10	0.776849	3.93681e-09	-3.68066e-10	-0.518249
204815865	chr1:204815865:C:T	6.93922e-14	-1.56042	-1.30848	1.18681e-08	-2.07566	-1.2824	2.53311e-10	-2.07064	-1.19112
204815972	chr1:204815972:G:T	1.16155e-12	-3.68066e-10	-0.0511587	2.88401e-07	-3.68066e-10	-0.167557	5.89932e-09	-3.68066e-10	-0.113784
204816061	chr1:204816061:G:A	2.0123e-13	-1.80422	-4.18584e-10	3.98069e-08	-2.14787	-4.18584e-10	7.71817e-10	-2.14763	-4.18584e-10
204816260	chr1:204816260:G:A	4.14108e-14	-1.97897	-1.40616	1.02776e-08	-2.14884	-1.3531	2.11438e-10	-2.15016	-1.29228
204816461	chr1:204816461:C:T	7.16018e-14	-1.84525	-0.992298	1.51988e-08	-2.14956	-0.961136	2.94424e-10	-2.14966	-0.961696
204816551	chr1:204816551:A:T	2.11768e-13	-1.75318	-4.18584e-10	7.11092e-08	-1.56769	-4.18584e-10	1.23471e-09	-1.67779	-4.18584e-10
204816684	chr1:204816684:T:A	2.98112e-13	-3.68066e-10	-1.4112	8.1067e-08	-3.68066e-10	-1.43663	1.57829e-09	-3.68066e-10	-1.43228
204816697	chr1:204816697:G:T	8.32066e-13	-3.68066e-10	-0.384756	2.10663e-07	-3.68066e-10	-0.481651	3.75857e-09	-3.68066e-10	-0.564583
204817096	chr1:204817096:T:C	3.34087e-13	-3.68066e-10	-1.29727	1.02248e-07	-3.68066e-10	-1.20451	1.76289e-09	-3.68066e-10	-1.32167
204817183	chr1:204817183:G:T	2.53237e-12	-3.68066e-10	0.728243	6.99964e-07	-3.68066e-10	0.719119	1.06109e-08	-3.68066e-10	0.473257
204817329	chr1:204817329:T:C	4.38294e-14	-1.92175	-1.40661	1.02665e-08	-2.14917	-1.35385	2.11992e-10	-2.14656	-1.29326
204817433	chr1:204817433:A:C	4.51833e-14	-1.88696	-1.41099	1.02271e-08	-2.14573	-1.36115	2.11076e-10	-2.1411	-1.30306
204817980	chr1:204817980:G:A	3.38983e-13	-3.68066e-10	-1.28272	9.66685e-08	-3.68066e-10	-1.26062	1.7972e-09	-3.68066e-10	-1.30239
204818116	chr1:204818116:C:T	3.17798e-13	-3.68066e-10	-1.34725	8.77508e-08	-3.68066e-10	-1.35741	1.61114e-09	-3.68066e-10	-1.41168
204818309	chr1:204818309:T:C	2.54405e-12	-3.68066e-10	0.732846	6.94696e-07	-3.68066e-10	0.711564	1.91802e-08	-3.68066e-10	1.06526
204818873	chr1:204818873:G:A	4.19299e-14	-1.94018	-1.43248	9.73913e-09	-2.15004	-1.40571	1.97461e-10	-2.14797	-1.36286
204819069	chr1:204819069:C:T	3.26071e-13	-3.68066e-10	-1.32155	8.74239e-08	-3.68066e-10	-1.36114	1.66014e-09	-3.68066e-10	-1.38172
204819126	chr1:204819126:T:C	7.15995e-13	-0.534995	-4.18584e-10	1.2884e-07	-0.973336	-4.18584e-10	2.77624e-09	-0.867525	-4.18584e-10
204819186	chr1:204819186:T:C	3.04793e-13	-3.68066e-10	-1.38904	8.15924e-08	-3.68066e-10	-1.43017	1.57065e-09	-3.68066e-10	-1.43713
204819205	chr1:204819205:G:A	7.12949e-12	-3.68066e-10	1.76333	2.49365e-06	-3.68066e-10	1.98959	9.19511e-08	-3.68066e-10	2.63264
204819215	chr1:204819215:T:C	1.08203e-12	-3.68066e-10	-0.122075	2.94243e-07	-3.68066e-10	-0.147502	7.45544e-09	-3.68066e-10	0.120323
204819225	chr1:204819225:T:C	3.04197e-13	-3.68066e-10	-1.39099	8.15464e-08	-3.68066e-10	-1.43074	1.57092e-09	-3.68066e-10	-1.43696
204819501	chr1:204819501:C:A	3.30821e-12	-3.68066e-10	0.995494	1.12105e-06	-3.68066e-10	1.19011	3.92472e-08	-3.68066e-10	1.78126
204819644	chr1:204819644:T:C	3.24484e-13	-3.68066e-10	-1.32643	8.70901e-08	-3.68066e-10	-1.36497	1.65476e-09	-3.68066e-10	-1.38496
204820201	chr1:204820201:G:A	4.99736e-14	-1.79026	-1.40691	1.04924e-08	-2.12701	-1.35425	2.1902e-10	-2.11468	-1.29253
204820496	chr1:204820496:G:A	9.46941e-13	-3.68066e-10	-0.255431	3.01331e-07	-3.68066e-10	-0.123699	5.41399e-09	-3.68066e-10	-0.199634
204820686	chr1:204820686:A:T	2.5659e-12	-3.68066e-10	0.741398	7.07721e-07	-3.68066e-10	0.730141	1.07252e-08	-3.68066e-10	0.483976
204821130	chr1:204821130:A:G	2.90587e-13	-3.68066e-10	-1.43677	8.11391e-08	-3.68066e-10	-1.43574	1.571e-09	-3.68066e-10	-1.43691
204821297	chr1:204821297:A:G	4.52148e-14	-1.88354	-1.41371	1.01844e-08	-2.14527	-1.36578	2.10128e-10	-2.14055	-1.30811
204821789	chr1:204821789:C:T	3.24561e-13	-3.68066e-10	-1.32619	8.70997e-08	-3.68066e-10	-1.36486	1.65461e-09	-3.68066e-10	-1.38505
204821849	chr1:204821849:A:G	3.05259e-13	-3.68066e-10	-1.38751	8.16398e-08	-3.68066e-10	-1.42959	1.57052e-09	-3.68066e-10	-1.43722
204822032	chr1:204822032:C:T	3.11417e-13	-3.68066e-10	-1.36754	8.22346e-08	-3.68066e-10	-1.42233	1.59172e-09	-3.68066e-10	-1.42381
204822325	chr1:204822325:A:G	3.96325e-13	-3.68066e-10	-1.12643	1.30849e-07	-3.68066e-10	-0.957862	2.00991e-09	-3.68066e-10	-1.19053
204822417	chr1:204822417:C:T	3.15309e-13	-3.68066e-10	-1.35511	8.27822e-08	-3.68066e-10	-1.4157	1.60483e-09	-3.68066e-10	-1.4156
204822598	chr1:204822598:C:T	3.22536e-13	-3.68066e-10	-1.33245	8.66673e-08	-3.68066e-10	-1.36983	1.64776e-09	-3.68066e-10	-1.3892
204822648	chr1:204822648:T:C	3.26425e-13	-3.68066e-10	-1.32047	8.74944e-08	-3.68066e-10	-1.36033	1.66108e-09	-3.68066e-10	-1.38115
204822697	chr1:204822697:C:A	2.9795e-12	-3.68066e-10	0.890844	1.00753e-06	-3.68066e-10	1.08335	3.5317e-08	-3.68066e-10	1.67574
204822780	chr1:204822780:A:G	3.26443e-12	-3.68066e-10	0.982173	1.10579e-06	-3.68066e-10	1.1764	3.86553e-08	-3.68066e-10	1.76606
204822812	chr1:204822812:C:G	3.30821e-12	-3.68066e-10	0.995494	1.12105e-06	-3.68066e-10	1.19011	3.92472e-08	-3.68066e-10	1.78126
204822873	chr1:204822873:T:C	3.05215e-13	-3.68066e-10	-1.38765	8.16368e-08	-3.68066e-10	-1.42963	1.57051e-09	-3.68066e-10	-1.43722
204822977	chr1:204822977:C:T	1.83057e-13	-1.89887	-4.18584e-10	3.97648e-08	-2.14893	-4.18584e-10	7.84678e-10	-2.1311	-4.18584e-10
204823038	chr1:204823038:C:T	3.0595e-13	-3.68066e-10	-1.38525	8.17502e-08	-3.68066e-10	-1.42824	1.57037e-09	-3.68066e-10	-1.43731
204823311	chr1:204823311:C:T	8.09986e-13	-3.68066e-10	-0.411651	3.14239e-07	-3.68066e-10	-0.0817559	8.06744e-09	-3.68066e-10	0.199215
204823428	chr1:204823428:C:G	3.08046e-13	-3.68066e-10	-1.37842	8.19478e-08	-3.68066e-10	-1.42583	1.57047e-09	-3.68066e-10	-1.43725
204823486	chr1:204823486:T:C	9.95734e-13	-3.68066e-10	-0.205188	2.50367e-07	-3.68066e-10	-0.308981	4.44232e-09	-3.68066e-10	-0.397444
204823867	chr1:204823867:C:T	3.23342e-13	-3.68066e-10	-1.32996	8.6841e-08	-3.68066e-10	-1.36783	1.65083e-09	-3.68066e-10	-1.38734
204823940	chr1:204823940:C:T	3.0565e-13	-3.68066e-10	-1.38623	8.1717e-08	-3.68066e-10	-1.42865	1.57041e-09	-3.68066e-10	-1.43728
204824171	chr1:204824171:G:A	4.62074e-14	-1.86127	-1.41426	1.02107e-08	-2.14172	-1.36676	2.1082e-10	-2.13577	-1.3096
204824280	chr1:204824280:T:C	3.04171e-13	-3.68066e-10	-1.39108	8.15326e-08	-3.68066e-10	-1.43091	1.57085e-09	-3.68066e-10	-1.43701
204824313	chr1:204824313:TGTGCAAATTGGGATGCAACTTTCC:T	2.41909e-12	-3.68066e-10	0.68248	6.68175e-07	-3.68066e-10	0.67264	1.01635e-08	-3.68066e-10	0.430179
204824350	chr1:204824350:G:A	3.05723e-13	-3.68066e-10	-1.38599	8.15799e-08	-3.68066e-10	-1.43033	1.57964e-09	-3.68066e-10	-1.43142
204824574	chr1:204824574:T:A	3.05813e-13	-3.68066e-10	-1.38569	8.15884e-08	-3.68066e-10	-1.43022	1.57979e-09	-3.68066e-10	-1.43133
204824812	chr1:204824812:T:C	3.25442e-13	-3.68066e-10	-1.32348	8.73034e-08	-3.68066e-10	-1.36252	1.65827e-09	-3.68066e-10	-1.38285
204824853	chr1:204824853:G:A	3.29725e-13	-3.68066e-10	-1.31041	8.82285e-08	-3.68066e-10	-1.35198	1.67299e-09	-3.68066e-10	-1.37401
204825023	chr1:204825023:T:C	3.03522e-13	-3.68066e-10	-1.39321	8.14689e-08	-3.68066e-10	-1.43169	1.5712e-09	-3.68066e-10	-1.43678
204825024	chr1:204825024:G:A	3.07081e-13	-3.68066e-10	-1.38156	8.1719e-08	-3.68066e-10	-1.42862	1.58213e-09	-3.68066e-10	-1.42985
204825253	chr1:204825253:G:C	2.41626e-12	-3.68066e-10	0.681309	6.67099e-07	-3.68066e-10	0.671029	1.0147e-08	-3.68066e-10	0.428559
204825609	chr1:204825609:T:G	3.29882e-13	-3.68066e-10	-1.30993	8.82652e-08	-3.68066e-10	-1.35156	1.6737e-09	-3.68066e-10	-1.37359
204825907	chr1:204825907:G:A	3.76623e-13	-3.68066e-10	-1.17742	1.22699e-07	-3.68066e-10	-1.02217	1.91976e-09	-3.68066e-10	-1.23642
204826787	chr1:204826787:C:T	3.07218e-13	-3.68066e-10	-1.38111	8.18529e-08	-3.68066e-10	-1.42699	1.57036e-09	-3.68066e-10	-1.43732
204827312	chr1:204827312:G:A	3.03788e-13	-3.68066e-10	-1.39234	8.14954e-08	-3.68066e-10	-1.43136	1.57102e-09	-3.68066e-10	-1.4369
204827383	chr1:204827383:G:A	3.04014e-13	-3.68066e-10	-1.39159	8.15176e-08	-3.68066e-10	-1.43109	1.57091e-09	-3.68066e-10	-1.43697
204827436	chr1:204827436:A:T	3.33534e-13	-3.68066e-10	-1.29892	8.90792e-08	-3.68066e-10	-1.34238	1.68721e-09	-3.68066e-10	-1.36555
204827651	chr1:204827651:A:G	3.03906e-13	-3.68066e-10	-1.39195	8.49781e-08	-3.68066e-10	-1.38952	1.61993e-09	-3.68066e-10	-1.40623
204827758	chr1:204827758:C:T	2.72456e-12	-3.68066e-10	0.801396	7.53021e-07	-3.68066e-10	0.792183	1.13756e-08	-3.68066e-10	0.542853
204828052	chr1:204828052:T:G	3.05428e-13	-3.68066e-10	-1.38695	8.16637e-08	-3.68066e-10	-1.4293	1.57045e-09	-3.68066e-10	-1.43726
204828302	chr1:204828302:A:G	3.06703e-13	-3.68066e-10	-1.38279	8.16788e-08	-3.68066e-10	-1.42911	1.58143e-09	-3.68066e-10	-1.43029
204828332	chr1:204828332:A:C	3.06036e-13	-3.68066e-10	-1.38497	8.17234e-08	-3.68066e-10	-1.42857	1.57038e-09	-3.68066e-10	-1.4373
204828763	chr1:204828763:C:G	2.93681e-13	-3.68066e-10	-1.42617	8.12474e-08	-3.68066e-10	-1.43441	1.57066e-09	-3.68066e-10	-1.43713
204828864	chr1:204828864:G:C	3.17967e-13	-3.68066e-10	-1.34672	8.31075e-08	-3.68066e-10	-1.41178	1.57579e-09	-3.68066e-10	-1.43387
204829213	chr1:204829213:T:C	3.67158e-13	-3.68066e-10	-1.20288	9.04854e-08	-3.68066e-10	-1.32672	1.73981e-09	-3.68066e-10	-1.33484
204829602	chr1:204829602:T:C	7.91362e-14	-2.14454	-0.592962	2.14781e-08	-1.99631	-0.768567	4.02513e-10	-2.0106	-0.788043
204830215	chr1:204830215:G:A	5.73314e-13	-3.68066e-10	-0.757234	1.59508e-07	-3.68066e-10	-0.759817	3.0091e-09	-3.68066e-10	-0.786979
204830528	chr1:204830528:C:T	1.14078e-12	-3.68066e-10	-0.0692026	2.81809e-07	-3.68066e-10	-0.19068	5.66228e-09	-3.68066e-10	-0.154794
204830688	chr1:204830688:G:A	3.1485e-13	-3.68066e-10	-1.35657	8.26785e-08	-3.68066e-10	-1.41695	1.57299e-09	-3.68066e-10	-1.43564
204830755	chr1:204830755:C:A	4.5905e-13	-3.68066e-10	-0.97951	1.33388e-07	-3.68066e-10	-0.938649	2.57315e-09	-3.68066e-10	-0.943491
204830761	chr1:204830761:G:A	4.72152e-13	-3.68066e-10	-0.951368	1.24142e-07	-3.68066e-10	-1.01049	2.33022e-09	-3.68066e-10	-1.04266
204830877	chr1:204830877:A:G	3.1761e-13	-3.68066e-10	-1.34784	8.30339e-08	-3.68066e-10	-1.41266	1.57529e-09	-3.68066e-10	-1.43418
204830878	chr1:204830878:C:T	5.40069e-12	-3.68066e-10	1.48561	1.74358e-06	-3.68066e-10	1.63178	2.81839e-08	-3.68066e-10	1.45013
204830989	chr1:204830989:C:T	3.20837e-13	-3.68066e-10	-1.33773	8.34989e-08	-3.68066e-10	-1.40708	1.57871e-09	-3.68066e-10	-1.43201
204831355	chr1:204831355:C:T	3.26335e-13	-3.68066e-10	-1.32074	9.92898e-08	-3.68066e-10	-1.23387	1.75689e-09	-3.68066e-10	-1.32507
204831590	chr1:204831590:A:C	3.21903e-13	-3.68066e-10	-1.33442	8.36166e-08	-3.68066e-10	-1.40567	1.57962e-09	-3.68066e-10	-1.43144
204831595	chr1:204831595:C:A	4.57028e-13	-3.68066e-10	-0.983924	1.32794e-07	-3.68066e-10	-0.943108	2.56189e-09	-3.68066e-10	-0.947876
204831794	chr1:204831794:C:T	5.27457e-14	-2.13178	-1.01141	1.80754e-08	-1.77935	-1.15801	3.57403e-10	-1.75203	-1.16548
204832143	chr1:204832143:GAACACC:G	3.134e-13	-3.68066e-10	-1.36119	8.25356e-08	-3.68066e-10	-1.41868	1.57225e-09	-3.68066e-10	-1.43611
204832150	chr1:204832150:TGTGTGAACA:T	3.15817e-13	-3.68066e-10	-1.3535	8.28554e-08	-3.68066e-10	-1.41481	1.57404e-09	-3.68066e-10	-1.43498
204832380	chr1:204832380:G:A	3.62563e-14	-2.14579	-1.37227	1.04048e-08	-2.14931	-1.34033	2.03156e-10	-2.13784	-1.34456
204833234	chr1:204833234:A:G	3.22496e-13	-3.68066e-10	-1.33258	8.37186e-08	-3.68066e-10	-1.40445	1.58033e-09	-3.68066e-10	-1.43099
204833265	chr1:204833265:CA:C	4.71016e-14	-2.11311	-1.14325	1.24421e-08	-2.10749	-1.20334	2.11236e-10	-2.13841	-1.30499
204833340	chr1:204833340:T:C	5.32991e-13	-3.68066e-10	-0.830164	1.53324e-07	-3.68066e-10	-0.799355	2.65081e-09	-3.68066e-10	-0.913756
204833680	chr1:204833680:T:G	3.94898e-13	-3.68066e-10	-1.13004	9.53641e-08	-3.68066e-10	-1.27421	1.82654e-09	-3.68066e-10	-1.2862
204833752	chr1:204833752:G:T	3.78905e-13	-3.68066e-10	-1.17138	1.05454e-07	-3.68066e-10	-1.17363	2.24192e-09	-3.68066e-10	-1.08129
204833887	chr1:204833887:T:C	3.95787e-13	-3.68066e-10	-1.12779	9.55202e-08	-3.68066e-10	-1.27257	1.8295e-09	-3.68066e-10	-1.28458
204833947	chr1:204833947:A:G	4.30132e-13	-3.68066e-10	-1.04458	1.31589e-07	-3.68066e-10	-0.952227	2.47936e-09	-3.68066e-10	-0.980621
204834538	chr1:204834538:C:T	3.86256e-13	-3.68066e-10	-1.15217	1.07982e-07	-3.68066e-10	-1.14995	2.05557e-09	-3.68066e-10	-1.16807
204835207	chr1:204835207:G:A	4.17688e-13	-1.07393	-4.18584e-10	5.80938e-08	-1.76985	-4.18584e-10	1.25671e-09	-1.66013	-4.18584e-10
204835362	chr1:204835362:A:G	3.11744e-13	-3.68066e-10	-1.36648	8.22302e-08	-3.68066e-10	-1.42239	1.57103e-09	-3.68066e-10	-1.43689
204835605	chr1:204835605:A:G	2.45479e-12	-3.68066e-10	0.697128	6.8875e-07	-3.68066e-10	0.702969	1.03729e-08	-3.68066e-10	0.450577
204835815	chr1:204835815:G:A	4.95016e-13	-3.68066e-10	-0.904078	1.44517e-07	-3.68066e-10	-0.858514	2.78602e-09	-3.68066e-10	-0.864008
204836775	chr1:204836775:C:T	4.43996e-12	-3.68066e-10	1.28973	1.52162e-06	-3.68066e-10	1.49562	5.38513e-08	-3.68066e-10	2.09761
204837351	chr1:204837351:G:T	3.04415e-13	-3.68066e-10	-1.39028	8.13908e-08	-3.68066e-10	-1.43265	1.57217e-09	-3.68066e-10	-1.43616
204837456	chr1:204837456:T:A	3.07265e-13	-3.68066e-10	-1.38096	8.60539e-08	-3.68066e-10	-1.37694	1.63621e-09	-3.68066e-10	-1.39624
204837460	chr1:204837460:G:A	5.53854e-13	-3.68066e-10	-0.791767	1.44139e-07	-3.68066e-10	-0.861131	2.69318e-09	-3.68066e-10	-0.897897
204837565	chr1:204837565:A:G	1.17058e-11	2.25917	-4.18584e-10	2.767e-06	2.09361	-4.18584e-10	3.16927e-08	1.56746	-4.18584e-10
204837737	chr1:204837737:G:A	3.04557e-13	-3.68066e-10	-1.38981	8.1408e-08	-3.68066e-10	-1.43244	1.57195e-09	-3.68066e-10	-1.4363
204837775	chr1:204837775:TTCTGCCTAGGACTAGGCAGCATGTG:T	1.85678e-13	-1.88465	-4.18584e-10	3.97337e-08	-2.14971	-4.18584e-10	7.81619e-10	-2.13501	-4.18584e-10
204837999	chr1:204837999:C:T	5.9692e-13	-3.68066e-10	-0.716884	1.55348e-07	-3.68066e-10	-0.786242	2.90048e-09	-3.68066e-10	-0.823745
204838123	chr1:204838123:C:G	5.9692e-13	-3.68066e-10	-0.716884	1.55348e-07	-3.68066e-10	-0.786242	2.90048e-09	-3.68066e-10	-0.823745
204838297	chr1:204838297:A:G	2.41421e-12	-3.68066e-10	0.68046	6.78299e-07	-3.68066e-10	0.687678	1.02226e-08	-3.68066e-10	0.435981
204838359	chr1:204838359:TTAGAG:T	3.43351e-12	-3.68066e-10	1.03267	1.17458e-06	-3.68066e-10	1.23675	4.07297e-08	-3.68066e-10	1.81834
204838372	chr1:204838372:G:A	3.04087e-13	-3.68066e-10	-1.39135	8.13649e-08	-3.68066e-10	-1.43297	1.57246e-09	-3.68066e-10	-1.43598
204838524	chr1:204838524:A:G	1.06044e-12	-3.68066e-10	-0.142232	2.63042e-07	-3.68066e-10	-0.259597	5.32418e-09	-3.68066e-10	-0.216363
204838646	chr1:204838646:T:A	1.09266e-12	-3.68066e-10	-0.112301	2.98333e-07	-3.68066e-10	-0.133701	7.55224e-09	-3.68066e-10	0.133223
204838809	chr1:204838809:C:A	3.54609e-13	-3.68066e-10	-1.23765	1.00959e-07	-3.68066e-10	-1.21719	1.86536e-09	-3.68066e-10	-1.26516
204839006	chr1:204839006:C:T	3.28137e-13	-3.68066e-10	-1.31524	9.16652e-08	-3.68066e-10	-1.31377	1.75535e-09	-3.68066e-10	-1.32595
204839042	chr1:204839042:T:G	3.12886e-13	-3.68066e-10	-1.36283	8.2311e-08	-3.68066e-10	-1.4214	1.57095e-09	-3.68066e-10	-1.43694
204839270	chr1:204839270:G:A	3.74965e-12	-3.68066e-10	1.12075	1.28725e-06	-3.68066e-10	1.32836	4.52245e-08	-3.68066e-10	1.92302
204839449	chr1:204839449:C:T	3.09329e-13	-3.68066e-10	-1.37426	8.18542e-08	-3.68066e-10	-1.42697	1.57036e-09	-3.68066e-10	-1.43732
204839600	chr1:204839600:T:C	3.97825e-13	-3.68066e-10	-1.12266	9.57102e-08	-3.68066e-10	-1.27058	1.83748e-09	-3.68066e-10	-1.28022
204840015	chr1:204840015:T:C	3.06188e-13	-3.68066e-10	-1.38447	8.15349e-08	-3.68066e-10	-1.43088	1.57119e-09	-3.68066e-10	-1.43679
204840196	chr1:204840196:C:T	3.13665e-13	-3.68066e-10	-1.36034	8.21281e-08	-3.68066e-10	-1.42363	1.5704e-09	-3.68066e-10	-1.43729
204840197	chr1:204840197:A:G	3.15446e-13	-3.68066e-10	-1.35468	8.23328e-08	-3.68066e-10	-1.42114	1.57076e-09	-3.68066e-10	-1.43706
204840546	chr1:204840546:T:A	4.97517e-13	-3.68066e-10	-0.899039	1.54624e-07	-3.68066e-10	-0.790913	2.94854e-09	-3.68066e-10	-0.80731
204840735	chr1:204840735:G:T	3.15651e-13	-3.68066e-10	-1.35403	8.55257e-08	-3.68066e-10	-1.38309	1.73131e-09	-3.68066e-10	-1.33974
204840845	chr1:204840845:A:C	1.8456e-13	-1.89069	-4.18584e-10	4.02962e-08	-2.13565	-4.18584e-10	7.72689e-10	-2.1465	-4.18584e-10
204841508	chr1:204841508:A:G	3.1687e-13	-3.68066e-10	-1.35018	8.2498e-08	-3.68066e-10	-1.41914	1.57122e-09	-3.68066e-10	-1.43677
204842000	chr1:204842000:T:A	3.82773e-13	-3.68066e-10	-1.16123	9.3095e-08	-3.68066e-10	-1.29829	1.78887e-09	-3.68066e-10	-1.30704
204842488	chr1:204842488:CTT:C	2.97424e-13	-3.68066e-10	-1.41351	8.5878e-08	-3.68066e-10	-1.37898	1.76874e-09	-3.68066e-10	-1.31835
204842601	chr1:204842601:C:T	3.00685e-13	-3.68066e-10	-1.4026	8.28946e-08	-3.68066e-10	-1.41434	1.59953e-09	-3.68066e-10	-1.41891
204843186	chr1:204843186:G:A	8.65954e-13	-3.68066e-10	-0.344836	2.50748e-07	-3.68066e-10	-0.30746	3.91389e-09	-3.68066e-10	-0.52409
204843348	chr1:204843348:A:G	3.07906e-13	-3.68066e-10	-1.37887	8.15727e-08	-3.68066e-10	-1.43041	1.57168e-09	-3.68066e-10	-1.43647
204843922	chr1:204843922:C:T	5.18776e-13	-3.68066e-10	-0.857197	1.75384e-07	-3.68066e-10	-0.664935	2.61983e-09	-3.68066e-10	-0.92551
204844052	chr1:204844052:C:T	3.01915e-13	-3.68066e-10	-1.39852	8.40803e-08	-3.68066e-10	-1.40014	1.72364e-09	-3.68066e-10	-1.34418
204844325	chr1:204844325:A:G	3.04702e-13	-3.68066e-10	-1.38933	8.13128e-08	-3.68066e-10	-1.43361	1.57449e-09	-3.68066e-10	-1.43469
204844504	chr1:204844504:T:C	4.02855e-13	-3.68066e-10	-1.11009	9.74211e-08	-3.68066e-10	-1.25287	1.86593e-09	-3.68066e-10	-1.26486
204844602	chr1:204844602:T:C	3.09113e-13	-3.68066e-10	-1.37496	8.16679e-08	-3.68066e-10	-1.42925	1.57095e-09	-3.68066e-10	-1.43694
204844606	chr1:204844606:C:T	4.08734e-13	-3.68066e-10	-1.0956	1.09641e-07	-3.68066e-10	-1.1347	2.06999e-09	-3.68066e-10	-1.16108
204844772	chr1:204844772:G:A	3.10955e-13	-3.68066e-10	-1.36902	8.1863e-08	-3.68066e-10	-1.42686	1.57049e-09	-3.68066e-10	-1.43724
204844794	chr1:204844794:C:T	3.09595e-13	-3.68066e-10	-1.3734	8.17279e-08	-3.68066e-10	-1.42851	1.57085e-09	-3.68066e-10	-1.43701
204844924	chr1:204844924:C:T	4.06692e-13	-3.68066e-10	-1.10061	9.81157e-08	-3.68066e-10	-1.24576	1.87876e-09	-3.68066e-10	-1.25801
204845147	chr1:204845147:A:G	5.09911e-13	-0.874432	-4.18584e-10	9.86958e-08	-1.23987	-4.18584e-10	2.1046e-09	-1.1445	-4.18584e-10
204845470	chr1:204845470:A:G	1.53694e-13	-2.07371	-4.18584e-10	5.49109e-08	-1.8262	-4.18584e-10	9.32827e-10	-1.95816	-4.18584e-10
204845613	chr1:204845613:A:G	2.62349e-13	-0.909205	-0.629788	7.86961e-08	-0.649847	-0.816469	8.85435e-10	-0.978461	-1.03184
204845765	chr1:204845765:A:G	2.52046e-13	-0.959655	-0.619402	7.51592e-08	-0.704744	-0.807557	8.48049e-10	-1.02766	-1.02578
204845894	chr1:204845894:T:C	4.4545e-13	-3.68066e-10	-1.00958	1.18626e-07	-3.68066e-10	-1.05593	1.93342e-09	-3.68066e-10	-1.22933
204845910	chr1:204845910:A:T	2.54327e-13	-0.90622	-0.663829	7.65811e-08	-0.646619	-0.846941	8.66151e-10	-0.975583	-1.05673
204846086	chr1:204846086:G:A	3.20838e-12	-3.68066e-10	0.964853	1.09688e-06	-3.68066e-10	1.16831	3.77205e-08	-3.68066e-10	1.74158
204846228	chr1:204846228:G:A	3.00977e-13	-3.68066e-10	-1.40163	8.18682e-08	-3.68066e-10	-1.4268	1.57071e-09	-3.68066e-10	-1.43709
204846310	chr1:204846310:A:G	2.78751e-13	-1.47835	-4.18584e-10	5.36648e-08	-1.84915	-4.18584e-10	9.96271e-10	-1.89236	-4.18584e-10
204846450	chr1:204846450:G:A	2.92984e-13	-3.68066e-10	-1.42855	8.14509e-08	-3.68066e-10	-1.43191	1.61437e-09	-3.68066e-10	-1.40968
204846484	chr1:204846484:T:C	2.92869e-13	-3.68066e-10	-1.42894	8.14721e-08	-3.68066e-10	-1.43165	1.61545e-09	-3.68066e-10	-1.409
204846929	chr1:204846929:A:G	3.85302e-13	-3.68066e-10	-1.15464	1.11744e-07	-3.68066e-10	-1.1157	2.0716e-09	-3.68066e-10	-1.1603
204847228	chr1:204847228:G:A	2.95666e-13	-3.68066e-10	-1.41944	8.17574e-08	-3.68066e-10	-1.42815	1.57925e-09	-3.68066e-10	-1.43167
204847294	chr1:204847294:T:C	1.19282e-12	-3.68066e-10	-0.0245909	2.96105e-07	-3.68066e-10	-0.141194	6.05111e-09	-3.68066e-10	-0.0883794
204847545	chr1:204847545:C:T	2.93588e-13	-3.68066e-10	-1.42649	8.13245e-08	-3.68066e-10	-1.43346	1.60839e-09	-3.68066e-10	-1.41339
204847574	chr1:204847574:C:T	3.15632e-13	-3.68066e-10	-1.35409	8.91374e-08	-3.68066e-10	-1.34173	1.67486e-09	-3.68066e-10	-1.37289
204848066	chr1:204848066:C:T	4.54829e-13	-3.68066e-10	-0.988747	1.34514e-07	-3.68066e-10	-0.930244	2.78844e-09	-3.68066e-10	-0.863139
204848292	chr1:204848292:G:A	7.55708e-12	-3.68066e-10	1.82157	2.41853e-06	-3.68066e-10	1.95901	1.02781e-07	-3.68066e-10	2.74398
204848324	chr1:204848324:C:T	4.57934e-13	-3.68066e-10	-0.981943	1.22235e-07	-3.68066e-10	-1.02597	2.29482e-09	-3.68066e-10	-1.05796
204848922	chr1:204848922:A:G	1.1127e-12	-3.68066e-10	-0.0941216	3.25424e-07	-3.68066e-10	-0.04678	7.01128e-09	-3.68066e-10	0.0588997
204848968	chr1:204848968:A:G	2.92088e-13	-3.68066e-10	-1.43161	8.12196e-08	-3.68066e-10	-1.43475	1.58094e-09	-3.68066e-10	-1.4306
204849895	chr1:204849895:C:A	2.92487e-13	-3.68066e-10	-1.43025	8.19145e-08	-3.68066e-10	-1.42623	1.61036e-09	-3.68066e-10	-1.41217
204849935	chr1:204849935:A:G	2.90828e-13	-3.68066e-10	-1.43594	8.2309e-08	-3.68066e-10	-1.42143	1.64581e-09	-3.68066e-10	-1.39039
204850165	chr1:204850165:A:G	2.91474e-13	-3.68066e-10	-1.43372	8.10508e-08	-3.68066e-10	-1.43683	1.57034e-09	-3.68066e-10	-1.43733
204850633	chr1:204850633:T:C	2.90425e-13	-3.68066e-10	-1.43732	8.31346e-08	-3.68066e-10	-1.41145	1.67346e-09	-3.68066e-10	-1.37373
204850829	chr1:204850829:T:C	2.90439e-13	-3.68066e-10	-1.43727	8.34079e-08	-3.68066e-10	-1.40817	1.68207e-09	-3.68066e-10	-1.3686
204850911	chr1:204850911:A:C	2.92722e-13	-3.68066e-10	-1.42944	8.19906e-08	-3.68066e-10	-1.4253	1.6128e-09	-3.68066e-10	-1.41065
204851298	chr1:204851298:T:C	5.06206e-13	-0.881724	-4.18584e-10	2.10393e-07	-0.482934	-4.18584e-10	1.92591e-09	-1.23322	-4.18584e-10
204851418	chr1:204851418:C:T	5.01806e-13	-3.68066e-10	-0.890454	1.26746e-07	-3.68066e-10	-0.989723	2.56157e-09	-3.68066e-10	-0.948002
204851631	chr1:204851631:T:C	3.43119e-13	-3.68066e-10	-1.27059	9.71274e-08	-3.68066e-10	-1.25589	1.80146e-09	-3.68066e-10	-1.30002
204851711	chr1:204851711:AT:A	2.96503e-13	-3.68066e-10	-1.41661	8.35726e-08	-3.68066e-10	-1.40619	1.65022e-09	-3.68066e-10	-1.38772
204852036	chr1:204852036:G:A	6.49889e-13	-3.68066e-10	-0.631866	1.422e-07	-3.68066e-10	-0.874677	2.81368e-09	-3.68066e-10	-0.854129
204852085	chr1:204852085:T:C	6.07029e-13	-3.68066e-10	-0.700091	1.33827e-07	-3.68066e-10	-0.935359	2.60136e-09	-3.68066e-10	-0.932588
204852342	chr1:204852342:T:C	1.44831e-12	-3.68066e-10	0.169484	4.08413e-07	-3.68066e-10	0.180369	6.47745e-09	-3.68066e-10	-0.0202945
204852424	chr1:204852424:T:C	6.26059e-13	-3.68066e-10	-0.669223	1.37342e-07	-3.68066e-10	-0.909439	2.66992e-09	-3.68066e-10	-0.906571
204852559	chr1:204852559:A:G	2.90428e-13	-3.68066e-10	-1.43731	8.30904e-08	-3.68066e-10	-1.41198	1.67174e-09	-3.68066e-10	-1.37476
204852993	chr1:204852993:A:G	3.45808e-13	-3.68066e-10	-1.26278	9.41615e-08	-3.68066e-10	-1.2869	1.68455e-09	-3.68066e-10	-1.36712
204853907	chr1:204853907:G:A	3.27064e-13	-3.68066e-10	-1.31851	9.01059e-08	-3.68066e-10	-1.33092	1.64044e-09	-3.68066e-10	-1.39366
204853969	chr1:204853969:C:T	3.03097e-13	-3.68066e-10	-1.39461	8.12233e-08	-3.68066e-10	-1.43471	1.57297e-09	-3.68066e-10	-1.43565
204854033	chr1:204854033:A:G	2.99592e-13	-3.68066e-10	-1.40625	8.10854e-08	-3.68066e-10	-1.43641	1.5753e-09	-3.68066e-10	-1.43418
204854129	chr1:204854129:C:T	3.04651e-13	-3.68066e-10	-1.3895	8.13023e-08	-3.68066e-10	-1.43373	1.57188e-09	-3.68066e-10	-1.43635
204854133	chr1:204854133:A:G	3.55324e-13	-3.68066e-10	-1.23564	9.90525e-08	-3.68066e-10	-1.23626	1.9089e-09	-3.68066e-10	-1.2421
204854795	chr1:204854795:C:G	5.51918e-13	-3.68066e-10	-0.795269	1.2606e-07	-3.68066e-10	-0.995155	2.64255e-09	-3.68066e-10	-0.916877
204855348	chr1:204855348:G:A	1.43747e-13	-2.14061	-4.18584e-10	3.97971e-08	-2.14812	-4.18584e-10	7.72935e-10	-2.14618	-4.18584e-10
204855419	chr1:204855419:CAAT:C	4.13034e-13	-3.68066e-10	-1.08514	9.92071e-08	-3.68066e-10	-1.2347	1.89973e-09	-3.68066e-10	-1.24691
204855471	chr1:204855471:G:A	1.35842e-12	-3.68066e-10	0.10541	3.82018e-07	-3.68066e-10	0.113559	6.0163e-09	-3.68066e-10	-0.0941488
204855527	chr1:204855527:G:T	2.90565e-13	-3.68066e-10	-1.43684	8.2218e-08	-3.68066e-10	-1.42254	1.6408e-09	-3.68066e-10	-1.39344
204855636	chr1:204855636:G:A	3.05955e-13	-3.68066e-10	-1.38523	8.14354e-08	-3.68066e-10	-1.4321	1.57103e-09	-3.68066e-10	-1.43689
204856010	chr1:204856010:C:T	5.39415e-13	-3.68066e-10	-0.818183	1.41246e-07	-3.68066e-10	-0.881403	2.83822e-09	-3.68066e-10	-0.845444
204856142	chr1:204856142:T:G	3.07029e-13	-3.68066e-10	-1.38172	8.15447e-08	-3.68066e-10	-1.43076	1.57059e-09	-3.68066e-10	-1.43717
204856158	chr1:204856158:C:T	3.09665e-13	-3.68066e-10	-1.37318	8.17603e-08	-3.68066e-10	-1.42812	1.57036e-09	-3.68066e-10	-1.43731
204856254	chr1:204856254:A:G	1.97756e-12	-3.68066e-10	0.480949	6.60895e-07	-3.68066e-10	0.661686	2.1315e-08	-3.68066e-10	1.17079
204856738	chr1:204856738:C:G	4.12967e-13	-3.68066e-10	-1.0853	9.91873e-08	-3.68066e-10	-1.2349	1.89942e-09	-3.68066e-10	-1.24707
204856839	chr1:204856839:G:A	2.9067e-13	-3.68066e-10	-1.43648	8.34139e-08	-3.68066e-10	-1.40809	1.68321e-09	-3.68066e-10	-1.36792
204856846	chr1:204856846:A:G	2.91565e-13	-3.68066e-10	-1.43341	8.45027e-08	-3.68066e-10	-1.39513	1.71538e-09	-3.68066e-10	-1.34899
204857089	chr1:204857089:G:A	4.22181e-13	-3.68066e-10	-1.06323	1.00871e-07	-3.68066e-10	-1.21807	1.92993e-09	-3.68066e-10	-1.23114
204857200	chr1:204857200:A:G	2.90467e-13	-3.68066e-10	-1.43718	8.24811e-08	-3.68066e-10	-1.41934	1.64733e-09	-3.68066e-10	-1.38946
204857347	chr1:204857347:C:T	4.7618e-13	-0.942873	-4.18584e-10	1.07573e-07	-1.15374	-4.18584e-10	1.88502e-09	-1.25468	-4.18584e-10
204857980	chr1:204857980:C:T	1.49942e-13	-2.09842	-4.18584e-10	4.14049e-08	-2.10851	-4.18584e-10	8.06759e-10	-2.10335	-4.18584e-10
204858409	chr1:204858409:C:A	3.42627e-13	-3.68066e-10	-1.27203	1.08408e-07	-3.68066e-10	-1.14601	1.79842e-09	-3.68066e-10	-1.30171
204858517	chr1:204858517:A:G	3.41589e-13	-3.68066e-10	-1.27506	8.63367e-08	-3.68066e-10	-1.37365	1.59783e-09	-3.68066e-10	-1.41998
204858529	chr1:204858529:T:C	2.94455e-13	-3.68066e-10	-1.42354	8.11125e-08	-3.68066e-10	-1.43607	1.59517e-09	-3.68066e-10	-1.42164
204858653	chr1:204858653:C:T	7.35026e-13	-3.68066e-10	-0.508762	2.74344e-07	-3.68066e-10	-0.217526	7.7132e-09	-3.68066e-10	0.154313
204858807	chr1:204858807:G:A	2.46664e-13	-0.212529	-1.38811	8.6064e-08	0.0479207	-1.42474	8.77492e-10	-0.588803	-1.43051
204858822	chr1:204858822:A:T	1.56644e-13	-2.04287	-0.0118187	1.4093e-07	-0.985997	0.102353	4.03883e-10	-2.12566	-0.669595
204858905	chr1:204858905:G:A	1.10346e-11	-3.68066e-10	2.20012	3.80871e-06	-3.68066e-10	2.41314	1.62556e-07	-3.68066e-10	3.2024
204858991	chr1:204858991:T:C	1.55233e-12	-3.68066e-10	0.238846	4.32684e-07	-3.68066e-10	0.238099	8.15722e-09	-3.68066e-10	0.210283
204859154	chr1:204859154:T:A	5.4711e-13	-3.68066e-10	-0.804018	1.50072e-07	-3.68066e-10	-0.820796	2.79269e-09	-3.68066e-10	-0.861614
204859175	chr1:204859175:G:A	4.55008e-13	-3.68066e-10	-0.988353	1.42433e-07	-3.68066e-10	-0.873039	2.75508e-09	-3.68066e-10	-0.875174
204859290	chr1:204859290:A:C	7.16674e-13	-3.68066e-10	-0.534047	2.66814e-07	-3.68066e-10	-0.245357	7.46946e-09	-3.68066e-10	0.122202
204859326	chr1:204859326:C:G	3.20929e-13	-3.68066e-10	-1.33745	8.84966e-08	-3.68066e-10	-1.34895	1.67884e-09	-3.68066e-10	-1.37052
204859697	chr1:204859697:T:C	1.42406e-13	-2.14999	-4.18584e-10	3.98036e-08	-2.14795	-4.18584e-10	8.21944e-10	-2.0847	-4.18584e-10
204860220	chr1:204860220:C:T	2.96719e-13	-3.68066e-10	-1.41588	8.45984e-08	-3.68066e-10	-1.39399	1.60577e-09	-3.68066e-10	-1.41502
204860770	chr1:204860770:T:C	3.13161e-13	-3.68066e-10	-1.36195	8.63558e-08	-3.68066e-10	-1.37343	1.64322e-09	-3.68066e-10	-1.39196
204860943	chr1:204860943:A:G	3.28015e-13	-3.68066e-10	-1.31561	8.42275e-08	-3.68066e-10	-1.39839	1.58664e-09	-3.68066e-10	-1.42701
204861192	chr1:204861192:A:G	3.1571e-13	-3.68066e-10	-1.35384	8.27509e-08	-3.68066e-10	-1.41607	1.57272e-09	-3.68066e-10	-1.43581
204861251	chr1:204861251:G:A	1.02881e-12	-3.68066e-10	-0.172514	2.88988e-07	-3.68066e-10	-0.165524	4.62245e-09	-3.68066e-10	-0.357695
204861650	chr1:204861650:C:T	3.64217e-13	-3.68066e-10	-1.21092	1.00566e-07	-3.68066e-10	-1.22109	1.87306e-09	-3.68066e-10	-1.26105
204861937	chr1:204861937:T:C	4.37504e-13	-3.68066e-10	-1.02758	1.0392e-07	-3.68066e-10	-1.18829	1.99046e-09	-3.68066e-10	-1.20025
204862960	chr1:204862960:A:G	4.9652e-13	-3.68066e-10	-0.901044	1.36187e-07	-3.68066e-10	-0.917881	2.54132e-09	-3.68066e-10	-0.955937
204863179	chr1:204863179:G:A	4.70091e-13	-3.68066e-10	-0.955741	1.1119e-07	-3.68066e-10	-1.12067	2.05688e-09	-3.68066e-10	-1.16743
204863232	chr1:204863232:A:G	4.62254e-13	-3.68066e-10	-0.972554	1.08546e-07	-3.68066e-10	-1.14473	2.0778e-09	-3.68066e-10	-1.15731
204863447	chr1:204863447:C:G	4.58054e-13	-3.68066e-10	-0.98168	1.07821e-07	-3.68066e-10	-1.15144	2.06325e-09	-3.68066e-10	-1.16434
204863717	chr1:204863717:C:T	4.5268e-13	-3.68066e-10	-0.993482	1.2018e-07	-3.68066e-10	-1.04292	2.42341e-09	-3.68066e-10	-1.00345
204863726	chr1:204863726:G:A	4.41439e-13	-3.68066e-10	-1.01863	1.42853e-07	-3.68066e-10	-0.870094	2.88939e-09	-3.68066e-10	-0.827575
204863916	chr1:204863916:G:A	1.44785e-13	-2.13342	-4.18584e-10	4.0105e-08	-2.14041	-4.18584e-10	9.00084e-10	-1.99389	-4.18584e-10
204864072	chr1:204864072:C:T	4.04218e-13	-3.68066e-10	-1.10671	1.05472e-07	-3.68066e-10	-1.17347	2.28463e-09	-3.68066e-10	-1.06242
204864077	chr1:204864077:C:T	2.90679e-13	-3.68066e-10	-1.43645	8.48459e-08	-3.68066e-10	-1.39107	1.79813e-09	-3.68066e-10	-1.30188
204864281	chr1:204864281:T:C	1.5971e-13	-2.03531	-4.18584e-10	9.35328e-08	-1.2936	-4.18584e-10	1.73879e-09	-1.33543	-4.18584e-10
204864318	chr1:204864318:G:A	3.44521e-13	-3.68066e-10	-1.26651	1.11015e-07	-3.68066e-10	-1.12225	2.37802e-09	-3.68066e-10	-1.02235
204864502	chr1:204864502:A:G	3.59702e-13	-3.68066e-10	-1.22339	9.40039e-08	-3.68066e-10	-1.28857	1.89782e-09	-3.68066e-10	-1.24791
204864723	chr1:204864723:C:G	5.51005e-14	-2.03177	-1.06774	1.61746e-08	-1.96167	-1.0868	3.15906e-10	-2.05692	-0.984007
204864903	chr1:204864903:T:G	3.16286e-13	-3.68066e-10	-1.35202	9.081e-08	-3.68066e-10	-1.32314	1.6645e-09	-3.68066e-10	-1.37909
204865154	chr1:204865154:C:A	3.24944e-13	-3.68066e-10	-1.32501	8.76318e-08	-3.68066e-10	-1.35877	1.58788e-09	-3.68066e-10	-1.42622
204865313	chr1:204865313:A:G	4.71407e-13	-3.68066e-10	-0.952946	2.28415e-07	-3.68066e-10	-0.400746	3.29288e-09	-3.68066e-10	-0.696858
204865371	chr1:204865371:A:G	6.61755e-13	-3.68066e-10	-0.613773	1.82558e-07	-3.68066e-10	-0.624844	3.22725e-09	-3.68066e-10	-0.71699
204866214	chr1:204866214:A:G	4.45433e-13	-3.68066e-10	-1.00962	1.21214e-07	-3.68066e-10	-1.03435	2.25021e-09	-3.68066e-10	-1.0776
204866260	chr1:204866260:T:C	5.88178e-13	-3.68066e-10	-0.731638	1.35295e-07	-3.68066e-10	-0.924454	2.74057e-09	-3.68066e-10	-0.880456
204866400	chr1:204866400:G:A	4.69976e-13	-3.68066e-10	-0.955985	1.26705e-07	-3.68066e-10	-0.990047	2.28564e-09	-3.68066e-10	-1.06198
204867249	chr1:204867249:G:A	3.06919e-13	-3.68066e-10	-1.38208	8.36929e-08	-3.68066e-10	-1.40476	1.57036e-09	-3.68066e-10	-1.43731
204867309	chr1:204867309:A:G	3.10522e-13	-3.68066e-10	-1.37041	8.44565e-08	-3.68066e-10	-1.39567	1.57153e-09	-3.68066e-10	-1.43657
204867524	chr1:204867524:A:G	6.63527e-14	-2.15011	-0.763574	1.53648e-08	-2.14966	-0.950176	2.956e-10	-2.14983	-0.957537
204867733	chr1:204867733:G:A	1.15061e-13	-2.1406	-0.222603	2.4626e-08	-2.14358	-0.484523	4.84796e-10	-2.14411	-0.468539
204867805	chr1:204867805:A:T	4.69207e-13	-3.68066e-10	-0.957624	1.265e-07	-3.68066e-10	-0.991664	2.28222e-09	-3.68066e-10	-1.06347
204868191	chr1:204868191:C:T	4.223e-13	-3.68066e-10	-1.06295	1.19039e-07	-3.68066e-10	-1.05245	2.20667e-09	-3.68066e-10	-1.09714
204868634	chr1:204868634:T:C	3.6449e-13	-3.68066e-10	-1.21017	1.02867e-07	-3.68066e-10	-1.19847	1.92594e-09	-3.68066e-10	-1.23321
204868693	chr1:204868693:T:C	3.67594e-13	-3.68066e-10	-1.20169	1.03787e-07	-3.68066e-10	-1.18957	1.94316e-09	-3.68066e-10	-1.22431
204869582	chr1:204869582:A:C	4.44773e-13	-3.68066e-10	-1.0111	1.19975e-07	-3.68066e-10	-1.04463	2.1744e-09	-3.68066e-10	-1.11187
204870011	chr1:204870011:A:G	2.91308e-13	-3.68066e-10	-1.43429	8.11542e-08	-3.68066e-10	-1.43556	1.5708e-09	-3.68066e-10	-1.43703
204870014	chr1:204870014:C:T	7.1289e-13	-3.68066e-10	-0.53934	2.02801e-07	-3.68066e-10	-0.519684	4.80681e-09	-3.68066e-10	-0.318587
204870026	chr1:204870026:T:G	1.23284e-12	-3.68066e-10	0.00840834	2.80703e-07	-3.68066e-10	-0.194611	2.18646e-09	-3.68066e-10	-1.10634
204870553	chr1:204870553:G:A	5.71413e-12	1.54203	-4.18584e-10	8.17275e-07	0.874066	-4.18584e-10	1.52185e-08	0.833888	-4.18584e-10
204870824	chr1:204870824:T:C	9.20711e-13	-0.283522	-4.18584e-10	1.64927e-07	-0.726406	-4.18584e-10	2.88795e-09	-0.828072	-4.18584e-10
204870831	chr1:204870831:G:C	3.28077e-13	-3.68066e-10	-1.31542	9.2406e-08	-3.68066e-10	-1.30572	1.74866e-09	-3.68066e-10	-1.32977
204870976	chr1:204870976:C:A	3.95801e-13	-3.68066e-10	-1.12776	1.08023e-07	-3.68066e-10	-1.14957	1.96866e-09	-3.68066e-10	-1.21127
204871352	chr1:204871352:G:A	2.92042e-13	-3.68066e-10	-1.43177	8.11753e-08	-3.68066e-10	-1.4353	1.59286e-09	-3.68066e-10	-1.42309
204871357	chr1:204871357:C:T	8.54862e-13	-0.357728	-4.18584e-10	1.4121e-07	-0.881659	-4.18584e-10	3.2103e-09	-0.722256	-4.18584e-10
204871479	chr1:204871479:G:A	2.90966e-13	-3.68066e-10	-1.43546	8.10656e-08	-3.68066e-10	-1.43665	1.57176e-09	-3.68066e-10	-1.43642
204871508	chr1:204871508:T:C	3.36936e-13	-3.68066e-10	-1.28878	9.15014e-08	-3.68066e-10	-1.31556	1.61767e-09	-3.68066e-10	-1.40763
204872153	chr1:204872153:C:G	1.9867e-12	-3.68066e-10	0.48556	5.39888e-07	-3.68066e-10	0.459452	8.66189e-09	-3.68066e-10	0.270312
204872252	chr1:204872252:T:A	3.10383e-13	-3.68066e-10	-1.37086	9.64265e-08	-3.68066e-10	-1.26313	1.9166e-09	-3.68066e-10	-1.23807
204872974	chr1:204872974:G:A	1.82191e-12	-3.68066e-10	0.39897	4.95654e-07	-3.68066e-10	0.373969	8.00613e-09	-3.68066e-10	0.191587
204873052	chr1:204873052:A:G	3.84805e-13	-3.68066e-10	-1.15593	9.77876e-08	-3.68066e-10	-1.24911	1.70873e-09	-3.68066e-10	-1.35287
204873160	chr1:204873160:C:T	1.4242e-12	-3.68066e-10	0.152699	3.2126e-07	-3.68066e-10	-0.0596599	2.34511e-09	-3.68066e-10	-1.03629
204873341	chr1:204873341:C:A	4.11455e-13	-3.68066e-10	-1.08897	1.12412e-07	-3.68066e-10	-1.10974	2.08981e-09	-3.68066e-10	-1.15155
204873426	chr1:204873426:C:T	1.30881e-12	0.0682077	-4.18584e-10	2.24746e-07	-0.416938	-4.18584e-10	3.90862e-09	-0.525438	-4.18584e-10
204873676	chr1:204873676:TC:T	4.92995e-13	-3.68066e-10	-0.908169	1.31246e-07	-3.68066e-10	-0.954837	2.39331e-09	-3.68066e-10	-1.01595
204873687	chr1:204873687:G:A	3.41057e-13	-3.68066e-10	-1.27662	9.09428e-08	-3.68066e-10	-1.32168	1.61385e-09	-3.68066e-10	-1.41
204873955	chr1:204873955:G:A	3.3028e-13	-3.68066e-10	-1.30873	9.08594e-08	-3.68066e-10	-1.3226	1.7499e-09	-3.68066e-10	-1.32906
204874156	chr1:204874156:G:A	3.21842e-13	-3.68066e-10	-1.33461	9.07322e-08	-3.68066e-10	-1.324	1.71941e-09	-3.68066e-10	-1.34664
204874181	chr1:204874181:G:C	3.71635e-13	-3.68066e-10	-1.19076	9.34101e-08	-3.68066e-10	-1.29491	1.66649e-09	-3.68066e-10	-1.3779
204874266	chr1:204874266:C:G	4.06986e-13	-3.68066e-10	-1.09989	1.16803e-07	-3.68066e-10	-1.07142	2.57589e-09	-3.68066e-10	-0.942426
204874562	chr1:204874562:C:T	3.59735e-13	-3.68066e-10	-1.2233	9.25009e-08	-3.68066e-10	-1.30469	1.8247e-09	-3.68066e-10	-1.2872
204874564	chr1:204874564:C:T	7.0894e-13	-0.544897	-4.18584e-10	1.22756e-07	-1.02171	-4.18584e-10	2.75835e-09	-0.87399	-4.18584e-10
204874573	chr1:204874573:A:G	3.29955e-13	-3.68066e-10	-1.30971	9.31447e-08	-3.68066e-10	-1.29776	1.76102e-09	-3.68066e-10	-1.32273
204875140	chr1:204875140:G:T	3.6266e-13	-3.68066e-10	-1.2152	9.09228e-08	-3.68066e-10	-1.3219	1.88563e-09	-3.68066e-10	-1.25436
204875657	chr1:204875657:C:T	3.739e-13	-3.68066e-10	-1.18468	1.00979e-07	-3.68066e-10	-1.21699	1.92728e-09	-3.68066e-10	-1.23251
204875937	chr1:204875937:A:G	3.30631e-13	-3.68066e-10	-1.30767	8.7067e-08	-3.68066e-10	-1.36523	1.7518e-09	-3.68066e-10	-1.32798
204875981	chr1:204875981:A:G	8.37357e-13	-0.378417	-4.18584e-10	7.64323e-08	-1.4955	-4.18584e-10	1.69655e-09	-1.36002	-4.18584e-10
204876219	chr1:204876219:T:C	3.25212e-13	-3.68066e-10	-1.32419	8.80421e-08	-3.68066e-10	-1.35409	1.59221e-09	-3.68066e-10	-1.4235
204876573	chr1:204876573:A:G	3.14799e-13	-3.68066e-10	-1.35673	9.07436e-08	-3.68066e-10	-1.32387	2.06933e-09	-3.68066e-10	-1.1614
204876664	chr1:204876664:G:A	3.42263e-13	-3.68066e-10	-1.27309	8.78421e-08	-3.68066e-10	-1.35637	1.60938e-09	-3.68066e-10	-1.41277
204876724	chr1:204876724:A:G	2.93574e-13	-3.68066e-10	-1.42654	8.1022e-08	-3.68066e-10	-1.43719	1.57834e-09	-3.68066e-10	-1.43225
204876903	chr1:204876903:C:T	2.92525e-13	-3.68066e-10	-1.43012	8.17007e-08	-3.68066e-10	-1.42885	1.61899e-09	-3.68066e-10	-1.40682
204877200	chr1:204877200:C:A	2.90507e-13	-3.68066e-10	-1.43704	8.10264e-08	-3.68066e-10	-1.43713	1.62165e-09	-3.68066e-10	-1.40518
204877336	chr1:204877336:A:G	3.20755e-13	-3.68066e-10	-1.33799	8.55798e-08	-3.68066e-10	-1.38246	1.71015e-09	-3.68066e-10	-1.35204
204877354	chr1:204877354:G:A	2.92327e-13	-3.68066e-10	-1.43079	8.10475e-08	-3.68066e-10	-1.43687	1.5934e-09	-3.68066e-10	-1.42275
204877481	chr1:204877481:G:A	4.98948e-13	-3.68066e-10	-0.896166	1.39441e-07	-3.68066e-10	-0.894269	2.51028e-09	-3.68066e-10	-0.968226
204877644	chr1:204877644:C:T	1.17591e-13	-1.46104	-0.880417	3.74433e-08	-1.25688	-0.952205	6.71181e-10	-1.67057	-0.616769
204877756	chr1:204877756:G:A	2.90896e-13	-3.68066e-10	-1.4357	8.14251e-08	-3.68066e-10	-1.43223	1.66091e-09	-3.68066e-10	-1.38126
204878143	chr1:204878143:T:G	4.47142e-13	-3.68066e-10	-1.00579	1.21606e-07	-3.68066e-10	-1.03112	2.24575e-09	-3.68066e-10	-1.07958
204878366	chr1:204878366:G:A	2.91622e-13	-3.68066e-10	-1.43321	8.11059e-08	-3.68066e-10	-1.43615	1.57418e-09	-3.68066e-10	-1.43489
204878540	chr1:204878540:C:T	3.83508e-13	-3.68066e-10	-1.15931	1.00175e-07	-3.68066e-10	-1.22499	2.02456e-09	-3.68066e-10	-1.18327
204878601	chr1:204878601:A:G	4.98698e-13	-3.68066e-10	-0.896667	1.39358e-07	-3.68066e-10	-0.894866	2.50928e-09	-3.68066e-10	-0.968626
204878660	chr1:204878660:T:G	3.1515e-13	-3.68066e-10	-1.35562	8.25843e-08	-3.68066e-10	-1.41809	1.58727e-09	-3.68066e-10	-1.42661
204878683	chr1:204878683:C:T	3.26298e-13	-3.68066e-10	-1.32086	9.14118e-08	-3.68066e-10	-1.31653	1.91316e-09	-3.68066e-10	-1.23987
204878787	chr1:204878787:G:A	2.91744e-13	-3.68066e-10	-1.43279	8.11251e-08	-3.68066e-10	-1.43592	1.5747e-09	-3.68066e-10	-1.43456
204879003	chr1:204879003:C:G	4.34396e-13	-3.68066e-10	-1.03471	1.1822e-07	-3.68066e-10	-1.05936	2.18767e-09	-3.68066e-10	-1.10578
204879059	chr1:204879059:C:G	4.18131e-13	-3.68066e-10	-1.07287	1.12426e-07	-3.68066e-10	-1.10961	2.12366e-09	-3.68066e-10	-1.13548
204879190	chr1:204879190:A:G	2.92217e-13	-3.68066e-10	-1.43117	8.12028e-08	-3.68066e-10	-1.43496	1.57675e-09	-3.68066e-10	-1.43326
204879233	chr1:204879233:T:C	3.62608e-13	-3.68066e-10	-1.21535	9.08672e-08	-3.68066e-10	-1.32251	1.88428e-09	-3.68066e-10	-1.25508
204879264	chr1:204879264:A:G	1.29846e-12	-3.68066e-10	0.0602657	3.96874e-07	-3.68066e-10	0.151709	5.95463e-09	-3.68066e-10	-0.104451
204879266	chr1:204879266:T:C	2.92165e-13	-3.68066e-10	-1.43135	8.11935e-08	-3.68066e-10	-1.43507	1.57653e-09	-3.68066e-10	-1.43339
204879317	chr1:204879317:TTG:T	2.92149e-13	-3.68066e-10	-1.4314	8.11896e-08	-3.68066e-10	-1.43512	1.57638e-09	-3.68066e-10	-1.43349
204879533	chr1:204879533:G:A	3.70472e-13	-3.68066e-10	-1.19389	9.98944e-08	-3.68066e-10	-1.2278	1.91124e-09	-3.68066e-10	-1.24087
204879942	chr1:204879942:G:T	4.34591e-13	-3.68066e-10	-1.03426	1.18271e-07	-3.68066e-10	-1.05893	2.18848e-09	-3.68066e-10	-1.10542
204879972	chr1:204879972:C:T	4.15175e-13	-3.68066e-10	-1.07997	1.19117e-07	-3.68066e-10	-1.0518	2.64077e-09	-3.68066e-10	-0.917551
204880028	chr1:204880028:G:T	4.91782e-13	-3.68066e-10	-0.910632	1.31298e-07	-3.68066e-10	-0.954439	2.39056e-09	-3.68066e-10	-1.01709
204880148	chr1:204880148:G:T	3.26298e-13	-3.68066e-10	-1.32086	9.14118e-08	-3.68066e-10	-1.31653	1.91316e-09	-3.68066e-10	-1.23987
204880203	chr1:204880203:C:T	3.53282e-13	-3.68066e-10	-1.2414	9.11617e-08	-3.68066e-10	-1.31927	1.79568e-09	-3.68066e-10	-1.30323
204880222	chr1:204880222:G:A	2.91897e-13	-3.68066e-10	-1.43227	8.11496e-08	-3.68066e-10	-1.43562	1.57526e-09	-3.68066e-10	-1.4342
204880358	chr1:204880358:T:G	2.91643e-13	-3.68066e-10	-1.43314	8.10957e-08	-3.68066e-10	-1.43628	1.59963e-09	-3.68066e-10	-1.41885
204880465	chr1:204880465:C:T	2.99009e-13	-3.68066e-10	-1.40819	8.35122e-08	-3.68066e-10	-1.40692	1.7646e-09	-3.68066e-10	-1.3207
204880791	chr1:204880791:C:T	2.92831e-13	-3.68066e-10	-1.42907	8.13131e-08	-3.68066e-10	-1.4336	1.57959e-09	-3.68066e-10	-1.43146
204881349	chr1:204881349:G:T	4.48846e-13	-3.68066e-10	-1.00199	1.24189e-07	-3.68066e-10	-1.0101	2.26505e-09	-3.68066e-10	-1.07102
204881568	chr1:204881568:G:A	2.91976e-13	-3.68066e-10	-1.432	8.11471e-08	-3.68066e-10	-1.43565	1.59556e-09	-3.68066e-10	-1.4214
204881608	chr1:204881608:C:T	3.8025e-13	-3.68066e-10	-1.16784	9.38851e-08	-3.68066e-10	-1.28984	1.96251e-09	-3.68066e-10	-1.2144
204881963	chr1:204881963:G:A	3.58172e-13	-3.68066e-10	-1.22766	9.68943e-08	-3.68066e-10	-1.25829	1.84838e-09	-3.68066e-10	-1.27431
204882104	chr1:204882104:C:T	3.023e-13	-3.68066e-10	-1.39725	8.4258e-08	-3.68066e-10	-1.39803	1.63683e-09	-3.68066e-10	-1.39586
204882242	chr1:204882242:T:C	5.1372e-14	-2.14998	-1.01959	1.26189e-08	-2.14784	-1.14887	2.45272e-10	-2.14842	-1.14559
204882602	chr1:204882602:C:G	3.03431e-13	-3.68066e-10	-1.39352	8.65938e-08	-3.68066e-10	-1.37068	1.91566e-09	-3.68066e-10	-1.23856
204882811	chr1:204882811:T:G	3.08022e-13	-3.68066e-10	-1.3785	8.60167e-08	-3.68066e-10	-1.37737	1.64194e-09	-3.68066e-10	-1.39274
204882815	chr1:204882815:G:A	5.17641e-14	-2.14875	-1.01322	1.26215e-08	-2.15016	-1.14635	2.45421e-10	-2.15008	-1.14332
204882962	chr1:204882962:C:T	1.66686e-12	-3.68066e-10	0.310031	5.11426e-07	-3.68066e-10	0.405294	7.76136e-09	-3.68066e-10	0.160536
204883244	chr1:204883244:G:A	3.5428e-13	-3.68066e-10	-1.23858	9.79533e-08	-3.68066e-10	-1.24742	1.75915e-09	-3.68066e-10	-1.32379
204883464	chr1:204883464:C:G	6.90661e-13	-3.68066e-10	-0.571019	1.96305e-07	-3.68066e-10	-0.552238	4.62759e-09	-3.68066e-10	-0.356585
204883498	chr1:204883498:A:G	5.22983e-14	-2.14976	-1.00194	1.27372e-08	-2.14996	-1.13742	2.47484e-10	-2.1501	-1.13493
204883715	chr1:204883715:T:C	5.14039e-14	-2.15002	-1.01893	1.25657e-08	-2.14965	-1.15129	2.44199e-10	-2.1499	-1.1485
204883765	chr1:204883765:G:A	3.46218e-13	-3.68066e-10	-1.2616	9.54239e-08	-3.68066e-10	-1.27358	1.83127e-09	-3.68066e-10	-1.28361
204883813	chr1:204883813:G:A	3.51844e-13	-3.68066e-10	-1.24548	9.73122e-08	-3.68066e-10	-1.25399	1.75033e-09	-3.68066e-10	-1.32881
204884033	chr1:204884033:C:T	2.99757e-13	-3.68066e-10	-1.4057	8.37129e-08	-3.68066e-10	-1.40452	1.62659e-09	-3.68066e-10	-1.40213
204884088	chr1:204884088:C:G	4.25742e-13	-3.68066e-10	-1.05483	1.13816e-07	-3.68066e-10	-1.09733	2.16718e-09	-3.68066e-10	-1.11519
204884210	chr1:204884210:A:G	5.22471e-14	-2.1501	-1.00259	1.2754e-08	-2.14832	-1.13774	2.47706e-10	-2.14883	-1.1353
204884255	chr1:204884255:C:T	4.90216e-14	-2.14155	-1.07486	1.20274e-08	-2.14675	-1.19797	2.3406e-10	-2.1462	-1.1946
204884353	chr1:204884353:A:G	4.45847e-13	-3.68066e-10	-1.00869	1.21609e-07	-3.68066e-10	-1.0311	2.24559e-09	-3.68066e-10	-1.07965
204884425	chr1:204884425:C:T	2.95924e-13	-3.68066e-10	-1.41856	8.19097e-08	-3.68066e-10	-1.42629	1.57668e-09	-3.68066e-10	-1.4333
204884876	chr1:204884876:G:A	8.42564e-13	-0.372218	-4.18584e-10	1.13028e-07	-1.10428	-4.18584e-10	2.16857e-09	-1.11455	-4.18584e-10
204884932	chr1:204884932:A:T	3.57277e-13	-3.68066e-10	-1.23016	9.55159e-08	-3.68066e-10	-1.27262	1.65497e-09	-3.68066e-10	-1.38484
204886770	chr1:204886770:G:A	1.4247e-13	-2.14953	-4.18584e-10	5.0185e-08	-1.91619	-4.18584e-10	7.8014e-10	-2.1369	-4.18584e-10
204886838	chr1:204886838:G:A	7.29756e-14	-2.04742	-0.771127	1.74672e-08	-2.05353	-0.918055	2.68676e-10	-2.13307	-1.0698
204886911	chr1:204886911:C:T	3.93752e-13	-3.68066e-10	-1.13295	1.00246e-07	-3.68066e-10	-1.22429	1.73164e-09	-3.68066e-10	-1.33955
204888016	chr1:204888016:G:T	2.9485e-13	-3.68066e-10	-1.4222	8.16868e-08	-3.68066e-10	-1.42902	1.5793e-09	-3.68066e-10	-1.43164
204888322	chr1:204888322:C:T	2.98847e-13	-3.68066e-10	-1.40874	8.24511e-08	-3.68066e-10	-1.4197	1.57307e-09	-3.68066e-10	-1.43559
204888505	chr1:204888505:A:C	1.43239e-13	-2.14416	-4.18584e-10	6.44159e-08	-1.66655	-4.18584e-10	1.10534e-09	-1.78846	-4.18584e-10
204888569	chr1:204888569:C:T	1.38169e-12	0.122394	-4.18584e-10	3.70187e-07	0.0820988	-4.18584e-10	6.15619e-09	-0.0711631	-4.18584e-10
204888869	chr1:204888869:G:A	2.91507e-13	-3.68066e-10	-1.43361	8.26042e-08	-3.68066e-10	-1.41785	1.57046e-09	-3.68066e-10	-1.43726
204889197	chr1:204889197:T:C	2.92058e-13	-3.68066e-10	-1.43172	8.29504e-08	-3.68066e-10	-1.41367	1.57039e-09	-3.68066e-10	-1.4373
204889947	chr1:204889947:G:A	3.95731e-13	-3.68066e-10	-1.12793	1.0499e-07	-3.68066e-10	-1.17804	1.7635e-09	-3.68066e-10	-1.32132
204890380	chr1:204890380:G:A	3.35163e-13	-3.68066e-10	-1.29405	9.41639e-08	-3.68066e-10	-1.28687	1.95288e-09	-3.68066e-10	-1.21932
204890621	chr1:204890621:A:G	1.48123e-11	-3.68066e-10	2.49455	2.97954e-06	-3.68066e-10	2.16761	1.43683e-08	-3.68066e-10	0.776401
204890694	chr1:204890694:C:T	3.21398e-13	-3.68066e-10	-1.33599	8.40809e-08	-3.68066e-10	-1.40013	1.67891e-09	-3.68066e-10	-1.37047
204891104	chr1:204891104:C:T	3.03408e-13	-3.68066e-10	-1.39359	8.15561e-08	-3.68066e-10	-1.43062	1.60535e-09	-3.68066e-10	-1.41528
204892134	chr1:204892134:A:G	4.38705e-13	-3.68066e-10	-1.02484	1.21058e-07	-3.68066e-10	-1.03564	2.23203e-09	-3.68066e-10	-1.08571
204892243	chr1:204892243:C:T	3.1931e-13	-3.68066e-10	-1.34251	8.73969e-08	-3.68066e-10	-1.36145	1.57879e-09	-3.68066e-10	-1.43196
204892691	chr1:204892691:A:G	8.10298e-13	-3.68066e-10	-0.411265	2.09063e-07	-3.68066e-10	-0.489276	3.90623e-09	-3.68066e-10	-0.526049
204893690	chr1:204893690:G:A	2.94743e-13	-3.68066e-10	-1.42257	8.13988e-08	-3.68066e-10	-1.43255	1.57197e-09	-3.68066e-10	-1.43629
204893993	chr1:204893993:A:G	3.15427e-13	-3.68066e-10	-1.35474	8.65747e-08	-3.68066e-10	-1.3709	1.57483e-09	-3.68066e-10	-1.43447
204894178	chr1:204894178:T:A	3.49148e-13	-3.68066e-10	-1.25317	9.33583e-08	-3.68066e-10	-1.29547	1.58053e-09	-3.68066e-10	-1.43086
204895024	chr1:204895024:A:G	3.3223e-13	-3.68066e-10	-1.30284	8.93104e-08	-3.68066e-10	-1.33979	1.57084e-09	-3.68066e-10	-1.43701
204895952	chr1:204895952:A:G	1.90876e-13	-1.85704	-4.18584e-10	5.95963e-08	-1.74432	-4.18584e-10	9.68601e-10	-1.92052	-4.18584e-10
204896044	chr1:204896044:G:A	5.4019e-13	-3.68066e-10	-0.816747	1.58541e-07	-3.68066e-10	-0.765894	2.91333e-09	-3.68066e-10	-0.819324
204896420	chr1:204896420:C:G	4.59482e-13	-3.68066e-10	-0.978569	1.27186e-07	-3.68066e-10	-0.986258	2.34596e-09	-3.68066e-10	-1.03593
204896530	chr1:204896530:T:A	5.50387e-13	-3.68066e-10	-0.798047	1.4186e-07	-3.68066e-10	-0.877072	2.19432e-09	-3.68066e-10	-1.10275
204897275	chr1:204897275:A:C	5.74721e-13	-3.68066e-10	-0.754783	1.69383e-07	-3.68066e-10	-0.699749	3.10891e-09	-3.68066e-10	-0.754349
204897640	chr1:204897640:C:T	1.7861e-12	-3.68066e-10	0.379119	5.06087e-07	-3.68066e-10	0.3948	7.54612e-09	-3.68066e-10	0.132413
204898145	chr1:204898145:A:G	2.93647e-13	-3.68066e-10	-1.42629	8.20553e-08	-3.68066e-10	-1.42452	1.57089e-09	-3.68066e-10	-1.43698
204898301	chr1:204898301:G:A	3.09026e-13	-3.68066e-10	-1.37524	8.84827e-08	-3.68066e-10	-1.3491	1.86035e-09	-3.68066e-10	-1.26786
204898309	chr1:204898309:T:C	2.38082e-13	-1.63605	-4.18584e-10	5.6966e-08	-1.78946	-4.18584e-10	1.28918e-09	-1.63461	-4.18584e-10
204898509	chr1:204898509:TATC:T	6.03273e-13	-3.68066e-10	-0.706298	1.54141e-07	-3.68066e-10	-0.794042	3.48286e-09	-3.68066e-10	-0.640766
204899369	chr1:204899369:G:C	3.55915e-14	-2.14776	-1.3888	1.01352e-08	-2.14779	-1.3681	1.95383e-10	-2.08579	-1.43563
204899420	chr1:204899420:A:AG	8.0858e-13	-3.68066e-10	-0.413389	2.03869e-07	-3.68066e-10	-0.514432	2.15753e-09	-3.68066e-10	-1.11966
204899439	chr1:204899439:C:T	3.59894e-13	-3.68066e-10	-1.22286	1.01143e-07	-3.68066e-10	-1.21537	1.9235e-09	-3.68066e-10	-1.23448
204899709	chr1:204899709:T:C	4.22774e-13	-3.68066e-10	-1.06183	1.1077e-07	-3.68066e-10	-1.12445	2.14478e-09	-3.68066e-10	-1.12558
204900176	chr1:204900176:A:G	3.23452e-13	-3.68066e-10	-1.32962	8.60942e-08	-3.68066e-10	-1.37647	1.6596e-09	-3.68066e-10	-1.38204
204900326	chr1:204900326:T:G	2.90452e-13	-3.68066e-10	-1.43723	8.19586e-08	-3.68066e-10	-1.4257	1.61179e-09	-3.68066e-10	-1.41128
204900431	chr1:204900431:A:G	8.20707e-13	-3.68066e-10	-0.398501	2.14807e-07	-3.68066e-10	-0.46217	3.33675e-09	-3.68066e-10	-0.683624
204900879	chr1:204900879:G:A	3.04155e-13	-3.68066e-10	-1.39113	8.65823e-08	-3.68066e-10	-1.37081	1.59006e-09	-3.68066e-10	-1.42485
204901860	chr1:204901860:G:A	7.4243e-14	-1.92241	-0.878918	1.72785e-08	-2.11212	-0.870331	2.86825e-10	-2.03878	-1.09873
204901930	chr1:204901930:C:G	1.15753e-13	-1.95878	-0.398423	3.32602e-08	-1.81445	-0.513098	3.98382e-10	-1.95139	-0.857575
204902130	chr1:204902130:C:T	2.95758e-13	-3.68066e-10	-1.41913	8.21836e-08	-3.68066e-10	-1.42295	1.5754e-09	-3.68066e-10	-1.43411
204902648	chr1:204902648:T:C	4.98872e-13	-3.68066e-10	-0.896319	1.49687e-07	-3.68066e-10	-0.823361	3.95622e-09	-3.68066e-10	-0.513332
204902702	chr1:204902702:T:C	2.21755e-12	0.231959	0.36353	9.74823e-08	-1.24488	-0.00736394	2.40882e-08	1.36684	-0.0737417
204902853	chr1:204902853:G:A	1.47955e-13	-1.71357	-0.398188	3.598e-08	-1.74409	-0.50486	3.97833e-10	-1.77909	-1.03125
204902940	chr1:204902940:A:G	3.47338e-14	-2.13131	-1.42965	9.78275e-09	-2.13117	-1.42012	2.13567e-10	-2.08989	-1.34253
204903359	chr1:204903359:C:T	3.91626e-13	-1.43658	0.298222	6.14744e-08	-2.13118	0.417891	9.93898e-10	-1.5669	-0.327842
204903504	chr1:204903504:G:T	7.29624e-13	-3.68066e-10	-0.516139	2.50784e-07	-3.68066e-10	-0.307318	4.67809e-09	-3.68066e-10	-0.345732
204903714	chr1:204903714:G:A	4.00303e-14	-2.03729	-1.38174	1.06259e-08	-2.04854	-1.42008	2.36236e-10	-1.92169	-1.40985
204904819	chr1:204904819:T:C	2.03003e-13	-0.453497	-1.34195	1.15891e-08	-2.00845	-1.37339	6.18941e-10	-1.14116	-1.2272
204904883	chr1:204904883:TC:T	3.74314e-12	0.100817	1.0182	2.15392e-07	-1.13726	0.677814	1.64982e-08	0.472458	0.442171
204905132	chr1:204905132:T:A	5.32877e-13	-3.68066e-10	-0.830378	1.40629e-07	-3.68066e-10	-0.885787	3.14701e-09	-3.68066e-10	-0.742168
204905443	chr1:204905443:C:T	2.98602e-13	-3.68066e-10	-1.40956	8.4106e-08	-3.68066e-10	-1.39983	1.61991e-09	-3.68066e-10	-1.40625
204906202	chr1:204906202:A:T	3.44421e-13	0.134211	-1.40101	1.50578e-08	-1.70515	-1.41486	1.03597e-09	-0.538569	-1.31471
204906736	chr1:204906736:G:A	5.35002e-13	-3.68066e-10	-0.826397	1.49237e-07	-3.68066e-10	-0.826374	2.75709e-09	-3.68066e-10	-0.874447
204906779	chr1:204906779:C:T	1.49825e-13	-2.0992	-4.18584e-10	4.20636e-08	-2.09273	-4.18584e-10	8.78054e-10	-2.01867	-4.18584e-10
204906882	chr1:204906882:A:G	1.2459e-12	-3.68066e-10	0.0189489	3.98863e-07	-3.68066e-10	0.156708	6.02427e-09	-3.68066e-10	-0.0928254
204907521	chr1:204907521:G:A	5.36138e-13	-3.68066e-10	-0.824276	1.57093e-07	-3.68066e-10	-0.775073	3.70762e-09	-3.68066e-10	-0.578232
204907838	chr1:204907838:T:G	1.2568e-13	-0.841964	-1.43297	1.10511e-08	-1.99235	-1.43703	5.18737e-10	-1.11735	-1.42763
204907941	chr1:204907941:T:C	2.22222e-13	-1.23769	-0.467296	3.20055e-08	-1.84942	-0.516586	1.85763e-09	-0.603416	-0.665903
204908014	chr1:204908014:T:C	5.70009e-14	-1.89481	-1.17079	1.42934e-08	-1.96094	-1.21116	1.2602e-09	-0.341005	-1.31635
204908524	chr1:204908524:G:A	3.3431e-13	-1.87622	0.579623	8.16859e-08	-1.94506	0.516029	7.76165e-09	-0.321231	0.481805
204908565	chr1:204908565:T:C	3.99244e-13	-3.68066e-10	-1.1191	1.11084e-07	-3.68066e-10	-1.12162	2.07392e-09	-3.68066e-10	-1.15918
204908808	chr1:204908808:T:G	2.91911e-13	-3.68066e-10	-1.43222	8.19223e-08	-3.68066e-10	-1.42614	1.58621e-09	-3.68066e-10	-1.42727
204908917	chr1:204908917:A:G	1.32537e-13	-0.802202	-1.4196	1.04071e-08	-2.05704	-1.43238	5.09963e-10	-1.14925	-1.41279
204909474	chr1:204909474:GAAAGTTCTTC:G	1.0683e-12	-3.68066e-10	-0.134846	3.5795e-07	-3.68066e-10	0.0484833	8.77399e-09	-3.68066e-10	0.283171
204909576	chr1:204909576:A:G	1.47687e-13	-2.1497	0.0361223	4.05366e-08	-1.967	-0.162706	8.08103e-10	-1.85685	-0.244842
204909660	chr1:204909660:A:G	3.71021e-13	-3.68066e-10	-1.19241	1.07595e-07	-3.68066e-10	-1.15354	2.09604e-09	-3.68066e-10	-1.14857
204909763	chr1:204909763:T:A	3.06194e-13	-3.68066e-10	-1.38445	8.38254e-08	-3.68066e-10	-1.40317	1.67493e-09	-3.68066e-10	-1.37285
204909809	chr1:204909809:A:G	3.53265e-13	-3.68066e-10	-1.24145	1.01568e-07	-3.68066e-10	-1.21118	1.97842e-09	-3.68066e-10	-1.20632
204909961	chr1:204909961:A:G	1.80072e-13	-2.14993	0.234618	4.80523e-08	-1.9702	0.0105787	9.49665e-10	-1.86537	-0.0748986
204910621	chr1:204910621:A:G	4.62975e-13	-3.68066e-10	-0.970995	1.4359e-07	-3.68066e-10	-0.864946	2.91483e-09	-3.68066e-10	-0.818809
204910695	chr1:204910695:A:T	2.152e-13	-1.15417	-0.582933	3.11869e-08	-1.79074	-0.601174	1.93364e-09	-0.453915	-0.775302
204910906	chr1:204910906:G:C	1.29142e-13	-1.69503	-0.552723	2.65037e-08	-1.96574	-0.588888	1.21713e-09	-0.945574	-0.746552
204910947	chr1:204910947:A:G	1.62186e-13	-2.15009	0.130161	4.31283e-08	-1.99145	-0.0762789	8.52585e-10	-1.88761	-0.16049
204911068	chr1:204911068:T:C	2.75267e-12	0.81166	-4.18584e-10	3.68394e-07	0.0772428	-4.18584e-10	9.79244e-09	0.392989	-4.18584e-10
204911079	chr1:204911079:C:T	3.51245e-13	-3.68066e-10	-1.24718	1.01003e-07	-3.68066e-10	-1.21676	1.96657e-09	-3.68066e-10	-1.21233
204911260	chr1:204911260:T:C	1.42036e-13	-0.738623	-1.41397	1.06051e-08	-2.04076	-1.42982	5.38882e-10	-1.0993	-1.40758
204912077	chr1:204912077:A:G	1.0151e-13	-1.73754	-0.750967	2.02205e-08	-2.0551	-0.770115	8.4481e-10	-1.145	-0.912265
204912079	chr1:204912079:G:A	9.26523e-14	-1.7568	-0.82301	1.86475e-08	-2.06484	-0.841361	7.69086e-10	-1.17583	-0.975341
204912139	chr1:204912139:T:C	3.98049e-13	-3.68066e-10	-1.12209	1.21329e-07	-3.68066e-10	-1.0334	2.12617e-09	-3.68066e-10	-1.1343
204912210	chr1:204912210:C:T	8.81352e-14	-1.74485	-0.884942	1.74147e-08	-2.05449	-0.920101	7.32272e-10	-1.15581	-1.04441
204912214	chr1:204912214:G:A	3.92234e-13	-3.68066e-10	-1.13681	1.19231e-07	-3.68066e-10	-1.05085	2.09421e-09	-3.68066e-10	-1.14945
204912274	chr1:204912274:A:G	3.52528e-13	-3.68066e-10	-1.24354	1.01621e-07	-3.68066e-10	-1.21066	1.97754e-09	-3.68066e-10	-1.20677
204912480	chr1:204912480:T:C	3.05077e-13	-3.68066e-10	-1.3881	8.33323e-08	-3.68066e-10	-1.40907	1.57036e-09	-3.68066e-10	-1.43732
204912571	chr1:204912571:C:G	8.51923e-14	-1.29143	-1.37233	9.94963e-09	-2.13351	-1.40086	3.88121e-10	-1.47023	-1.36482
204912867	chr1:204912867:AT:A	3.71555e-13	-3.68066e-10	-1.19097	1.08556e-07	-3.68066e-10	-1.14465	2.45164e-09	-3.68066e-10	-0.991863
204912880	chr1:204912880:T:C	5.99893e-14	-2.11131	-0.903196	1.42921e-08	-2.10607	-1.06614	2.63336e-10	-2.03017	-1.19278
204912905	chr1:204912905:A:G	2.95691e-13	-3.68066e-10	-1.41935	8.14197e-08	-3.68066e-10	-1.43229	1.57182e-09	-3.68066e-10	-1.43639
204913042	chr1:204913042:A:T	2.90428e-13	-3.68066e-10	-1.43731	8.11344e-08	-3.68066e-10	-1.4358	1.57253e-09	-3.68066e-10	-1.43593
204913100	chr1:204913100:A:C	1.02632e-13	-1.76343	-0.714091	2.07292e-08	-2.0684	-0.731967	8.35699e-10	-1.18701	-0.8811
204913164	chr1:204913164:C:T	9.20872e-14	-1.76501	-0.820927	1.86075e-08	-2.07031	-0.838035	7.56927e-10	-1.19332	-0.973788
204913382	chr1:204913382:G:A	1.04492e-13	-1.72626	-0.733299	2.07509e-08	-2.04544	-0.753878	8.9193e-10	-1.10406	-0.898933
204913405	chr1:204913405:A:G	1.00114e-13	-1.73696	-0.765402	1.99557e-08	-2.05563	-0.782761	8.3285e-10	-1.14543	-0.926092
204913823	chr1:204913823:A:G	1.40579e-13	-1.86736	-0.295537	3.21148e-08	-2.1115	-0.251092	1.16292e-09	-1.39496	-0.342724
204914283	chr1:204914283:A:G	1.32361e-13	-2.14711	-0.0760214	3.44678e-08	-2.02603	-0.265856	6.7719e-10	-1.93564	-0.342783
204914320	chr1:204914320:G:A	3.52992e-13	-3.68066e-10	-1.24222	1.01771e-07	-3.68066e-10	-1.20918	1.98029e-09	-3.68066e-10	-1.20538
204914825	chr1:204914825:T:A	1.76128e-13	-2.09525	0.157796	4.15793e-08	-2.08606	-0.0182485	7.2764e-10	-1.79552	-0.411051
204914976	chr1:204914976:A:G	1.28155e-13	-2.1483	-0.107129	3.39044e-08	-2.01141	-0.296956	6.72418e-10	-1.91208	-0.373415
204915049	chr1:204915049:A:G	1.27876e-13	-2.14779	-0.109817	3.36834e-08	-2.01532	-0.299587	6.67543e-10	-1.91699	-0.375783
204915163	chr1:204915163:C:T	1.32979e-13	-2.14996	-0.0685166	3.57523e-08	-1.99591	-0.25938	7.08791e-10	-1.89628	-0.336536
204915271	chr1:204915271:ACT:A	5.98482e-13	-3.68066e-10	-0.714271	1.87515e-07	-3.68066e-10	-0.598051	4.40988e-09	-3.68066e-10	-0.404773
204915302	chr1:204915302:A:T	1.25861e-13	-2.15013	-0.123364	3.45432e-08	-1.97969	-0.310006	6.89566e-10	-1.87555	-0.384759
204915471	chr1:204915471:A:G	1.23545e-13	-2.15013	-0.141934	3.39808e-08	-1.97925	-0.326868	6.78199e-10	-1.87507	-0.401864
204915516	chr1:204915516:C:T	6.82966e-13	-3.68066e-10	-0.582223	1.81947e-07	-3.68066e-10	-0.628196	2.88285e-09	-3.68066e-10	-0.829841
204915581	chr1:204915581:G:A	9.13533e-14	-1.51396	-1.07997	1.52223e-08	-1.93139	-1.17776	2.60516e-10	-1.89687	-1.33684
204915693	chr1:204915693:T:G	1.36323e-13	-2.15005	-0.0435843	3.67108e-08	-1.9933	-0.235538	7.28991e-10	-1.89237	-0.312344
204915708	chr1:204915708:T:A	8.98206e-14	-1.89985	-0.711001	1.97489e-08	-2.12242	-0.726394	6.8299e-10	-1.46012	-0.809772
204915722	chr1:204915722:G:T	3.06914e-13	-3.68066e-10	-1.3821	8.34068e-08	-3.68066e-10	-1.40818	1.59426e-09	-3.68066e-10	-1.42221
204915743	chr1:204915743:G:A	2.02641e-13	-2.14993	0.352703	5.57592e-08	-1.9722	0.161334	1.09864e-09	-1.86878	0.0742298
204915909	chr1:204915909:T:C	4.16525e-13	-3.68066e-10	-1.07672	1.27707e-07	-3.68066e-10	-0.982169	2.22284e-09	-3.68066e-10	-1.08983
204916006	chr1:204916006:G:A	1.19795e-13	-2.14999	-0.172896	3.3346e-08	-1.97389	-0.351076	6.67936e-10	-1.86913	-0.423057
204916082	chr1:204916082:G:A	1.24599e-13	-2.14993	-0.133632	3.46276e-08	-1.9718	-0.31546	6.92241e-10	-1.86672	-0.389721
204916237	chr1:204916237:T:C	3.31981e-13	-3.68066e-10	-1.30359	9.21462e-08	-3.68066e-10	-1.30853	1.95654e-09	-3.68066e-10	-1.21745
204916355	chr1:204916355:G:A	1.79536e-12	-3.68066e-10	0.384293	4.41677e-07	-3.68066e-10	0.25867	1.01998e-08	-3.68066e-10	0.433746
204916356	chr1:204916356:G:A	1.1845e-13	-2.15006	-0.184116	3.29384e-08	-1.97619	-0.361082	6.60342e-10	-1.87086	-0.432757
204916830	chr1:204916830:T:C	1.31193e-13	-2.14946	-0.0825419	3.67261e-08	-1.96075	-0.267671	7.35464e-10	-1.85446	-0.34142
204917114	chr1:204917114:G:T	3.93598e-13	-3.68066e-10	-1.13334	1.12893e-07	-3.68066e-10	-1.10547	2.52885e-09	-3.68066e-10	-0.960856
204917238	chr1:204917238:A:G	2.90496e-13	-3.68066e-10	-1.43708	8.44033e-08	-3.68066e-10	-1.3963	1.65052e-09	-3.68066e-10	-1.38753
204917441	chr1:204917441:A:T	3.77985e-13	-3.68066e-10	-1.17381	1.14271e-07	-3.68066e-10	-1.09333	2.29847e-09	-3.68066e-10	-1.05638
204917933	chr1:204917933:A:G	1.69752e-12	-3.68066e-10	0.328254	4.19438e-07	-3.68066e-10	0.207005	9.56287e-09	-3.68066e-10	0.369267
204918258	chr1:204918258:A:G	3.08714e-13	-3.68066e-10	-1.37625	8.49723e-08	-3.68066e-10	-1.38958	1.60796e-09	-3.68066e-10	-1.41366
204918805	chr1:204918805:C:T	3.06953e-13	-3.68066e-10	-1.38197	8.65324e-08	-3.68066e-10	-1.37139	1.69348e-09	-3.68066e-10	-1.36184
204918832	chr1:204918832:A:C	3.71513e-12	1.1115	-4.18584e-10	4.79032e-07	0.339858	-4.18584e-10	1.30233e-08	0.678119	-4.18584e-10
204919216	chr1:204919216:G:T	1.32325e-13	-1.33467	-0.888732	2.06876e-08	-1.79691	-1.00546	3.16302e-10	-1.81906	-1.22062
204919408	chr1:204919408:G:A	4.15241e-14	-2.13084	-1.25156	1.46015e-08	-1.87903	-1.27176	1.91193e-10	-2.1465	-1.3966
204919524	chr1:204919524:A:C	1.44998e-13	-2.13195	-4.18584e-10	5.31824e-08	-1.85818	-4.18584e-10	9.51797e-10	-1.93802	-4.18584e-10
204919626	chr1:204919626:G:T	1.48703e-13	-1.34731	-0.759413	2.22987e-08	-1.83214	-0.895236	3.49291e-10	-1.79429	-1.14618
204919753	chr1:204919753:C:T	3.20951e-13	-3.68066e-10	-1.33738	9.09784e-08	-3.68066e-10	-1.32129	1.70548e-09	-3.68066e-10	-1.35477
204920404	chr1:204920404:C:T	4.60364e-14	-2.07523	-1.204	1.84104e-08	-1.69517	-1.22382	1.97658e-10	-2.14011	-1.36973
204920781	chr1:204920781:G:A	1.54516e-13	-2.13769	0.0693207	3.62847e-08	-2.08926	-0.151252	2.01648e-09	-1.12125	-0.0660219
204921522	chr1:204921522:T:G	3.35537e-13	-3.68066e-10	-1.29294	9.16755e-08	-3.68066e-10	-1.31365	1.70563e-09	-3.68066e-10	-1.35468
204921544	chr1:204921544:CT:C	3.32899e-13	-3.68066e-10	-1.30083	9.83334e-08	-3.68066e-10	-1.24355	1.94772e-09	-3.68066e-10	-1.22196
204921603	chr1:204921603:A:G	1.59221e-13	-2.14365	0.105278	4.7345e-08	-2.02919	0.0547439	1.01896e-09	-1.95999	0.0901507
204921670	chr1:204921670:C:A	3.26631e-13	-3.68066e-10	-1.31984	9.36921e-08	-3.68066e-10	-1.2919	2.05646e-09	-3.68066e-10	-1.16764
204922096	chr1:204922096:A:G	3.29224e-13	-3.68066e-10	-1.31193	8.98607e-08	-3.68066e-10	-1.33365	1.67664e-09	-3.68066e-10	-1.37183
204922107	chr1:204922107:C:T	3.65703e-11	1.77395	1.62437	1.5632e-06	0.274069	1.24851	9.72081e-09	0.0516892	0.333959
204922109	chr1:204922109:G:T	2.96261e-13	-3.68066e-10	-1.41743	9.0294e-08	-3.68066e-10	-1.32884	1.7743e-09	-3.68066e-10	-1.31522
204922429	chr1:204922429:C:G	3.19803e-13	-3.68066e-10	-1.34096	9.04103e-08	-3.68066e-10	-1.32755	1.93606e-09	-3.68066e-10	-1.22796
204922780	chr1:204922780:A:G	3.39542e-13	-3.68066e-10	-1.28107	9.24352e-08	-3.68066e-10	-1.3054	1.71534e-09	-3.68066e-10	-1.34901
204922829	chr1:204922829:A:G	4.99569e-13	-3.68066e-10	-0.894922	1.56706e-07	-3.68066e-10	-0.777539	3.60945e-09	-3.68066e-10	-0.605066
204923201	chr1:204923201:C:T	2.34586e-13	-2.10881	0.45796	5.84285e-08	-2.14215	0.378046	1.71791e-09	-1.27902	-0.0684903
204923518	chr1:204923518:T:A	9.34238e-13	-3.68066e-10	-0.268937	3.39077e-07	-3.68066e-10	-0.00568152	7.29364e-09	-3.68066e-10	0.0983816
204923575	chr1:204923575:C:T	3.63146e-13	-3.68066e-10	-1.21386	8.93099e-08	-3.68066e-10	-1.3398	1.70461e-09	-3.68066e-10	-1.35529
204923713	chr1:204923713:G:A	3.14599e-13	-3.68066e-10	-1.35737	9.07756e-08	-3.68066e-10	-1.32352	1.76131e-09	-3.68066e-10	-1.32256
204924524	chr1:204924524:G:C	5.5023e-13	-3.68066e-10	-0.798332	1.73939e-07	-3.68066e-10	-0.673206	4.04229e-09	-3.68066e-10	-0.491811
204924757	chr1:204924757:A:C	1.7366e-13	-0.913899	-1.03767	2.48534e-08	-1.57313	-1.04579	3.81081e-10	-1.68686	-1.16651
204925184	chr1:204925184:G:A	2.97713e-13	-3.68066e-10	-1.41254	8.23455e-08	-3.68066e-10	-1.42099	1.59406e-09	-3.68066e-10	-1.42234
204925271	chr1:204925271:A:G	4.57262e-13	-3.68066e-10	-0.983411	1.39409e-07	-3.68066e-10	-0.894495	3.09135e-09	-3.68066e-10	-0.760013
204925442	chr1:204925442:C:T	6.07959e-13	-3.68066e-10	-0.69856	1.78246e-07	-3.68066e-10	-0.648747	3.53387e-09	-3.68066e-10	-0.626227
204925802	chr1:204925802:C:T	3.02324e-13	-3.68066e-10	-1.39717	8.3962e-08	-3.68066e-10	-1.40155	1.65473e-09	-3.68066e-10	-1.38498
204926088	chr1:204926088:G:A	8.45367e-14	-1.81548	-0.856006	1.77898e-08	-1.97702	-0.976269	2.59528e-10	-2.00948	-1.22803
204926768	chr1:204926768:T:G	2.92284e-13	-3.68066e-10	-1.43094	8.10966e-08	-3.68066e-10	-1.43627	1.572e-09	-3.68066e-10	-1.43627
204926793	chr1:204926793:G:A	2.92338e-13	-3.68066e-10	-1.43076	8.15541e-08	-3.68066e-10	-1.43064	1.57655e-09	-3.68066e-10	-1.43338
204926967	chr1:204926967:C:T	3.18191e-13	-3.68066e-10	-1.34602	8.59758e-08	-3.68066e-10	-1.37784	1.65766e-09	-3.68066e-10	-1.38322
204927053	chr1:204927053:T:C	2.94585e-13	-3.68066e-10	-1.4231	8.16496e-08	-3.68066e-10	-1.42947	1.58129e-09	-3.68066e-10	-1.43038
204927202	chr1:204927202:C:T	9.63625e-12	-3.68066e-10	2.06462	2.06508e-06	-3.68066e-10	1.80102	2.3241e-08	-3.68066e-10	1.2573
204927486	chr1:204927486:G:C	3.00434e-13	-3.68066e-10	-1.40344	8.29541e-08	-3.68066e-10	-1.41362	1.60525e-09	-3.68066e-10	-1.41534
204927676	chr1:204927676:C:G	1.51022e-13	-2.09125	-4.18584e-10	3.97666e-08	-2.14888	-4.18584e-10	7.70594e-10	-2.14921	-4.18584e-10
204928206	chr1:204928206:G:A	2.92465e-13	-3.68066e-10	-1.43032	8.12345e-08	-3.68066e-10	-1.43457	1.57394e-09	-3.68066e-10	-1.43504
204928444	chr1:204928444:G:C	3.67447e-14	-2.14979	-1.35488	1.18312e-08	-1.97307	-1.3881	1.89411e-10	-2.11568	-1.43677
204928518	chr1:204928518:G:A	5.22609e-13	-3.68066e-10	-0.849835	1.64314e-07	-3.68066e-10	-0.730128	3.79236e-09	-3.68066e-10	-0.555632
204929002	chr1:204929002:A:G	1.4249e-13	-2.1494	-4.18584e-10	4.04653e-08	-2.13146	-4.18584e-10	8.085e-10	-2.1012	-4.18584e-10
204929129	chr1:204929129:G:T	1.24633e-12	-3.68066e-10	0.0192942	3.0649e-07	-3.68066e-10	-0.106726	6.63879e-09	-3.68066e-10	0.00430833
204930016	chr1:204930016:A:G	6.07994e-13	-3.68066e-10	-0.698503	1.80381e-07	-3.68066e-10	-0.636837	3.73385e-09	-3.68066e-10	-0.571182
204930650	chr1:204930650:G:A	3.8039e-14	-2.10488	-1.36517	1.11382e-08	-2.07057	-1.35096	2.02704e-10	-2.08115	-1.40348
204930789	chr1:204930789:C:T	6.52495e-14	-2.14778	-0.782667	1.70658e-08	-2.14732	-0.847518	2.77909e-10	-2.14188	-1.0272
204931085	chr1:204931085:A:G	2.90468e-13	-3.68066e-10	-1.43717	8.25513e-08	-3.68066e-10	-1.41849	1.62446e-09	-3.68066e-10	-1.40345
204932060	chr1:204932060:T:C	5.75803e-13	-3.68066e-10	-0.752902	1.40493e-07	-3.68066e-10	-0.88675	2.45482e-09	-3.68066e-10	-0.990569
204932489	chr1:204932489:T:A	6.05031e-13	-3.68066e-10	-0.703388	1.47814e-07	-3.68066e-10	-0.835957	2.58914e-09	-3.68066e-10	-0.937296
204933196	chr1:204933196:G:A	3.30004e-13	-3.68066e-10	-1.30956	9.30549e-08	-3.68066e-10	-1.29872	1.70253e-09	-3.68066e-10	-1.3565
204933233	chr1:204933233:C:G	5.11173e-13	-3.68066e-10	-0.871961	1.27637e-07	-3.68066e-10	-0.982716	2.25593e-09	-3.68066e-10	-1.07506
204933473	chr1:204933473:A:G	8.59511e-14	-1.42342	-1.23147	1.14362e-08	-2.09158	-1.30355	1.99005e-10	-2.11443	-1.38862
204933789	chr1:204933789:T:A	1.00986e-12	-3.68066e-10	-0.191104	3.03657e-07	-3.68066e-10	-0.116011	7.6259e-09	-3.68066e-10	0.142929
204934069	chr1:204934069:C:T	1.52474e-10	4.48801	0.338071	2.9793e-06	1.76522	0.402313	3.99259e-08	1.78328	0.0151291
204934294	chr1:204934294:G:T	4.83065e-14	-2.09441	-1.13669	1.44841e-08	-2.10569	-1.05317	1.30856e-09	-0.381383	-1.23831
204934695	chr1:204934695:A:G	1.32408e-13	-1.04722	-1.17556	1.5425e-08	-1.92357	-1.17235	2.83027e-10	-1.91166	-1.23917
204934746	chr1:204934746:C:T	3.44492e-14	-2.13453	-1.43465	1.03236e-08	-2.10229	-1.39518	2.5397e-10	-1.99974	-1.25942
204934775	chr1:204934775:G:T	4.54272e-13	-3.68066e-10	-0.989972	1.32108e-07	-3.68066e-10	-0.94829	2.48749e-09	-3.68066e-10	-0.977347
204934830	chr1:204934830:T:C	3.54601e-14	-2.12745	-1.41281	1.42794e-08	-1.75197	-1.42112	4.48533e-10	-1.25864	-1.43175
204935208	chr1:204935208:A:G	2.93346e-13	-3.68066e-10	-1.42732	8.10194e-08	-3.68066e-10	-1.43722	1.57051e-09	-3.68066e-10	-1.43722
204935575	chr1:204935575:T:C	3.91747e-14	-2.03735	-1.40328	1.14224e-08	-1.99108	-1.40526	2.82321e-10	-1.79536	-1.35797
204935707	chr1:204935707:G:A	4.64789e-14	-1.93824	-1.33143	9.88605e-09	-2.14811	-1.39268	2.53713e-10	-1.83968	-1.42049
204935877	chr1:204935877:G:A	8.09739e-13	-3.68066e-10	-0.411956	2.41396e-07	-3.68066e-10	-0.345472	4.8259e-09	-3.68066e-10	-0.314624
204935892	chr1:204935892:T:A	6.12087e-14	-1.86643	-1.12795	1.62703e-08	-2.00797	-1.0346	3.19877e-10	-2.14945	-0.878995
204936201	chr1:204936201:TTTC:T	3.45834e-13	-3.68066e-10	-1.26271	9.53318e-08	-3.68066e-10	-1.27455	2.08976e-09	-3.68066e-10	-1.15157
204936203	chr1:204936203:TC:T	1.49008e-13	-2.10467	-4.18584e-10	4.17688e-08	-2.09976	-4.18584e-10	8.23803e-10	-2.08244	-4.18584e-10
204936418	chr1:204936418:C:T	3.44723e-14	-2.1323	-1.43621	1.04052e-08	-2.05329	-1.43632	9.48596e-10	-0.543491	-1.3979
204936475	chr1:204936475:T:C	4.54487e-13	-3.68066e-10	-0.989499	1.32174e-07	-3.68066e-10	-0.947788	2.48873e-09	-3.68066e-10	-0.976849
204936689	chr1:204936689:C:T	2.97903e-13	-3.68066e-10	-1.4119	9.04242e-08	-3.68066e-10	-1.3274	1.71588e-09	-3.68066e-10	-1.3487
204936716	chr1:204936716:T:C	3.47357e-14	-2.1249	-1.436	1.02827e-08	-2.06506	-1.43639	9.25601e-10	-0.567431	-1.3985
204936792	chr1:204936792:G:A	3.39864e-14	-2.14541	-1.4373	1.13095e-08	-1.96894	-1.43732	6.73134e-10	-0.865532	-1.4189
204936906	chr1:204936906:C:T	5.62303e-13	-3.68066e-10	-0.776628	1.55689e-07	-3.68066e-10	-0.784047	2.72879e-09	-3.68066e-10	-0.884764
204936925	chr1:204936925:A:G	3.9204e-14	-2.07638	-1.36351	1.03165e-08	-2.11246	-1.38571	1.48401e-09	-0.249346	-1.24453
204937047	chr1:204937047:T:TA	3.62508e-14	-2.14277	-1.37544	1.19094e-08	-1.97254	-1.38204	1.88907e-10	-2.12107	-1.43405
204937071	chr1:204937071:G:T	3.52351e-14	-2.1161	-1.43052	1.02162e-08	-2.07882	-1.42912	9.52054e-10	-0.506885	-1.43087
204937106	chr1:204937106:G:A	3.48379e-14	-2.12073	-1.43724	1.0216e-08	-2.07082	-1.43713	9.33774e-10	-0.543268	-1.41387
204937170	chr1:204937170:C:G	3.42406e-14	-2.13809	-1.43716	1.0611e-08	-2.033	-1.43702	8.06267e-10	-0.689158	-1.4148
204937385	chr1:204937385:A:G	3.41652e-14	-2.14934	-1.42812	1.17824e-08	-1.93809	-1.42722	6.9254e-10	-0.875702	-1.38031
204937466	chr1:204937466:T:C	3.46172e-14	-2.12703	-1.43728	1.03196e-08	-2.06054	-1.43732	9.00395e-10	-0.585066	-1.40848
204937472	chr1:204937472:T:C	3.46668e-14	-2.12557	-1.43731	1.02909e-08	-2.06332	-1.43733	9.09813e-10	-0.573605	-1.40953
204937486	chr1:204937486:C:T	3.49859e-14	-2.11641	-1.43731	1.01362e-08	-2.07846	-1.43733	9.75003e-10	-0.504698	-1.40924
204937501	chr1:204937501:G:C	3.48799e-14	-2.11951	-1.43725	1.01838e-08	-2.07381	-1.4373	9.55075e-10	-0.526961	-1.40763
204937604	chr1:204937604:T:C	3.46384e-14	-2.12659	-1.43711	1.03147e-08	-2.06138	-1.43696	8.97323e-10	-0.581503	-1.41546
204937794	chr1:204937794:T:C	3.45338e-14	-2.12943	-1.4373	1.03718e-08	-2.05557	-1.43725	8.79075e-10	-0.605194	-1.41231
204937811	chr1:204937811:G:T	4.31061e-14	-2.1498	-1.1952	1.47336e-08	-1.93489	-1.20689	7.03195e-10	-0.978786	-1.26196
204937818	chr1:204937818:A:G	3.86143e-13	-3.68066e-10	-1.15246	1.06529e-07	-3.68066e-10	-1.16349	2.39774e-09	-3.68066e-10	-1.01409
204937869	chr1:204937869:A:G	3.48335e-14	-2.12083	-1.43726	1.02055e-08	-2.07168	-1.43731	9.45305e-10	-0.536975	-1.40789
204937915	chr1:204937915:A:G	3.47334e-14	-2.12364	-1.43733	1.02532e-08	-2.06701	-1.43732	9.23273e-10	-0.557886	-1.41056
204938173	chr1:204938173:G:A	3.10321e-13	-3.68066e-10	-1.37106	8.74163e-08	-3.68066e-10	-1.36123	1.62833e-09	-3.68066e-10	-1.40107
204938561	chr1:204938561:A:T	3.84133e-14	-2.14602	-1.31424	1.42015e-08	-1.85455	-1.32401	5.77634e-10	-1.07671	-1.36073
204938656	chr1:204938656:A:G	3.91991e-14	-2.14969	-1.29033	1.26701e-08	-2.09488	-1.19779	3.53993e-10	-1.72965	-1.19745
204938688	chr1:204938688:G:A	6.61692e-13	-3.68066e-10	-0.613867	2.14023e-07	-3.68066e-10	-0.465826	5.19577e-09	-3.68066e-10	-0.240776
204938768	chr1:204938768:C:T	4.54272e-13	-3.68066e-10	-0.989972	1.32108e-07	-3.68066e-10	-0.94829	2.48749e-09	-3.68066e-10	-0.977347
204938844	chr1:204938844:T:A	3.45932e-14	-2.12798	-1.43703	1.03388e-08	-2.05884	-1.43716	8.96017e-10	-0.593588	-1.40483
204938862	chr1:204938862:T:C	3.43959e-14	-2.13377	-1.43696	1.04744e-08	-2.04588	-1.4371	8.51782e-10	-0.644976	-1.40407
204939288	chr1:204939288:A:G	3.392e-14	-2.14909	-1.43557	1.16813e-08	-1.93816	-1.43575	6.16842e-10	-0.944218	-1.42755
204939646	chr1:204939646:C:T	5.4323e-12	1.49145	-4.18584e-10	1.60793e-07	-0.751793	-4.18584e-10	5.82742e-09	-0.126047	-4.18584e-10
204939741	chr1:204939741:G:A	3.68362e-14	-2.07044	-1.43175	1.06754e-08	-2.03064	-1.43333	2.46454e-10	-1.86938	-1.41982
204939832	chr1:204939832:T:C	8.17425e-13	-3.68066e-10	-0.402508	2.39187e-07	-3.68066e-10	-0.354664	4.79646e-09	-3.68066e-10	-0.320742
204939930	chr1:204939930:T:C	3.42154e-14	-2.13867	-1.43732	1.06204e-08	-2.03186	-1.43727	8.02993e-10	-0.696064	-1.41197
204940139	chr1:204940139:A:G	8.2761e-13	-3.68066e-10	-0.390125	3.32888e-07	-3.68066e-10	-0.0241023	5.73173e-09	-3.68066e-10	-0.142603
204940580	chr1:204940580:G:A	3.78674e-14	-2.14839	-1.32618	1.30629e-08	-1.94608	-1.31605	6.56529e-10	-0.924468	-1.38494
204940588	chr1:204940588:CCTT:C	3.76731e-14	-2.14887	-1.33085	1.30689e-08	-1.94076	-1.32091	6.45945e-10	-0.937566	-1.3881
204940601	chr1:204940601:C:T	3.78509e-14	-2.14883	-1.32618	1.31317e-08	-1.94082	-1.31605	6.48035e-10	-0.93749	-1.38494
204940643	chr1:204940643:G:A	4.70295e-14	-2.13281	-1.12508	1.60465e-08	-2.04935	-1.00707	1.09403e-09	-0.58027	-1.21848
204940644	chr1:204940644:T:C	3.71669e-14	-2.14938	-1.34386	1.36528e-08	-1.88158	-1.33638	6.00673e-10	-1.00031	-1.39802
204941228	chr1:204941228:T:A	5.20414e-14	-2.12075	-1.03588	1.51817e-08	-2.14741	-0.964406	3.42617e-10	-1.91956	-1.0402
204941233	chr1:204941233:T:A	4.15857e-14	-2.14054	-1.24037	1.59435e-08	-1.81067	-1.25219	5.76391e-10	-1.14385	-1.29574
204941384	chr1:204941384:T:C	3.74603e-12	-3.68066e-10	1.11979	1.17691e-06	-3.68066e-10	1.23874	2.58274e-08	-3.68066e-10	1.36281
204941448	chr1:204941448:A:G	6.81468e-14	-2.14342	-0.743587	2.66817e-08	-1.87484	-0.673093	8.32611e-10	-1.00097	-1.07084
204941560	chr1:204941560:T:C	6.72332e-14	-2.14584	-0.754659	2.59099e-08	-1.89196	-0.685323	8.57236e-10	-0.962451	-1.08021
204942025	chr1:204942025:T:C	2.9068e-13	-3.68066e-10	-1.43644	8.11651e-08	-3.68066e-10	-1.43542	1.57123e-09	-3.68066e-10	-1.43676
204942813	chr1:204942813:C:A	3.12767e-13	-3.68066e-10	-1.36321	8.79591e-08	-3.68066e-10	-1.35504	1.80723e-09	-3.68066e-10	-1.29682
204942838	chr1:204942838:G:A	1.73235e-13	-1.95402	-4.18584e-10	4.1108e-08	-2.11571	-4.18584e-10	1.82108e-09	-1.28919	-4.18584e-10
204942849	chr1:204942849:T:C	2.90485e-13	-3.68066e-10	-1.43712	8.16913e-08	-3.68066e-10	-1.42896	1.57916e-09	-3.68066e-10	-1.43173
204942966	chr1:204942966:C:T	5.06108e-14	-1.96933	-1.21518	1.51355e-08	-1.93233	-1.18253	2.98062e-10	-1.7584	-1.34068
204942972	chr1:204942972:C:T	3.73302e-14	-2.05587	-1.43299	9.4788e-09	-2.14555	-1.4373	2.22781e-10	-1.95411	-1.43608
204943439	chr1:204943439:C:T	4.1606e-13	-3.68066e-10	-1.07784	1.18026e-07	-3.68066e-10	-1.06101	2.15053e-09	-3.68066e-10	-1.12291
204943700	chr1:204943700:C:G	3.40949e-14	-2.14258	-1.43694	1.31124e-08	-1.82139	-1.43696	1.91192e-10	-2.15011	-1.39299
204943715	chr1:204943715:G:A	3.72533e-14	-2.05641	-1.43452	9.58853e-09	-2.14559	-1.42575	2.23287e-10	-1.95719	-1.43073
204944143	chr1:204944143:C:G	5.21046e-14	-1.73269	-1.42273	1.02589e-08	-2.08294	-1.42082	3.01603e-10	-1.7017	-1.38556
204944230	chr1:204944230:G:T	1.38894e-12	0.127629	-4.18584e-10	9.39601e-08	-1.28904	-4.18584e-10	1.88657e-09	-1.25386	-4.18584e-10
204944508	chr1:204944508:T:G	4.65768e-13	-3.68066e-10	-0.964981	1.20199e-07	-3.68066e-10	-1.04276	2.07936e-09	-3.68066e-10	-1.15656
204944524	chr1:204944524:A:G	4.49076e-13	-3.68066e-10	-1.00148	1.26859e-07	-3.68066e-10	-0.98883	2.30415e-09	-3.68066e-10	-1.05391
204944666	chr1:204944666:G:A	7.92196e-13	-3.68066e-10	-0.43386	2.59934e-07	-3.68066e-10	-0.271481	6.38692e-09	-3.68066e-10	-0.034368
204945037	chr1:204945037:T:G	6.23681e-13	-3.68066e-10	-0.673029	1.70613e-07	-3.68066e-10	-0.692514	2.80908e-09	-3.68066e-10	-0.855763
204945514	chr1:204945514:GCTGCCC:G	6.68197e-14	-1.95256	-0.95411	1.44013e-08	-2.14551	-1.01908	3.30659e-10	-1.87637	-1.11892
204945565	chr1:204945565:T:G	1.42796e-13	-2.14725	-4.18584e-10	4.06767e-08	-2.12625	-4.18584e-10	8.80181e-10	-2.01625	-4.18584e-10
204945964	chr1:204945964:G:A	7.84477e-13	-3.68066e-10	-0.443651	2.5734e-07	-3.68066e-10	-0.281511	4.01327e-09	-3.68066e-10	-0.499015
204946219	chr1:204946219:G:A	4.28032e-12	1.25312	-4.18584e-10	2.51119e-07	-0.305983	-4.18584e-10	5.47883e-09	-0.187728	-4.18584e-10
204946265	chr1:204946265:A:G	2.96109e-13	-3.68066e-10	-1.41794	8.3894e-08	-3.68066e-10	-1.40236	1.63448e-09	-3.68066e-10	-1.3973
204946365	chr1:204946365:G:A	8.56368e-13	-3.68066e-10	-0.355968	2.8196e-07	-3.68066e-10	-0.190145	4.35701e-09	-3.68066e-10	-0.416835
204946513	chr1:204946513:A:G	1.48229e-12	-3.68066e-10	0.192675	3.50961e-07	-3.68066e-10	0.0287667	8.21701e-09	-3.68066e-10	0.217585
204946629	chr1:204946629:G:A	3.41768e-14	-2.14972	-1.4274	1.17494e-08	-1.93725	-1.43086	6.44422e-10	-0.891333	-1.43669
204946717	chr1:204946717:A:G	4.71169e-13	-3.68066e-10	-0.953451	1.28233e-07	-3.68066e-10	-0.978063	2.18562e-09	-3.68066e-10	-1.10672
204946776	chr1:204946776:A:G	2.9712e-13	-3.68066e-10	-1.41453	8.42825e-08	-3.68066e-10	-1.39774	1.64195e-09	-3.68066e-10	-1.39274
204946792	chr1:204946792:T:C	4.13884e-13	-3.68066e-10	-1.08308	1.17402e-07	-3.68066e-10	-1.06631	2.14474e-09	-3.68066e-10	-1.1256
204946811	chr1:204946811:T:C	3.65621e-14	-2.0727	-1.43695	9.60966e-09	-2.14082	-1.42832	2.19043e-10	-1.98232	-1.42478
204947010	chr1:204947010:G:C	6.65524e-13	-3.68066e-10	-0.608093	2.30773e-07	-3.68066e-10	-0.390474	3.92239e-09	-3.68066e-10	-0.521919
204947111	chr1:204947111:G:A	2.99334e-13	-3.68066e-10	-1.40711	8.7831e-08	-3.68066e-10	-1.35649	1.68186e-09	-3.68066e-10	-1.36872
204947179	chr1:204947179:G:T	5.08224e-13	-3.68066e-10	-0.877747	1.29336e-07	-3.68066e-10	-0.969493	2.21676e-09	-3.68066e-10	-1.09257
204947331	chr1:204947331:A:G	6.0654e-13	-3.68066e-10	-0.700897	1.52417e-07	-3.68066e-10	-0.805288	2.54942e-09	-3.68066e-10	-0.952755
204947397	chr1:204947397:G:A	6.62344e-13	-3.68066e-10	-0.612882	1.62476e-07	-3.68066e-10	-0.741381	2.70886e-09	-3.68066e-10	-0.892092
204947472	chr1:204947472:C:T	7.14459e-13	-3.68066e-10	-0.537142	1.7535e-07	-3.68066e-10	-0.665123	2.8629e-09	-3.68066e-10	-0.836788
204947844	chr1:204947844:A:G	5.45791e-14	-1.95049	-1.15852	1.27436e-08	-2.14585	-1.14103	2.46166e-10	-1.91668	-1.37369
204947980	chr1:204947980:G:A	1.14892e-12	-2.05189	1.9898	2.02969e-07	-2.11469	1.59583	2.97971e-08	-0.235284	1.74108
204948452	chr1:204948452:T:G	2.1587e-10	4.71831	0.455449	4.30868e-06	2.0253	0.511174	5.15095e-08	1.92033	0.132818
204948552	chr1:204948552:C:T	4.00263e-14	-2.09999	-1.31914	1.15342e-08	-2.12558	-1.26102	2.48721e-10	-2.02489	-1.25516
204948571	chr1:204948571:G:A	4.29866e-14	-2.15016	-1.19762	1.06549e-08	-2.1465	-1.31939	2.33929e-10	-2.08104	-1.26031
204948572	chr1:204948572:G:T	4.24426e-14	-2.15013	-1.21039	1.05653e-08	-2.14615	-1.32818	2.31977e-10	-2.07892	-1.27082
204948781	chr1:204948781:T:C	3.88606e-14	-2.01205	-1.43664	9.68464e-09	-2.14064	-1.42073	1.45407e-09	-0.0807763	-1.43348
204949199	chr1:204949199:G:A	6.4981e-13	-3.68066e-10	-0.631988	2.26631e-07	-3.68066e-10	-0.408585	3.97442e-09	-3.68066e-10	-0.508743
204949631	chr1:204949631:G:C	7.07752e-13	-3.68066e-10	-0.546575	1.72758e-07	-3.68066e-10	-0.680016	2.84333e-09	-3.68066e-10	-0.843646
204949942	chr1:204949942:T:C	5.18877e-14	-2.13667	-1.02291	1.68179e-08	-2.03217	-0.977299	1.00688e-09	-0.642116	-1.23964
204950104	chr1:204950104:G:A	9.83139e-14	-1.48282	-1.03769	1.54984e-08	-2.14373	-0.947442	5.85305e-10	-1.20438	-1.21987
204950282	chr1:204950282:A:G	6.19762e-13	-3.68066e-10	-0.679333	1.55281e-07	-3.68066e-10	-0.786675	2.58033e-09	-3.68066e-10	-0.940705
204950335	chr1:204950335:G:A	6.43057e-13	-0.642435	-4.18584e-10	1.07631e-07	-1.1532	-4.18584e-10	1.94566e-09	-1.22302	-4.18584e-10
204950366	chr1:204950366:C:T	2.16943e-13	-1.95617	0.227135	5.41584e-08	-2.14454	0.304544	7.05621e-09	0.0756633	-0.0103764
204950824	chr1:204950824:GT:G	1.21565e-12	-3.68066e-10	-0.00563239	4.12004e-07	-3.68066e-10	0.189123	1.056e-08	-3.68066e-10	0.468454
204950879	chr1:204950879:G:A	4.24606e-13	-3.68066e-10	-1.05751	1.24038e-07	-3.68066e-10	-1.01132	2.31821e-09	-3.68066e-10	-1.04782
204951083	chr1:204951083:G:A	6.63535e-13	-3.68066e-10	-0.611087	1.6321e-07	-3.68066e-10	-0.736875	2.70119e-09	-3.68066e-10	-0.894928
204951194	chr1:204951194:G:C	3.67419e-14	-2.12711	-1.37764	1.11299e-08	-2.08685	-1.33542	2.20471e-10	-2.06787	-1.33274
204951321	chr1:204951321:T:G	4.12631e-12	-3.68066e-10	1.21647	9.60649e-07	-3.68066e-10	1.0357	1.37028e-08	-3.68066e-10	0.728976
204951419	chr1:204951419:C:T	2.99834e-13	-3.68066e-10	-1.40544	8.24825e-08	-3.68066e-10	-1.41932	1.58845e-09	-3.68066e-10	-1.42586
204951507	chr1:204951507:C:T	1.76184e-13	-1.86508	-0.0720656	4.74792e-08	-2.12451	0.152888	7.02085e-10	-2.11901	-0.123309
204951564	chr1:204951564:G:A	2.91952e-13	-3.68066e-10	-1.43208	8.10115e-08	-3.68066e-10	-1.43732	1.57038e-09	-3.68066e-10	-1.4373
204951587	chr1:204951587:G:A	3.63865e-13	-3.68066e-10	-1.21189	9.86349e-08	-3.68066e-10	-1.24048	2.13802e-09	-3.68066e-10	-1.12874
204951641	chr1:204951641:T:G	4.23075e-13	-3.68066e-10	-1.06112	1.23563e-07	-3.68066e-10	-1.01516	2.30973e-09	-3.68066e-10	-1.05149
204951678	chr1:204951678:C:T	6.10709e-13	-3.68066e-10	-0.694048	1.53582e-07	-3.68066e-10	-0.797677	2.55272e-09	-3.68066e-10	-0.951463
204951705	chr1:204951705:G:A	6.07563e-13	-3.68066e-10	-0.699212	1.52711e-07	-3.68066e-10	-0.803362	2.54044e-09	-3.68066e-10	-0.956284
204951814	chr1:204951814:G:A	3.64583e-13	-3.68066e-10	-1.20991	9.88071e-08	-3.68066e-10	-1.23874	2.14267e-09	-3.68066e-10	-1.12657
204952130	chr1:204952130:A:G	5.30936e-14	-1.98424	-1.15238	1.21922e-08	-2.14096	-1.19015	2.37358e-10	-1.93453	-1.39227
204952154	chr1:204952154:G:A	3.39135e-14	-2.14853	-1.43632	9.79088e-09	-2.14996	-1.4005	1.95309e-10	-2.1044	-1.41739
204952184	chr1:204952184:C:T	4.32874e-13	-1.03822	-4.18584e-10	4.4462e-08	-2.03727	-4.18584e-10	9.61298e-10	-1.92809	-4.18584e-10
204952403	chr1:204952403:T:C	5.54651e-14	-1.72577	-1.36715	1.00861e-08	-2.12752	-1.39323	3.35951e-10	-1.7055	-1.27391
204952457	chr1:204952457:TC:T	3.74018e-14	-2.05939	-1.42756	1.00252e-08	-2.12373	-1.40308	1.30168e-09	-0.187634	-1.43733
204952635	chr1:204952635:A:AG	4.38888e-13	-3.68066e-10	-1.02442	1.36827e-07	-3.68066e-10	-0.913194	2.76517e-09	-3.68066e-10	-0.87152
204952670	chr1:204952670:G:T	3.36717e-13	-3.68066e-10	-1.28943	1.0385e-07	-3.68066e-10	-1.18896	1.95474e-09	-3.68066e-10	-1.21836
204952681	chr1:204952681:G:A	3.43947e-14	-2.1388	-1.43197	1.08805e-08	-2.02619	-1.41875	8.03199e-10	-0.670953	-1.43682
204952699	chr1:204952699:C:T	3.38477e-14	-2.1495	-1.4373	9.69952e-09	-2.1493	-1.41053	1.95314e-10	-2.09782	-1.42395
204952744	chr1:204952744:G:A	6.83427e-13	-3.68066e-10	-0.581549	2.36041e-07	-3.68066e-10	-0.367903	4.02921e-09	-3.68066e-10	-0.495051
204952947	chr1:204952947:C:T	3.04931e-13	-3.68066e-10	-1.38858	8.35639e-08	-3.68066e-10	-1.4063	1.60681e-09	-3.68066e-10	-1.41437
204953000	chr1:204953000:T:A	3.38491e-14	-2.14974	-1.43702	9.6776e-09	-2.14441	-1.41769	1.98983e-10	-2.07435	-1.42881
204953158	chr1:204953158:T:C	5.85919e-13	-3.68066e-10	-0.735486	1.70474e-07	-3.68066e-10	-0.693327	3.17049e-09	-3.68066e-10	-0.734733
204953512	chr1:204953512:G:A	2.93554e-13	-3.68066e-10	-1.42661	8.10488e-08	-3.68066e-10	-1.43686	1.5745e-09	-3.68066e-10	-1.43468
204953575	chr1:204953575:C:T	3.7159e-13	-3.68066e-10	-1.19088	1.01433e-07	-3.68066e-10	-1.21251	2.06412e-09	-3.68066e-10	-1.16392
204953700	chr1:204953700:G:A	2.98193e-13	-3.68066e-10	-1.41093	8.21354e-08	-3.68066e-10	-1.42354	1.58356e-09	-3.68066e-10	-1.42894
204953863	chr1:204953863:A:G	1.9459e-13	-2.0136	0.17583	4.39947e-08	-2.13172	0.0838789	4.39748e-10	-1.95178	-0.758396
204953898	chr1:204953898:C:G	1.1011e-13	-1.02905	-1.37813	3.43284e-08	-0.988839	-1.3071	3.56906e-10	-1.54367	-1.37523
204954154	chr1:204954154:C:T	3.06689e-13	-3.68066e-10	-1.38283	9.1233e-08	-3.68066e-10	-1.31849	1.71418e-09	-3.68066e-10	-1.34968
204954521	chr1:204954521:C:A	3.78163e-13	-3.68066e-10	-1.17334	1.01305e-07	-3.68066e-10	-1.21377	2.04813e-09	-3.68066e-10	-1.1717
204954666	chr1:204954666:C:T	3.53942e-13	-3.68066e-10	-1.23954	9.53485e-08	-3.68066e-10	-1.27437	1.83148e-09	-3.68066e-10	-1.2835
204954769	chr1:204954769:C:T	2.99284e-13	-3.68066e-10	-1.40728	8.18834e-08	-3.68066e-10	-1.42661	1.59414e-09	-3.68066e-10	-1.42229
204955105	chr1:204955105:G:A	6.05089e-13	-3.68066e-10	-0.703293	1.9707e-07	-3.68066e-10	-0.54835	4.98145e-09	-3.68066e-10	-0.282899
204955557	chr1:204955557:G:A	1.46582e-13	-0.978661	-1.14242	5.23449e-08	-0.673955	-1.2001	3.53592e-10	-1.60676	-1.32147
204955659	chr1:204955659:GC:G	4.0363e-13	-3.68066e-10	-1.10817	1.08599e-07	-3.68066e-10	-1.14425	2.22014e-09	-3.68066e-10	-1.09105
204956805	chr1:204956805:G:A	3.69128e-13	-3.68066e-10	-1.19752	1.01524e-07	-3.68066e-10	-1.21161	2.15744e-09	-3.68066e-10	-1.1197
204957245	chr1:204957245:A:G	5.49819e-14	-1.77618	-1.32549	1.0287e-08	-2.13315	-1.36787	2.65983e-10	-1.8175	-1.39544
204957379	chr1:204957379:G:A	3.04355e-13	-3.68066e-10	-1.39047	8.25505e-08	-3.68066e-10	-1.4185	1.60284e-09	-3.68066e-10	-1.41684
204957555	chr1:204957555:C:T	1.95388e-13	-1.83368	-4.18584e-10	5.32468e-08	-1.85697	-4.18584e-10	1.16213e-09	-1.73836	-4.18584e-10
204957852	chr1:204957852:C:T	5.45082e-14	-1.77152	-1.3388	1.01975e-08	-2.13204	-1.37773	2.66154e-10	-1.81005	-1.40225
204957870	chr1:204957870:A:C	3.41542e-13	-3.68066e-10	-1.2752	9.8702e-08	-3.68066e-10	-1.2398	1.91987e-09	-3.68066e-10	-1.23636
204958008	chr1:204958008:A:G	5.80312e-14	-1.72247	-1.32521	1.05265e-08	-2.11348	-1.36454	2.89816e-10	-1.73551	-1.39162
204958290	chr1:204958290:A:G	5.47291e-14	-1.77992	-1.32635	1.02637e-08	-2.13478	-1.36852	2.64398e-10	-1.82378	-1.39514
204959027	chr1:204959027:A:G	1.65683e-12	-0.631707	0.935702	6.15049e-07	-0.192074	0.781866	2.57854e-09	-1.32382	0.382423
204959148	chr1:204959148:T:C	3.22458e-13	-3.68066e-10	-1.3327	9.27112e-08	-3.68066e-10	-1.30242	1.77098e-09	-3.68066e-10	-1.31709
204959331	chr1:204959331:C:T	3.92568e-13	-1.48095	0.344996	3.88585e-07	-0.279959	0.41056	1.15882e-09	-1.88747	0.146247
204959554	chr1:204959554:G:A	1.14546e-13	-1.4581	-0.909588	2.74385e-08	-1.68735	-0.832616	5.6692e-10	-1.81221	-0.643954
204959577	chr1:204959577:G:T	3.07231e-13	-3.68066e-10	-1.38107	8.7065e-08	-3.68066e-10	-1.36526	1.66076e-09	-3.68066e-10	-1.38135
204959580	chr1:204959580:C:T	3.86329e-14	-2.03058	-1.42399	9.62594e-09	-2.13069	-1.43676	2.08167e-10	-2.02199	-1.43604
204959622	chr1:204959622:C:G	1.45131e-12	-0.0640207	0.235574	9.33704e-08	-1.27152	-0.0238196	7.15368e-10	-1.73906	-0.484515
204959694	chr1:204959694:T:C	3.32968e-13	-3.68066e-10	-1.30062	9.26497e-08	-3.68066e-10	-1.30308	1.75101e-09	-3.68066e-10	-1.32843
204960007	chr1:204960007:G:A	7.02637e-14	-1.89034	-0.966071	1.6702e-08	-2.13131	-0.88507	1.09324e-09	-0.728788	-1.07069
204960091	chr1:204960091:G:A	9.45023e-13	-3.68066e-10	-0.257459	3.38722e-07	-3.68066e-10	-0.00672893	8.92142e-09	-3.68066e-10	0.299834
204960404	chr1:204960404:C:T	1.1034e-12	-3.68066e-10	-0.102517	2.68749e-07	-3.68066e-10	-0.238131	5.19352e-09	-3.68066e-10	-0.241209
204961015	chr1:204961015:T:C	9.12909e-14	-1.88721	-0.707403	1.97622e-08	-2.09846	-0.749681	4.89907e-10	-1.76177	-0.840391
204961147	chr1:204961147:A:G	2.73328e-10	6.67692	-1.26716	3.97259e-06	3.73291	-1.27765	6.86623e-08	3.66	-1.31942
204961540	chr1:204961540:C:T	6.74524e-14	-1.50048	-1.39677	1.44451e-08	-1.73742	-1.42413	2.45952e-10	-1.85396	-1.43728
204962009	chr1:204962009:A:G	2.01341e-09	8.77543	-1.36876	2.65566e-05	5.6693	-1.31418	2.86777e-07	5.08205	-1.31197
204962263	chr1:204962263:C:T	4.39224e-13	-3.68066e-10	-1.02366	1.19146e-07	-3.68066e-10	-1.05156	2.11924e-09	-3.68066e-10	-1.13756
204962478	chr1:204962478:A:G	8.14337e-12	-3.68066e-10	1.89629	2.0141e-06	-3.68066e-10	1.77602	5.1721e-08	-3.68066e-10	2.05724
204962520	chr1:204962520:TGAAGA:T	8.91491e-13	-3.68066e-10	-0.315772	3.21475e-07	-3.68066e-10	-0.0589892	5.55016e-09	-3.68066e-10	-0.174795
204962744	chr1:204962744:G:A	1.42488e-12	-3.68066e-10	0.153174	4.00761e-07	-3.68066e-10	0.161455	7.6227e-09	-3.68066e-10	0.142509
204962813	chr1:204962813:C:A	3.86294e-13	-3.68066e-10	-1.15207	1.12279e-07	-3.68066e-10	-1.11092	2.42182e-09	-3.68066e-10	-1.0041
204963273	chr1:204963273:G:T	2.82147e-12	-3.68066e-10	0.836346	9.16835e-07	-3.68066e-10	0.989018	1.76234e-08	-3.68066e-10	0.980608
204963483	chr1:204963483:A:G	1.15985e-08	6.57471	2.58301	0.000232587	3.8765	2.64861	2.10672e-06	3.18599	2.57828
204963493	chr1:204963493:G:A	2.73489e-08	7.13396	2.88156	0.000482395	4.33077	2.92384	4.36126e-06	3.6277	2.8642
204963621	chr1:204963621:A:G	1.93213e-13	-1.84488	-4.18584e-10	8.65996e-08	-1.37061	-4.18584e-10	1.2383e-09	-1.67488	-4.18584e-10
204963677	chr1:204963677:C:T	3.9434e-09	6.28082	1.79807	8.96034e-05	3.64407	1.92717	9.96961e-07	3.04304	1.97305
204963682	chr1:204963682:G:A	3.93412e-12	-3.68066e-10	1.16877	1.28786e-06	-3.68066e-10	1.32883	2.46956e-08	-3.68066e-10	1.31801
204963786	chr1:204963786:A:G	3.04878e-13	-3.68066e-10	-1.38876	8.41733e-08	-3.68066e-10	-1.39903	1.66717e-09	-3.68066e-10	-1.37749
204963865	chr1:204963865:C:T	9.05926e-13	-3.68066e-10	-0.29971	3.06745e-07	-3.68066e-10	-0.105892	6.33209e-09	-3.68066e-10	-0.0429906
204963975	chr1:204963975:C:G	4.1381e-13	-3.68066e-10	-1.08326	1.27784e-07	-3.68066e-10	-0.981567	2.77751e-09	-3.68066e-10	-0.867065
204964261	chr1:204964261:G:A	1.45529e-13	-2.12829	-4.18584e-10	4.21412e-08	-2.09088	-4.18584e-10	7.73024e-10	-2.14607	-4.18584e-10
204965059	chr1:204965059:G:T	6.23551e-13	-3.68066e-10	-0.673237	2.05574e-07	-3.68066e-10	-0.506103	3.74608e-09	-3.68066e-10	-0.567911
204965380	chr1:204965380:G:T	3.37538e-12	-3.68066e-10	1.0156	1.10292e-06	-3.68066e-10	1.1738	2.11365e-08	-3.68066e-10	1.16238
204965402	chr1:204965402:T:C	4.05411e-13	-3.68066e-10	-1.10377	1.26231e-07	-3.68066e-10	-0.993797	2.23442e-09	-3.68066e-10	-1.08464
204965420	chr1:204965420:A:G	2.0696e-13	-1.77614	-4.18584e-10	3.97361e-08	-2.14965	-4.18584e-10	7.71488e-10	-2.14805	-4.18584e-10
204966300	chr1:204966300:G:A	3.78489e-12	-3.68066e-10	1.13011	1.24422e-06	-3.68066e-10	1.29436	2.37828e-08	-3.68066e-10	1.28034
204966394	chr1:204966394:A:G	2.93671e-13	-3.68066e-10	-1.42621	8.3177e-08	-3.68066e-10	-1.41094	1.58853e-09	-3.68066e-10	-1.42581
204966406	chr1:204966406:G:T	4.49089e-12	-3.68066e-10	1.30114	1.7433e-06	-3.68066e-10	1.63163	2.87271e-08	-3.68066e-10	1.46922
204966807	chr1:204966807:C:G	3.56843e-13	-3.68066e-10	-1.23137	1.0767e-07	-3.68066e-10	-1.15284	1.93775e-09	-3.68066e-10	-1.22709
204966828	chr1:204966828:A:G	9.16685e-13	-3.68066e-10	-0.287904	2.31181e-07	-3.68066e-10	-0.388707	3.87028e-09	-3.68066e-10	-0.535294
204967030	chr1:204967030:C:T	4.23818e-12	-3.68066e-10	1.24322	1.43945e-06	-3.68066e-10	1.44011	2.77119e-08	-3.68066e-10	1.43324
204967207	chr1:204967207:A:G	4.44987e-12	-3.68066e-10	1.29196	1.72561e-06	-3.68066e-10	1.62143	2.82236e-08	-3.68066e-10	1.45154
204967220	chr1:204967220:C:T	3.66598e-13	-3.68066e-10	-1.2044	1.11121e-07	-3.68066e-10	-1.12129	1.99126e-09	-3.68066e-10	-1.19985
204967312	chr1:204967312:T:A	1.53469e-13	-2.07517	-4.18584e-10	3.98233e-08	-2.14746	-4.18584e-10	7.76149e-10	-2.14203	-4.18584e-10
204967479	chr1:204967479:A:G	3.10645e-13	-1.47262	0.102606	4.29045e-08	-2.02057	-0.0523613	1.32913e-09	-1.61355	0.00945587
204967690	chr1:204967690:C:A	2.16497e-13	-1.73109	-4.18584e-10	4.02294e-08	-2.13731	-4.18584e-10	7.71678e-10	-2.14781	-4.18584e-10
204968115	chr1:204968115:G:T	3.62539e-12	-3.68066e-10	1.08705	1.18822e-06	-3.68066e-10	1.2483	2.27487e-08	-3.68066e-10	1.23589
204968221	chr1:204968221:C:T	2.90855e-13	-3.68066e-10	-1.43584	8.17206e-08	-3.68066e-10	-1.4286	1.57269e-09	-3.68066e-10	-1.43583
204968600	chr1:204968600:C:G	1.14431e-12	-3.68066e-10	-0.0661111	3.59917e-07	-3.68066e-10	0.0539624	7.45284e-09	-3.68066e-10	0.119974
204968620	chr1:204968620:C:T	3.24882e-13	-3.68066e-10	-1.3252	9.52102e-08	-3.68066e-10	-1.27582	1.86648e-09	-3.68066e-10	-1.26457
204968686	chr1:204968686:A:G	3.51764e-13	-3.68066e-10	-1.24571	1.05966e-07	-3.68066e-10	-1.16879	1.9029e-09	-3.68066e-10	-1.24524
204968747	chr1:204968747:A:T	1.47216e-12	-3.68066e-10	0.185818	4.10127e-07	-3.68066e-10	0.184558	8.29941e-09	-3.68066e-10	0.227563
204969243	chr1:204969243:G:A	4.32224e-12	-3.68066e-10	1.26286	1.64208e-06	-3.68066e-10	1.57181	2.66035e-08	-3.68066e-10	1.39242
204969312	chr1:204969312:C:T	1.7958e-13	-1.91805	-4.18584e-10	4.03795e-08	-2.13359	-4.18584e-10	7.83104e-10	-2.13311	-4.18584e-10
204969313	chr1:204969313:G:A	3.12911e-13	-3.68066e-10	-1.36275	8.17704e-08	-3.68066e-10	-1.42799	1.59751e-09	-3.68066e-10	-1.42018
204969611	chr1:204969611:T:C	5.43347e-13	-0.810921	-4.18584e-10	8.92214e-08	-1.34079	-4.18584e-10	1.84294e-09	-1.27726	-4.18584e-10
204970008	chr1:204970008:G:A	1.30824e-12	-3.68066e-10	0.0677719	3.66194e-07	-3.68066e-10	0.0712523	7.35147e-09	-3.68066e-10	0.106279
204970049	chr1:204970049:C:T	1.82679e-12	-3.68066e-10	0.40165	5.02005e-07	-3.68066e-10	0.386701	1.01906e-08	-3.68066e-10	0.43284
204970208	chr1:204970208:T:A	2.37777e-12	2.03529	-1.37004	3.97798e-07	1.57395	-1.41991	1.28011e-09	-0.242296	-1.39938
204970771	chr1:204970771:T:C	2.8295e-11	1.35058	1.79119	1.22475e-05	1.65495	1.92622	1.05811e-07	0.902816	1.87021
204970789	chr1:204970789:G:C	2.82749e-11	1.34989	1.79118	1.22408e-05	1.65417	1.92646	1.05676e-07	0.902146	1.86961
204971432	chr1:204971432:A:T	1.88178e-10	1.29886	3.73762	7.4802e-05	1.5666	3.82409	4.82295e-07	0.784506	3.50543
204971487	chr1:204971487:G:A	6.08616e-14	-2.04875	-0.951314	2.04735e-08	-2.00465	-0.808129	4.67296e-10	-2.03451	-0.614903
204971575	chr1:204971575:A:G	1.55892e-11	-3.68066e-10	2.54567	4.78171e-06	-3.68066e-10	2.64064	1.17113e-07	-3.68066e-10	2.87452
204971617	chr1:204971617:C:T	5.5885e-11	-3.68066e-10	3.82238	1.44208e-05	-3.68066e-10	3.74452	2.38549e-07	-3.68066e-10	3.58596
204971652	chr1:204971652:T:G	9.84002e-11	1.03214	3.35599	3.34443e-05	1.28639	3.29934	1.75368e-07	0.431121	2.84714
204971833	chr1:204971833:A:G	3.51479e-11	1.1589	2.19975	1.30227e-05	1.41813	2.22441	7.80487e-08	0.614298	1.85441
204971844	chr1:204971844:C:T	2.84744e-12	2.28255	-1.43704	5.03952e-07	1.80111	-1.41054	1.78551e-09	-0.113496	-1.19542
204971915	chr1:204971915:T:C	6.36098e-11	0.386945	3.56491	2.41995e-05	0.624508	3.63767	1.89083e-07	-0.0103187	3.36388
204971999	chr1:204971999:T:A	6.30281e-11	0.329392	3.61328	2.1587e-05	0.557417	3.59052	1.74759e-07	-0.0323829	3.30717
204972012	chr1:204972012:G:A	2.90739e-13	-3.68066e-10	-1.43624	8.10518e-08	-3.68066e-10	-1.43682	1.57427e-09	-3.68066e-10	-1.43483
204972088	chr1:204972088:G:A	2.92201e-13	-3.68066e-10	-1.43123	8.17985e-08	-3.68066e-10	-1.42765	1.5876e-09	-3.68066e-10	-1.4264
204972403	chr1:204972403:T:C	4.01544e-10	1.08648	4.70792	0.000150079	1.29441	4.7926	9.67202e-07	0.476739	4.50905
204972659	chr1:204972659:AG:A	1.74959e-12	-3.68066e-10	0.358468	4.64859e-07	-3.68066e-10	0.309825	8.8061e-09	-3.68066e-10	0.286824
204972947	chr1:204972947:G:C	1.29992e-12	-3.68066e-10	0.0613918	4.05696e-07	-3.68066e-10	0.173695	8.63987e-09	-3.68066e-10	0.267767
204973540	chr1:204973540:A:G	1.53102e-13	-2.07756	-4.18584e-10	4.46334e-08	-2.03343	-4.18584e-10	7.77203e-10	-2.14067	-4.18584e-10
204973706	chr1:204973706:CA:C	4.37186e-13	-3.68066e-10	-1.02831	1.38949e-07	-3.68066e-10	-0.897806	3.00883e-09	-3.68066e-10	-0.787071
204973737	chr1:204973737:C:A	1.53035e-13	-2.078	-4.18584e-10	4.4999e-08	-2.02527	-4.18584e-10	8.44158e-10	-2.05804	-4.18584e-10
204973800	chr1:204973800:C:T	1.37783e-08	3.5883	5.74163	0.00432046	3.80836	5.6386	1.01319e-05	2.40411	4.93071
204973851	chr1:204973851:G:A	1.30642e-08	3.52596	5.75076	0.00408991	3.74498	5.64714	9.67614e-06	2.35095	4.93784
204973968	chr1:204973968:T:C	2.90477e-13	-3.68066e-10	-1.43714	8.14506e-08	-3.68066e-10	-1.43191	1.57039e-09	-3.68066e-10	-1.4373
204973988	chr1:204973988:G:A	1.74264e-13	-0.603415	-1.34468	1.15572e-08	-2.08583	-1.29877	6.01532e-10	-1.14262	-1.25427
204973993	chr1:204973993:C:T	9.76418e-09	3.26151	5.72406	0.00306078	3.47983	5.62244	7.50444e-06	2.11987	4.91476
204974157	chr1:204974157:A:T	1.16334e-08	3.46717	5.69356	0.00364666	3.68723	5.59018	8.69936e-06	2.29828	4.8841
204974234	chr1:204974234:C:T	1.55279e-13	-2.06345	-4.18584e-10	5.04817e-08	-1.9103	-4.18584e-10	8.29101e-10	-2.07603	-4.18584e-10
204974377	chr1:204974377:A:G	1.50683e-13	-2.09349	-4.18584e-10	4.37461e-08	-2.05351	-4.18584e-10	7.82423e-10	-2.13398	-4.18584e-10
204974573	chr1:204974573:A:G	6.93966e-13	-0.566246	-4.18584e-10	9.31705e-08	-1.29748	-4.18584e-10	1.39867e-09	-1.5531	-4.18584e-10
204974774	chr1:204974774:C:T	2.92172e-13	-3.68066e-10	-1.43133	8.11822e-08	-3.68066e-10	-1.43521	1.59788e-09	-3.68066e-10	-1.41994
204974819	chr1:204974819:C:A	4.90183e-14	-1.77939	-1.43708	2.71734e-08	-1.09407	-1.4356	2.09938e-10	-2.03723	-1.41233
204974833	chr1:204974833:AG:A	1.86276e-11	-3.68066e-10	2.72373	5.3889e-06	-3.68066e-10	2.76019	6.65991e-08	-3.68066e-10	2.31007
204974863	chr1:204974863:C:T	4.54996e-14	-1.86122	-1.42974	2.32394e-08	-1.25853	-1.42754	1.91832e-10	-2.1154	-1.42436
204974864	chr1:204974864:A:G	1.04168e-09	1.33657	5.41111	0.000389725	1.56571	5.47558	2.37799e-06	0.715779	5.16961
204974881	chr1:204974881:A:G	2.90439e-13	-3.68066e-10	-1.43727	8.12534e-08	-3.68066e-10	-1.43434	1.57133e-09	-3.68066e-10	-1.4367
204974891	chr1:204974891:A:G	3.27563e-13	-3.68066e-10	-1.31699	8.90098e-08	-3.68066e-10	-1.34316	1.8291e-09	-3.68066e-10	-1.2848
204975058	chr1:204975058:A:G	2.90423e-13	-3.68066e-10	-1.43733	8.12997e-08	-3.68066e-10	-1.43377	1.57096e-09	-3.68066e-10	-1.43693
204975518	chr1:204975518:C:T	1.60558e-13	-2.03001	-4.18584e-10	4.72601e-08	-1.97624	-4.18584e-10	7.7012e-10	-2.14983	-4.18584e-10
204975711	chr1:204975711:A:G	3.59477e-13	-3.68066e-10	-1.22402	9.36096e-08	-3.68066e-10	-1.29278	1.69881e-09	-3.68066e-10	-1.35869
204975897	chr1:204975897:G:A	3.44254e-13	-3.68066e-10	-1.26729	9.83558e-08	-3.68066e-10	-1.24332	1.70176e-09	-3.68066e-10	-1.35696
204975946	chr1:204975946:G:A	8.00437e-13	-3.68066e-10	-0.42351	2.41447e-07	-3.68066e-10	-0.34526	5.06872e-09	-3.68066e-10	-0.265533
204975977	chr1:204975977:G:A	1.80846e-13	-1.91102	-4.18584e-10	5.67207e-08	-1.79377	-4.18584e-10	8.0216e-10	-2.10907	-4.18584e-10
204976003	chr1:204976003:T:TTC	1.54972e-13	-2.06542	-4.18584e-10	4.52715e-08	-2.01923	-4.18584e-10	7.74253e-10	-2.14448	-4.18584e-10
204976114	chr1:204976114:A:G	2.95311e-13	-3.68066e-10	-1.42064	8.14562e-08	-3.68066e-10	-1.43184	1.58944e-09	-3.68066e-10	-1.42524
204976188	chr1:204976188:T:C	2.36031e-13	-1.69142	0.0467119	5.35833e-08	-2.1481	0.297432	1.60034e-09	-2.13635	0.717939
204976225	chr1:204976225:C:A	9.67382e-13	-3.68066e-10	-0.234075	2.93795e-07	-3.68066e-10	-0.149028	6.21219e-09	-3.68066e-10	-0.0621073
204976330	chr1:204976330:T:C	5.87371e-14	-1.89608	-1.13951	1.58508e-08	-2.05183	-1.01685	3.6526e-10	-2.09567	-0.800096
204976490	chr1:204976490:G:A	3.63325e-12	0.89848	0.190734	5.56365e-07	0.606435	-0.116919	1.10518e-09	-1.03948	-0.749131
204976497	chr1:204976497:C:G	4.37822e-13	-3.68066e-10	-1.02686	1.31828e-07	-3.68066e-10	-0.950413	2.13813e-09	-3.68066e-10	-1.12869
204976537	chr1:204976537:G:A	9.67706e-14	-1.89024	-0.646089	2.82402e-08	-2.0569	-0.434265	7.44522e-10	-2.09259	-0.0910448
204976591	chr1:204976591:C:A	4.52227e-11	-3.68066e-10	3.61069	1.23207e-05	-3.68066e-10	3.58713	1.45868e-07	-3.68066e-10	3.09408
204976618	chr1:204976618:G:C	2.11182e-13	-1.79622	0.0402739	5.4257e-08	-2.1455	0.307323	1.70869e-09	-2.08711	0.734213
204976806	chr1:204976806:A:G	1.02512e-13	-1.7534	-0.72529	2.28588e-08	-2.14897	-0.553605	6.16739e-10	-2.1083	-0.263631
204977025	chr1:204977025:C:T	1.18111e-12	-3.68066e-10	-0.0344616	3.93869e-07	-3.68066e-10	0.144109	8.68416e-09	-3.68066e-10	0.27288
204977212	chr1:204977212:T:C	3.1066e-13	-3.68066e-10	-1.36997	8.66787e-08	-3.68066e-10	-1.3697	1.64142e-09	-3.68066e-10	-1.39306
204977259	chr1:204977259:C:T	8.78646e-14	-1.77117	-0.861703	1.9475e-08	-2.14798	-0.714802	5.15296e-10	-2.10225	-0.449389
204977540	chr1:204977540:T:C	6.2965e-14	-1.8198	-1.14629	1.47096e-08	-2.11135	-1.03206	3.4305e-10	-2.13796	-0.820545
204977636	chr1:204977636:T:C	2.11551e-13	-1.70887	-0.0453292	4.8414e-08	-2.14908	0.196963	1.43265e-09	-2.13079	0.601698
204977879	chr1:204977879:C:T	9.11462e-14	-1.95032	-0.645878	2.0218e-08	-2.04626	-0.779076	6.7406e-10	-1.4727	-0.810355
204978045	chr1:204978045:C:T	2.90487e-13	-3.68066e-10	-1.43711	8.11826e-08	-3.68066e-10	-1.43521	1.57206e-09	-3.68066e-10	-1.43623
204978574	chr1:204978574:G:A	8.92445e-14	-1.95417	-0.663122	2.02299e-08	-2.05444	-0.770309	6.65891e-10	-1.49689	-0.798358
204979110	chr1:204979110:C:T	7.96802e-13	-3.68066e-10	-0.428062	2.39055e-07	-3.68066e-10	-0.355214	5.11582e-09	-3.68066e-10	-0.256284
204979607	chr1:204979607:A:G	5.53494e-14	-1.8882	-1.20681	1.45101e-08	-2.05274	-1.10433	3.24264e-10	-2.09682	-0.917994
204979828	chr1:204979828:A:T	1.60276e-13	-2.03177	-4.18584e-10	4.73332e-08	-1.9747	-4.18584e-10	7.7039e-10	-2.14948	-4.18584e-10
204979924	chr1:204979924:C:A	2.90431e-13	-3.68066e-10	-1.4373	8.13744e-08	-3.68066e-10	-1.43285	1.57055e-09	-3.68066e-10	-1.43719
204980211	chr1:204980211:A:G	3.69509e-13	-3.68066e-10	-1.19649	1.04216e-07	-3.68066e-10	-1.18545	1.9543e-09	-3.68066e-10	-1.21859
204980639	chr1:204980639:T:C	8.55563e-14	-1.3555	-1.30399	4.67168e-08	-0.726681	-1.26112	4.36767e-10	-1.54354	-1.17343
204980698	chr1:204980698:T:C	4.19747e-10	6.44918	-0.61044	1.30271e-06	1.87787	-0.53758	2.1464e-08	2.02633	-0.848573
204980984	chr1:204980984:C:T	1.57209e-13	-2.05109	-4.18584e-10	4.62707e-08	-1.9974	-4.18584e-10	7.7227e-10	-2.14704	-4.18584e-10
204981090	chr1:204981090:A:G	1.42403e-13	-2.15001	-4.18584e-10	4.03238e-08	-2.13497	-4.18584e-10	8.33446e-10	-2.07081	-4.18584e-10
204981188	chr1:204981188:G:A	1.42458e-13	-2.14962	-4.18584e-10	4.04543e-08	-2.13174	-4.18584e-10	8.00151e-10	-2.11158	-4.18584e-10
204981620	chr1:204981620:C:T	1.85994e-12	-3.68066e-10	0.419632	4.90261e-07	-3.68066e-10	0.363028	9.24066e-09	-3.68066e-10	0.334992
204981684	chr1:204981684:G:A	1.557e-13	-2.06074	-4.18584e-10	4.01519e-08	-2.13924	-4.18584e-10	7.87896e-10	-2.12701	-4.18584e-10
204982010	chr1:204982010:C:T	1.62442e-13	-2.01835	-4.18584e-10	4.81551e-08	-1.95748	-4.18584e-10	7.69908e-10	-2.1501	-4.18584e-10
204982056	chr1:204982056:CT:C	9.96074e-14	-1.6024	-0.905027	1.90789e-08	-2.14453	-0.738795	4.77478e-10	-2.139	-0.488858
204982856	chr1:204982856:T:TG	1.93027e-13	-1.84584	-4.18584e-10	6.18807e-08	-1.7067	-4.18584e-10	8.24561e-10	-2.08152	-4.18584e-10
204983597	chr1:204983597:C:T	2.2232e-12	-3.68066e-10	0.598034	6.12977e-07	-3.68066e-10	0.586417	1.11314e-08	-3.68066e-10	0.52115
204983609	chr1:204983609:T:C	1.00532e-12	-0.49693	0.30132	6.98848e-07	0.353545	0.363978	3.40127e-09	-0.893669	0.229197
204984218	chr1:204984218:A:G	3.25815e-13	-3.68066e-10	-1.32234	8.52208e-08	-3.68066e-10	-1.38666	1.59961e-09	-3.68066e-10	-1.41886
204984316	chr1:204984316:A:T	4.63746e-14	-1.84785	-1.42407	1.07192e-08	-2.07179	-1.38808	2.12624e-10	-2.11961	-1.31724
204984523	chr1:204984523:C:T	4.69227e-14	-1.83916	-1.42101	1.07064e-08	-2.07768	-1.38339	2.13759e-10	-2.12329	-1.30823
204984599	chr1:204984599:C:T	3.27752e-12	1.44928	-0.463105	5.04601e-07	1.11089	-0.719033	1.14632e-09	-0.701708	-1.05035
204984772	chr1:204984772:A:G	3.51711e-13	-3.68066e-10	-1.24586	9.00881e-08	-3.68066e-10	-1.33112	1.66324e-09	-3.68066e-10	-1.37985
204984838	chr1:204984838:C:T	2.9475e-13	-3.68066e-10	-1.42254	8.15763e-08	-3.68066e-10	-1.43037	1.5953e-09	-3.68066e-10	-1.42156
204984971	chr1:204984971:T:C	3.04622e-13	-3.68066e-10	-1.3896	9.86124e-08	-3.68066e-10	-1.24071	1.86116e-09	-3.68066e-10	-1.26742
204984973	chr1:204984973:G:A	3.04862e-13	-3.68066e-10	-1.38881	9.87672e-08	-3.68066e-10	-1.23914	1.8639e-09	-3.68066e-10	-1.26595
204985082	chr1:204985082:T:A	1.76491e-12	-3.68066e-10	0.36719	4.67351e-07	-3.68066e-10	0.31517	8.81683e-09	-3.68066e-10	0.288042
204985865	chr1:204985865:A:G	6.08545e-14	-1.56399	-1.43619	2.94696e-08	-1.02203	-1.42652	2.87425e-10	-1.72039	-1.41503
204986191	chr1:204986191:G:A	5.44358e-12	0.575173	0.91835	7.13505e-07	0.213619	0.524661	2.52943e-09	-0.92078	-0.0398457
204986201	chr1:204986201:A:G	4.91806e-12	0.530738	0.861263	6.46004e-07	0.166537	0.472359	2.34432e-09	-0.950832	-0.0857923
204986288	chr1:204986288:G:A	5.74996e-12	0.621808	0.926472	7.45515e-07	0.25177	0.530396	2.62742e-09	-0.889358	-0.0332607
204986362	chr1:204986362:C:T	1.70976e-13	-1.96714	-4.18584e-10	5.16907e-08	-1.88663	-4.18584e-10	7.72877e-10	-2.14626	-4.18584e-10
204986574	chr1:204986574:C:A	3.92892e-11	-3.68066e-10	3.47004	1.09365e-05	-3.68066e-10	3.46795	1.3311e-07	-3.68066e-10	3.00255
204986588	chr1:204986588:G:A	5.44384e-14	-1.73812	-1.37348	1.11842e-08	-2.1176	-1.29981	2.34617e-10	-2.14323	-1.1952
204987197	chr1:204987197:G:C	2.23166e-12	0.706139	-0.104307	3.27319e-07	0.344599	-0.385574	1.26972e-09	-0.835122	-0.8147
204987917	chr1:204987917:C:CACAG	1.33289e-13	-0.779376	-1.43677	6.05935e-08	-0.301241	-1.42648	4.44796e-10	-1.27911	-1.41965
204987927	chr1:204987927:A:T	5.58867e-14	-1.99259	-1.09275	1.63218e-08	-1.93994	-1.09947	2.63616e-10	-2.14968	-1.0722
204988045	chr1:204988045:A:G	1.26054e-13	-1.88205	-0.389907	2.75514e-08	-2.00559	-0.510265	9.73214e-10	-1.36363	-0.55214
204988448	chr1:204988448:A:G	3.75971e-13	-3.68066e-10	-1.17916	9.58978e-08	-3.68066e-10	-1.26863	1.67476e-09	-3.68066e-10	-1.37295
204988640	chr1:204988640:G:C	2.0942e-13	-1.76432	-4.18584e-10	4.64486e-08	-1.99356	-4.18584e-10	8.55728e-10	-2.04442	-4.18584e-10
204988981	chr1:204988981:G:T	6.6006e-13	-3.68066e-10	-0.616338	1.8501e-07	-3.68066e-10	-0.611497	3.5193e-09	-3.68066e-10	-0.63036
204989016	chr1:204989016:T:A	3.54621e-13	-3.68066e-10	-1.23762	9.67545e-08	-3.68066e-10	-1.25973	1.69714e-09	-3.68066e-10	-1.35968
204989017	chr1:204989017:C:T	3.54581e-13	-3.68066e-10	-1.23773	9.67428e-08	-3.68066e-10	-1.25985	1.69698e-09	-3.68066e-10	-1.35977
204989249	chr1:204989249:G:A	2.9391e-13	-3.68066e-10	-1.42539	8.36072e-08	-3.68066e-10	-1.40578	1.59104e-09	-3.68066e-10	-1.42423
204989273	chr1:204989273:G:A	1.77325e-13	-1.93068	-4.18584e-10	5.37876e-08	-1.84687	-4.18584e-10	7.77778e-10	-2.13993	-4.18584e-10
204989306	chr1:204989306:G:A	1.19887e-12	-3.68066e-10	-0.0195334	3.20942e-07	-3.68066e-10	-0.0606478	6.04113e-09	-3.68066e-10	-0.0900299
204989432	chr1:204989432:G:A	2.91956e-13	-3.68066e-10	-1.43206	8.23612e-08	-3.68066e-10	-1.42079	1.57573e-09	-3.68066e-10	-1.4339
204989514	chr1:204989514:C:T	1.4496e-11	3.89309	-1.42013	1.47232e-07	0.575145	-1.41505	2.44919e-09	0.444406	-1.43727
204989886	chr1:204989886:T:C	1.21637e-11	3.6848	-1.38726	1.01811e-07	0.169499	-1.37829	2.02366e-09	0.244811	-1.42852
204989915	chr1:204989915:C:T	1.60875e-13	-2.02804	-4.18584e-10	4.70935e-08	-1.97977	-4.18584e-10	7.70244e-10	-2.14967	-4.18584e-10
204989916	chr1:204989916:C:T	3.16603e-13	-3.68066e-10	-1.35102	9.28057e-08	-3.68066e-10	-1.3014	1.79174e-09	-3.68066e-10	-1.30543
204989939	chr1:204989939:G:A	1.20482e-12	-3.68066e-10	-0.0145789	4.12298e-07	-3.68066e-10	0.189836	8.83582e-09	-3.68066e-10	0.290193
204990147	chr1:204990147:C:T	6.62476e-14	-2.05296	-0.862311	1.7292e-08	-2.13126	-0.85041	3.29701e-10	-2.14618	-0.852009
204990182	chr1:204990182:G:A	1.59578e-13	-2.03614	-4.18584e-10	5.60291e-08	-1.80604	-4.18584e-10	9.57422e-10	-1.93213	-4.18584e-10
204990314	chr1:204990314:G:T	3.16607e-13	-3.68066e-10	-1.35101	8.92465e-08	-3.68066e-10	-1.34051	1.80845e-09	-3.68066e-10	-1.29615
204990360	chr1:204990360:A:G	2.90442e-13	-3.68066e-10	-1.43726	8.11869e-08	-3.68066e-10	-1.43516	1.57118e-09	-3.68066e-10	-1.4368
204990430	chr1:204990430:C:T	7.03205e-14	-1.99688	-0.858724	1.60202e-08	-2.0583	-0.999759	2.62904e-10	-2.03216	-1.19242
204990441	chr1:204990441:A:G	3.07354e-13	-3.68066e-10	-1.38067	8.45826e-08	-3.68066e-10	-1.39418	1.74289e-09	-3.68066e-10	-1.33308
204990735	chr1:204990735:G:C	2.91002e-13	-3.68066e-10	-1.43534	8.18537e-08	-3.68066e-10	-1.42698	1.57173e-09	-3.68066e-10	-1.43645
204991043	chr1:204991043:G:A	1.58937e-13	-2.04016	-4.18584e-10	4.64568e-08	-1.99339	-4.18584e-10	7.71056e-10	-2.14862	-4.18584e-10
204991277	chr1:204991277:C:T	2.90437e-13	-3.68066e-10	-1.43728	8.12138e-08	-3.68066e-10	-1.43482	1.5711e-09	-3.68066e-10	-1.43685
204991317	chr1:204991317:A:G	1.58383e-13	-2.04365	-4.18584e-10	4.63063e-08	-1.99663	-4.18584e-10	7.71435e-10	-2.14812	-4.18584e-10
204991645	chr1:204991645:C:T	1.2572e-13	-1.75109	-0.523523	2.45662e-08	-1.918	-0.712543	1.00625e-09	-1.12457	-0.757825
204991802	chr1:204991802:G:A	5.0291e-13	-0.743021	-0.145236	3.4655e-08	-2.0298	-0.256667	2.81247e-09	-0.527438	-0.327119
204992305	chr1:204992305:C:T	3.1242e-13	-3.68066e-10	-1.36432	8.79828e-08	-3.68066e-10	-1.35477	1.77646e-09	-3.68066e-10	-1.314
204993053	chr1:204993053:G:A	3.48626e-13	-3.68066e-10	-1.25467	9.47583e-08	-3.68066e-10	-1.28058	2.04222e-09	-3.68066e-10	-1.17458
204993116	chr1:204993116:G:A	3.59257e-13	-3.68066e-10	-1.22463	9.31573e-08	-3.68066e-10	-1.29762	1.68324e-09	-3.68066e-10	-1.3679
204993154	chr1:204993154:G:A	7.69076e-13	-3.68066e-10	-0.463478	2.12022e-07	-3.68066e-10	-0.475219	3.91854e-09	-3.68066e-10	-0.522903
204993222	chr1:204993222:C:T	1.48683e-11	3.68099	-1.18267	1.69328e-07	0.419169	-1.11924	2.49184e-09	0.317337	-1.29294
204993243	chr1:204993243:T:C	4.41127e-14	-1.88537	-1.43655	9.79691e-09	-2.1168	-1.43304	2.02017e-10	-2.0594	-1.42862
204993409	chr1:204993409:G:C	4.28458e-12	-3.68066e-10	1.25411	1.33446e-06	-3.68066e-10	1.36437	2.55246e-08	-3.68066e-10	1.35102
204993532	chr1:204993532:G:A	5.03738e-12	0.725054	0.69092	6.72822e-07	0.205463	0.474109	1.27997e-09	-1.2504	-0.391384
204993534	chr1:204993534:A:G	5.3033e-14	-2.02208	-1.11567	1.14244e-08	-2.13261	-1.26355	4.09887e-10	-1.38868	-1.39181
204993741	chr1:204993741:G:A	2.90463e-13	-3.68066e-10	-1.43719	8.10155e-08	-3.68066e-10	-1.43727	1.57226e-09	-3.68066e-10	-1.4361
204994186	chr1:204994186:C:T	3.4668e-13	-3.68066e-10	-1.26027	9.42836e-08	-3.68066e-10	-1.2856	2.02771e-09	-3.68066e-10	-1.18171
204994474	chr1:204994474:T:C	2.02404e-12	1.72964	-1.22546	1.21561e-07	0.26024	-1.29174	5.90919e-10	-1.04848	-1.36622
204994949	chr1:204994949:C:T	3.53803e-14	-2.11307	-1.42944	1.08426e-08	-2.06676	-1.38167	2.33501e-10	-2.03111	-1.31208
204995171	chr1:204995171:G:T	2.9067e-13	-3.68066e-10	-1.43648	8.16027e-08	-3.68066e-10	-1.43005	1.5706e-09	-3.68066e-10	-1.43717
204995185	chr1:204995185:C:T	1.53936e-12	-3.68066e-10	0.230455	6.30588e-07	-3.68066e-10	0.614743	1.20816e-08	-3.68066e-10	0.603059
204995546	chr1:204995546:G:A	2.9067e-13	-3.68066e-10	-1.43648	8.16027e-08	-3.68066e-10	-1.43005	1.5706e-09	-3.68066e-10	-1.43717
204996288	chr1:204996288:A:G	2.91089e-13	-3.68066e-10	-1.43504	8.15126e-08	-3.68066e-10	-1.43115	1.57315e-09	-3.68066e-10	-1.43554
204996292	chr1:204996292:G:A	2.93032e-13	-3.68066e-10	-1.42839	8.10392e-08	-3.68066e-10	-1.43698	1.57379e-09	-3.68066e-10	-1.43514
204996396	chr1:204996396:T:C	4.45246e-14	-1.88444	-1.42818	1.00823e-08	-2.11476	-1.40636	2.07849e-10	-2.06153	-1.39804
204996626	chr1:204996626:T:C	1.18954e-13	-1.52507	-0.804854	2.03491e-08	-1.84798	-0.970895	8.72859e-10	-1.06441	-0.960193
204996910	chr1:204996910:T:C	1.70362e-13	-1.97074	-4.18584e-10	1.0994e-07	-1.13198	-4.18584e-10	2.15286e-09	-1.12182	-4.18584e-10
204997042	chr1:204997042:T:C	6.53661e-11	5.29217	-1.31308	2.47551e-06	3.3196	-1.33731	8.19022e-09	1.54865	-1.33433
204997274	chr1:204997274:A:G	5.28216e-13	-3.68066e-10	-0.839162	1.36359e-07	-3.68066e-10	-0.916617	2.81124e-09	-3.68066e-10	-0.854994
204997454	chr1:204997454:C:G	1.42887e-13	-2.14661	-4.18584e-10	4.52059e-08	-2.02068	-4.18584e-10	8.02354e-10	-2.10883	-4.18584e-10
204997490	chr1:204997490:G:A	3.07342e-13	-3.68066e-10	-1.38071	8.13753e-08	-3.68066e-10	-1.43284	1.5766e-09	-3.68066e-10	-1.43335
204997514	chr1:204997514:T:G	3.78856e-13	-3.68066e-10	-1.17151	1.07805e-07	-3.68066e-10	-1.15159	2.09701e-09	-3.68066e-10	-1.14811
204997562	chr1:204997562:G:A	5.92988e-12	1.0878	0.491294	7.28133e-07	0.269732	0.488841	1.12673e-08	0.12123	0.412052
204997621	chr1:204997621:A:G	4.02619e-14	-2.14159	-1.27167	1.18614e-08	-2.09401	-1.26461	2.04981e-10	-2.10021	-1.37325
204998032	chr1:204998032:CA:C	6.94161e-13	-1.51732	0.951361	2.3499e-07	-1.44229	1.06992	1.94401e-09	-1.96966	0.745794
204998058	chr1:204998058:A:T	2.34935e-13	-2.09076	0.441399	6.29328e-08	-2.14876	0.458915	1.28472e-09	-1.82406	0.185982
204998128	chr1:204998128:G:A	3.79649e-13	-1.5672	0.397774	1.29407e-07	-1.49822	0.529271	1.12579e-09	-1.98857	0.218436
204998527	chr1:204998527:G:T	4.63949e-14	-1.91895	-1.35253	1.10322e-08	-2.14855	-1.28254	2.28692e-10	-2.14557	-1.21843
204998585	chr1:204998585:G:A	3.3323e-13	-3.68066e-10	-1.29984	8.83288e-08	-3.68066e-10	-1.35084	1.60858e-09	-3.68066e-10	-1.41327
204998730	chr1:204998730:TAA:T	4.35626e-14	-1.8975	-1.43697	9.45418e-09	-2.14985	-1.4356	1.85041e-10	-2.14285	-1.43295
204999063	chr1:204999063:T:C	5.46254e-14	-1.7335	-1.37467	1.20224e-08	-1.93191	-1.41323	2.10996e-10	-2.01658	-1.42796
204999130	chr1:204999130:C:A	2.72472e-13	-0.122021	-1.37911	5.74432e-08	-0.432794	-1.34832	4.35383e-10	-1.49649	-1.22366
204999211	chr1:204999211:C:T	3.61787e-13	0.161581	-1.37919	7.86434e-08	-0.115531	-1.35146	5.31909e-10	-1.28757	-1.23233
204999264	chr1:204999264:C:T	1.60659e-13	-0.663147	-1.36624	5.42961e-08	-0.521325	-1.31613	4.1827e-10	-1.58695	-1.1733
204999414	chr1:204999414:G:A	5.5378e-14	-1.78747	-1.30701	1.20975e-08	-1.97127	-1.36764	2.11182e-10	-2.04757	-1.39609
204999557	chr1:204999557:G:C	3.10931e-13	-3.68066e-10	-1.3691	9.35079e-08	-3.68066e-10	-1.29386	1.71982e-09	-3.68066e-10	-1.3464
204999659	chr1:204999659:T:C	2.6223e-13	-0.238465	-1.30098	6.12899e-08	-0.450974	-1.26532	4.43597e-10	-1.5962	-1.10526
204999817	chr1:204999817:A:G	2.48865e-13	-0.2355	-1.35626	4.92056e-08	-0.611347	-1.32456	4.4528e-10	-1.50123	-1.19644
204999938	chr1:204999938:A:G	2.38861e-13	-0.36493	-1.26786	4.89074e-08	-0.729762	-1.21222	4.85996e-10	-1.57242	-1.03776
204999963	chr1:204999963:T:A	2.62626e-13	-2.11662	0.578681	8.12674e-08	-2.13715	0.702981	1.05563e-09	-1.95854	0.124058
205000189	chr1:205000189:G:A	2.579e-13	-0.236699	-1.3194	5.10188e-08	-0.617071	-1.28264	4.71723e-10	-1.50066	-1.13932
205000242	chr1:205000242:T:G	3.77987e-13	-3.68066e-10	-1.17381	1.09055e-07	-3.68066e-10	-1.14006	2.0941e-09	-3.68066e-10	-1.1495
205000291	chr1:205000291:C:T	3.66204e-13	0.13721	-1.34269	7.34811e-08	-0.222084	-1.3128	5.90399e-10	-1.23096	-1.18461
205000561	chr1:205000561:G:A	3.93435e-13	-0.530088	-0.603663	4.3965e-08	-1.25438	-0.794138	3.1532e-10	-2.02054	-1.02224
205000776	chr1:205000776:G:A	3.07714e-13	-3.68066e-10	-1.3795	8.15136e-08	-3.68066e-10	-1.43114	1.57613e-09	-3.68066e-10	-1.43365
205001020	chr1:205001020:TC:T	3.85278e-13	0.223421	-1.37812	7.61771e-08	-0.145238	-1.35361	5.84363e-10	-1.1773	-1.24855
205001115	chr1:205001115:A:G	3.1041e-13	-0.0162223	-1.35455	5.96722e-08	-0.420139	-1.3229	4.99892e-10	-1.38162	-1.20037
205001174	chr1:205001174:T:C	1.36514e-13	-0.882935	-1.30931	3.1215e-08	-1.07804	-1.31297	2.87874e-10	-1.92261	-1.21124
205001367	chr1:205001367:C:A	3.36121e-13	0.105585	-1.39678	6.33519e-08	-0.308239	-1.37497	5.08051e-10	-1.28543	-1.28036
205001580	chr1:205001580:G:A	4.23919e-13	0.320083	-1.37921	8.28517e-08	-0.0606043	-1.35425	6.21081e-10	-1.11403	-1.25088
205001649	chr1:205001649:T:A	2.67666e-13	-0.116116	-1.40281	5.14701e-08	-0.512727	-1.37818	4.3516e-10	-1.43274	-1.28793
205002214	chr1:205002214:A:G	3.49767e-13	-0.211701	-1.0397	3.67157e-08	-1.08349	-1.14521	2.86919e-10	-1.91697	-1.22021
205002266	chr1:205002266:G:A	8.2751e-14	-1.29062	-1.40221	1.54977e-08	-1.70197	-1.38924	2.37919e-10	-1.90422	-1.42022
205002285	chr1:205002285:A:G	3.29199e-13	-0.146841	-1.16517	6.31752e-08	-0.553397	-1.1326	5.39641e-10	-1.45079	-1.05468
205002324	chr1:205002324:A:G	3.35776e-13	-0.120019	-1.17221	6.41275e-08	-0.533569	-1.13747	5.43312e-10	-1.44023	-1.05846
205002327	chr1:205002327:T:C	2.90458e-13	-3.68066e-10	-1.43721	8.10679e-08	-3.68066e-10	-1.43662	1.58328e-09	-3.68066e-10	-1.42912
205002377	chr1:205002377:G:A	3.18674e-13	-3.68066e-10	-1.3445	8.26248e-08	-3.68066e-10	-1.4176	1.59452e-09	-3.68066e-10	-1.42205
205002425	chr1:205002425:A:G	2.85814e-13	-0.222535	-1.23079	5.42414e-08	-0.630232	-1.20823	4.67895e-10	-1.51399	-1.13414
205002576	chr1:205002576:T:C	2.91142e-13	-3.68066e-10	-1.43486	8.10258e-08	-3.68066e-10	-1.43714	1.57548e-09	-3.68066e-10	-1.43406
205003160	chr1:205003160:G:T	5.52889e-14	-1.68129	-1.4148	1.60742e-08	-1.63816	-1.41653	2.77862e-10	-1.73599	-1.43326
205003289	chr1:205003289:A:G	3.52596e-12	-3.68066e-10	1.05924	8.37753e-07	-3.68066e-10	0.898814	1.163e-08	-3.68066e-10	0.564966
205003456	chr1:205003456:G:A	4.13528e-13	-3.68066e-10	-1.08394	1.01733e-07	-3.68066e-10	-1.20956	1.7159e-09	-3.68066e-10	-1.34868
205003528	chr1:205003528:A:T	3.60294e-13	-1.89664	0.674894	8.47667e-08	-2.14932	0.757318	1.14038e-09	-2.06375	0.306491
205003718	chr1:205003718:C:T	4.76522e-13	-3.68066e-10	-0.942155	1.42607e-07	-3.68066e-10	-0.871814	2.83804e-09	-3.68066e-10	-0.845508
205003775	chr1:205003775:G:A	7.58498e-13	-3.68066e-10	-0.477328	1.736e-07	-3.68066e-10	-0.675154	3.22306e-09	-3.68066e-10	-0.718288
205003877	chr1:205003877:C:T	3.00256e-13	-3.68066e-10	-1.40403	8.10491e-08	-3.68066e-10	-1.43686	1.57348e-09	-3.68066e-10	-1.43533
205004010	chr1:205004010:A:G	1.74231e-13	-0.537414	-1.41087	1.89522e-08	-1.50177	-1.38822	1.08172e-09	-0.435355	-1.37471
205004046	chr1:205004046:T:C	4.89643e-14	-2.14392	-1.07366	1.2918e-08	-2.09144	-1.18185	2.17313e-10	-2.0928	-1.32224
205004481	chr1:205004481:G:A	3.87263e-14	-2.1392	-1.31295	1.0526e-08	-2.13431	-1.34375	2.12499e-10	-2.01781	-1.41963
205004699	chr1:205004699:G:A	3.74411e-13	-3.68066e-10	-1.18331	1.00726e-07	-3.68066e-10	-1.21951	1.91256e-09	-3.68066e-10	-1.24018
205004702	chr1:205004702:T:G	6.32555e-13	-3.68066e-10	-0.658901	1.56311e-07	-3.68066e-10	-0.780061	3.09019e-09	-3.68066e-10	-0.760387
205004753	chr1:205004753:C:T	4.36703e-13	0.0055762	-1.03499	3.62166e-08	-1.15068	-1.09171	2.3025e-09	0.0888852	-1.14351
205004794	chr1:205004794:G:A	4.63599e-13	-0.0122449	-0.957403	3.86052e-08	-1.16184	-1.01668	2.44214e-09	0.0812666	-1.07701
205004883	chr1:205004883:G:A	6.5019e-12	0.212588	1.45859	3.61972e-07	-0.944425	1.00408	4.1692e-09	-0.423655	-0.037241
205005057	chr1:205005057:G:A	4.64792e-13	0.0449507	-1.01203	3.80505e-08	-1.12281	-1.07018	2.44686e-09	0.130239	-1.12405
205005270	chr1:205005270:ATTC:A	7.79997e-14	-2.02932	-0.722643	1.90148e-08	-2.10869	-0.778006	3.41365e-10	-2.04132	-0.922109
205005389	chr1:205005389:G:A	3.02096e-13	-3.68066e-10	-1.39792	8.16063e-08	-3.68066e-10	-1.43	1.58684e-09	-3.68066e-10	-1.42687
205005643	chr1:205005643:C:T	2.48518e-13	-1.59315	-4.18584e-10	4.02027e-08	-2.13798	-4.18584e-10	8.22163e-10	-2.08444	-4.18584e-10
205005671	chr1:205005671:C:G	2.93126e-13	-3.68066e-10	-1.42806	8.1011e-08	-3.68066e-10	-1.43732	1.57811e-09	-3.68066e-10	-1.43239
205006240	chr1:205006240:T:G	7.25356e-14	-1.97381	-0.850779	1.53077e-08	-2.02373	-1.07982	2.13832e-10	-2.14924	-1.28195
205006607	chr1:205006607:G:A	1.05877e-11	0.603198	1.55559	5.28798e-07	-0.652614	1.09131	6.30208e-09	-0.075107	0.0273665
205006810	chr1:205006810:T:G	7.15321e-14	-1.92989	-0.908635	1.68608e-08	-2.14473	-0.86219	2.68643e-10	-2.09997	-1.10302
205006841	chr1:205006841:A:G	6.53199e-13	-0.626786	-4.18584e-10	1.13747e-07	-1.09794	-4.18584e-10	1.53091e-09	-1.46276	-4.18584e-10
205006852	chr1:205006852:A:G	7.28924e-14	-2.14932	-0.670365	1.60992e-08	-2.07943	-0.973712	2.986e-10	-1.84339	-1.25388
205006924	chr1:205006924:A:T	8.86569e-13	-3.68066e-10	-0.32131	4.4208e-07	-3.68066e-10	0.259582	8.81254e-09	-3.68066e-10	0.287555
205007010	chr1:205007010:G:A	7.10689e-12	-0.477274	2.23743	2.6192e-07	-1.56497	1.30111	1.69297e-09	-1.42478	0.0626396
205007078	chr1:205007078:T:C	1.09896e-13	-1.95238	-0.456747	2.31353e-08	-2.14268	-0.547871	3.12192e-10	-2.06815	-0.984606
205007136	chr1:205007136:G:C	1.93431e-13	-1.19235	-0.651394	2.03558e-08	-1.78306	-1.03548	3.75929e-10	-1.60068	-1.26629
205007230	chr1:205007230:T:TA	7.57228e-14	-1.81215	-0.969443	1.58636e-08	-2.14841	-0.919474	2.49036e-10	-2.13814	-1.14064
205007235	chr1:205007235:T:A	4.17221e-13	-1.44329	0.368241	4.97598e-08	-2.01437	0.0896642	7.79286e-10	-1.84781	-0.290185
205007244	chr1:205007244:C:A	6.80025e-14	-1.92905	-0.960077	1.61178e-08	-2.14521	-0.906771	2.61086e-10	-2.10127	-1.13026
205007350	chr1:205007350:A:AAC	7.71205e-14	-1.59114	-1.17216	1.22308e-08	-2.10872	-1.21923	1.90222e-10	-2.15003	-1.39816
205007655	chr1:205007655:A:G	6.40355e-14	-1.51192	-1.43731	1.00885e-08	-2.09417	-1.42634	2.0353e-10	-2.14526	-1.33531
205007782	chr1:205007782:A:G	1.22959e-13	-0.901087	-1.39573	1.34051e-08	-1.80185	-1.43443	2.08793e-10	-2.10322	-1.35181
205008543	chr1:205008543:C:T	8.48757e-12	0.269465	1.66822	5.83028e-07	-0.896305	1.43263	7.86959e-09	-0.352273	0.526658
205008559	chr1:205008559:G:A	1.20373e-11	0.543243	1.74385	5.59794e-07	-0.838226	1.33389	6.78042e-09	-0.217392	0.24281
205008628	chr1:205008628:T:C	4.91838e-13	-0.208445	-0.702075	7.68767e-08	-0.867915	-0.621791	2.75683e-09	-0.173754	-0.700785
205008640	chr1:205008640:C:T	6.45524e-14	-1.57136	-1.36984	1.00308e-08	-2.11069	-1.41555	1.83439e-10	-2.14938	-1.43512
205008671	chr1:205008671:A:G	9.98127e-14	-1.97138	-0.533995	2.29476e-08	-2.15013	-0.548566	5.90436e-10	-1.92956	-0.48595
205008814	chr1:205008814:G:T	4.43135e-13	-3.68066e-10	-1.01479	1.51964e-07	-3.68066e-10	-0.808265	2.64918e-09	-3.68066e-10	-0.914371
205008954	chr1:205008954:A:C	1.43554e-13	-2.14195	-4.18584e-10	4.29329e-08	-2.07227	-4.18584e-10	8.45666e-10	-2.05625	-4.18584e-10
205009079	chr1:205009079:C:T	1.4428e-13	-2.13691	-4.18584e-10	4.50194e-08	-2.02482	-4.18584e-10	7.82538e-10	-2.13383	-4.18584e-10
205009314	chr1:205009314:T:TCTG	1.16654e-13	-1.65881	-0.690643	4.22849e-08	-1.38121	-0.706271	5.02121e-10	-1.90743	-0.670105
205009317	chr1:205009317:G:GCTT	7.91266e-14	-1.90226	-0.835359	2.05677e-08	-1.72746	-1.08073	4.45308e-10	-1.40215	-1.29546
205009576	chr1:205009576:G:A	1.41202e-13	-1.68929	-0.469187	2.81163e-08	-1.9987	-0.496855	6.825e-10	-1.23288	-1.03773
205009818	chr1:205009818:C:A	1.23803e-12	0.0126105	-4.18584e-10	2.15019e-07	-0.461185	-4.18584e-10	2.50227e-09	-0.971421	-4.18584e-10
205009943	chr1:205009943:A:G	1.34434e-12	0.496014	-0.401021	1.25274e-07	-0.628103	-0.373303	4.11235e-09	-0.00694844	-0.467678
205010325	chr1:205010325:C:T	8.56371e-14	-1.96358	-0.694974	2.06083e-08	-1.83605	-0.970166	4.07135e-10	-1.5642	-1.22303
205010555	chr1:205010555:T:C	2.97581e-13	-3.68066e-10	-1.41298	9.26261e-08	-3.68066e-10	-1.30334	1.89364e-09	-3.68066e-10	-1.25012
205010564	chr1:205010564:G:A	8.10351e-14	-2.00432	-0.709469	1.94939e-08	-1.88014	-0.98167	3.78368e-10	-1.62945	-1.23106
205010601	chr1:205010601:T:A	4.17213e-13	-3.68066e-10	-1.07507	1.34675e-07	-3.68066e-10	-0.929044	3.4156e-09	-3.68066e-10	-0.660268
205010624	chr1:205010624:G:A	8.01183e-13	-0.523131	0.100552	4.28239e-08	-1.84384	-0.230972	6.64497e-08	2.52072	-0.212893
205010881	chr1:205010881:C:T	5.83885e-13	-3.68066e-10	-0.738963	1.84943e-07	-3.68066e-10	-0.611862	3.33973e-09	-3.68066e-10	-0.68273
205011420	chr1:205011420:C:T	2.94659e-13	-3.68066e-10	-1.42285	8.48099e-08	-3.68066e-10	-1.3915	1.70561e-09	-3.68066e-10	-1.3547
205011448	chr1:205011448:G:A	6.50456e-14	-1.5883	-1.34528	1.0019e-08	-2.11935	-1.40808	1.83234e-10	-2.15008	-1.43553
205011779	chr1:205011779:G:A	1.52619e-13	-1.09029	-0.990433	1.79738e-08	-1.89101	-1.05199	5.90629e-10	-1.36333	-1.05186
205011807	chr1:205011807:C:T	2.23561e-12	-1.37488	1.97848	6.92897e-07	-0.867294	1.57627	4.80313e-09	-1.50161	1.18226
205012004	chr1:205012004:G:A	8.41808e-14	-1.88568	-0.790023	2.21074e-08	-1.67567	-1.06033	4.85919e-10	-1.3289	-1.28143
205012123	chr1:205012123:A:G	1.15834e-13	-2.05969	-0.296819	2.52137e-08	-1.9464	-0.658126	4.43499e-10	-1.70879	-0.992891
205012228	chr1:205012228:A:G	4.03396e-13	-3.68066e-10	-1.10875	1.34795e-07	-3.68066e-10	-0.928154	3.10441e-09	-3.68066e-10	-0.755797
205012461	chr1:205012461:A:T	4.06893e-13	-3.68066e-10	-1.10012	1.13453e-07	-3.68066e-10	-1.10052	2.12908e-09	-3.68066e-10	-1.13293
205012474	chr1:205012474:G:A	1.76862e-12	-3.68066e-10	0.369287	3.81865e-07	-3.68066e-10	0.113158	4.84351e-09	-3.68066e-10	-0.310981
205012926	chr1:205012926:C:T	7.0524e-14	-1.52045	-1.33227	1.64193e-08	-1.6863	-1.34715	2.55943e-10	-1.90267	-1.34875
205013051	chr1:205013051:G:A	3.38991e-13	-3.68066e-10	-1.28269	8.93578e-08	-3.68066e-10	-1.33926	1.61906e-09	-3.68066e-10	-1.40678
205013347	chr1:205013347:G:A	7.02276e-14	-1.52128	-1.33565	1.62424e-08	-1.68895	-1.35533	2.52654e-10	-1.9058	-1.35856
205013585	chr1:205013585:A:G	9.65816e-14	-1.19134	-1.34694	1.73272e-08	-1.70929	-1.27034	4.68945e-10	-1.45954	-1.18635
205013712	chr1:205013712:G:C	4.3065e-13	-3.68066e-10	-1.04337	1.06724e-07	-3.68066e-10	-1.16166	1.98985e-09	-3.68066e-10	-1.20056
205014051	chr1:205014051:G:T	4.04112e-13	-3.68066e-10	-1.10698	1.16104e-07	-3.68066e-10	-1.07742	2.08678e-09	-3.68066e-10	-1.153
205014114	chr1:205014114:G:A	7.6194e-13	-3.68066e-10	-0.4728	2.90423e-07	-3.68066e-10	-0.16057	5.10094e-09	-3.68066e-10	-0.259195
205014275	chr1:205014275:G:C	4.84712e-14	-1.86849	-1.35921	1.22637e-08	-2.01715	-1.30811	2.73593e-10	-1.85995	-1.32479
205014367	chr1:205014367:A:G	9.52283e-14	-2.1203	-0.432089	2.08739e-08	-2.08486	-0.708549	3.49813e-10	-1.8914	-1.04758
205014597	chr1:205014597:T:A	2.91635e-13	-3.68066e-10	-1.43317	8.137e-08	-3.68066e-10	-1.4329	1.58232e-09	-3.68066e-10	-1.42973
205014696	chr1:205014696:A:C	5.14687e-14	-1.96463	-1.20306	1.2231e-08	-2.12801	-1.19993	2.24558e-10	-2.07295	-1.30929
205014877	chr1:205014877:G:A	2.29253e-13	-1.45522	-0.218618	3.72787e-08	-2.07441	-0.139079	5.83759e-10	-2.13971	-0.287179
205014912	chr1:205014912:C:T	3.18998e-13	-3.68066e-10	-1.34348	9.06205e-08	-3.68066e-10	-1.32523	1.68572e-09	-3.68066e-10	-1.36643
205015364	chr1:205015364:C:T	3.74681e-13	-3.68066e-10	-1.18259	9.13777e-08	-3.68066e-10	-1.31691	1.60152e-09	-3.68066e-10	-1.41767
205015444	chr1:205015444:G:A	9.04259e-13	-2.1426	1.84105	2.59821e-07	-1.85516	1.58324	2.48444e-09	-1.82735	0.848771
205015490	chr1:205015490:A:G	4.10756e-13	-3.68066e-10	-1.09067	1.45512e-07	-3.68066e-10	-0.85165	3.05167e-09	-3.68066e-10	-0.772931
205015744	chr1:205015744:A:G	4.36536e-13	-3.68066e-10	-1.0298	1.31245e-07	-3.68066e-10	-0.954847	2.53284e-09	-3.68066e-10	-0.959279
205016022	chr1:205016022:C:G	1.89493e-13	-0.468859	-1.39546	1.01489e-08	-2.08712	-1.42743	2.22713e-10	-2.1405	-1.24999
205016098	chr1:205016098:A:C	1.15437e-12	-2.03869	1.98134	2.92388e-07	-2.12761	1.97379	1.87724e-09	-2.01467	0.755846
205016295	chr1:205016295:T:C	5.27192e-13	-3.68066e-10	-0.841103	1.36198e-07	-3.68066e-10	-0.917798	2.56985e-09	-3.68066e-10	-0.944772
205016863	chr1:205016863:C:T	3.62255e-13	-3.68066e-10	-1.21632	1.06377e-07	-3.68066e-10	-1.16492	1.90465e-09	-3.68066e-10	-1.24432
205017231	chr1:205017231:C:T	1.39643e-13	-2.14201	-0.0275696	4.04233e-08	-2.14222	0.00971978	7.06128e-10	-1.7791	-0.457477
205017322	chr1:205017322:A:G	5.33896e-13	-3.68066e-10	-0.828467	1.3752e-07	-3.68066e-10	-0.908138	2.63087e-09	-3.68066e-10	-0.921306
205017458	chr1:205017458:T:C	5.53469e-14	-1.84065	-1.2544	1.73124e-08	-1.86618	-1.11431	2.54643e-10	-2.11889	-1.13763
205017516	chr1:205017516:A:G	8.26849e-13	-3.68066e-10	-0.391045	3.40551e-07	-3.68066e-10	-0.00134546	7.88176e-09	-3.68066e-10	0.175931
205017540	chr1:205017540:C:A	2.91824e-13	-3.68066e-10	-1.43252	8.20526e-08	-3.68066e-10	-1.42455	1.57794e-09	-3.68066e-10	-1.4325
205017674	chr1:205017674:T:C	2.9398e-13	-3.68066e-10	-1.42516	9.31884e-08	-3.68066e-10	-1.29729	1.87569e-09	-3.68066e-10	-1.25964
205017991	chr1:205017991:G:A	1.3911e-13	-2.13253	-0.0408769	4.01236e-08	-2.13422	-0.00572518	7.2679e-10	-1.77185	-0.435886
205018501	chr1:205018501:T:G	1.56407e-13	-2.12993	0.0737242	4.44652e-08	-2.13257	0.0953627	7.51663e-10	-1.75876	-0.415326
205019055	chr1:205019055:C:A	4.96047e-13	-1.35277	0.45077	6.1151e-08	-2.04086	0.322297	4.75581e-10	-2.14456	-0.487283
205019115	chr1:205019115:AG:A	6.27524e-13	-0.666886	-4.18584e-10	1.26102e-07	-0.99482	-4.18584e-10	1.17422e-09	-1.72802	-4.18584e-10
205019407	chr1:205019407:T:C	1.07554e-12	-0.857379	0.729289	5.50105e-08	-2.0737	0.249312	3.61529e-10	-2.13448	-0.771552
205019854	chr1:205019854:T:C	6.49822e-14	-2.02331	-0.911243	5.31577e-08	-0.979481	-0.879165	3.4757e-10	-2.1493	-0.796114
205019899	chr1:205019899:G:A	2.41305e-13	-1.62261	-4.18584e-10	6.68064e-08	-1.63011	-4.18584e-10	8.45727e-10	-2.05618	-4.18584e-10
205020035	chr1:205020035:T:G	1.27461e-12	-0.816328	0.858055	6.23639e-08	-2.06041	0.361487	3.91161e-10	-2.1283	-0.698954
205020482	chr1:205020482:C:T	9.36653e-13	-3.68066e-10	-0.266355	4.1501e-07	-3.68066e-10	0.196393	1.1388e-08	-3.68066e-10	0.543938
205020488	chr1:205020488:AGAG:A	1.21645e-13	-1.14971	-1.15785	6.74568e-08	-0.450437	-1.16999	3.47227e-10	-1.83414	-1.11226
205020601	chr1:205020601:C:T	1.42049e-12	-3.68066e-10	0.150092	7.79966e-07	-3.68066e-10	0.827341	1.92196e-08	-3.68066e-10	1.06731
205020783	chr1:205020783:C:A	4.96133e-14	-2.03824	-1.16617	3.83239e-08	-1.03501	-1.15083	2.58933e-10	-2.14749	-1.09231
205020951	chr1:205020951:G:T	2.99172e-13	-3.68066e-10	-1.40765	8.39556e-08	-3.68066e-10	-1.40162	1.75843e-09	-3.68066e-10	-1.3242
205021032	chr1:205021032:TAGAG:T	1.37528e-12	-3.68066e-10	0.117744	7.53962e-07	-3.68066e-10	0.793432	1.86988e-08	-3.68066e-10	1.03984
205021704	chr1:205021704:G:C	3.03047e-13	-3.68066e-10	-1.39478	9.33683e-08	-3.68066e-10	-1.29536	1.93195e-09	-3.68066e-10	-1.23009
205021732	chr1:205021732:G:C	5.25203e-14	-1.94073	-1.20674	1.74156e-08	-1.93292	-1.04162	2.6749e-10	-2.13849	-1.0688
205021907	chr1:205021907:G:A	3.19846e-13	-3.68066e-10	-1.34083	9.31799e-08	-3.68066e-10	-1.29738	1.93578e-09	-3.68066e-10	-1.22811
205022132	chr1:205022132:T:C	9.26097e-14	-2.06252	-0.517757	2.37003e-08	-2.07067	-0.595754	3.12861e-10	-2.06171	-0.988911
205022252	chr1:205022252:C:T	3.30864e-13	-3.68066e-10	-1.30696	1.01695e-07	-3.68066e-10	-1.20993	1.75946e-09	-3.68066e-10	-1.32361
205022642	chr1:205022642:C:T	2.11068e-13	-0.444808	-1.31168	1.04886e-08	-2.15006	-1.33155	2.46382e-10	-1.92024	-1.36926
205022984	chr1:205022984:G:GTCC	5.41866e-14	-1.94491	-1.17132	1.83049e-08	-1.9288	-0.995937	2.79638e-10	-2.13814	-1.02474
205022998	chr1:205022998:C:T	1.72095e-12	-3.68066e-10	0.341966	1.00144e-06	-3.68066e-10	1.07729	2.51229e-08	-3.68066e-10	1.33516
205023110	chr1:205023110:T:C	9.14965e-13	-0.289782	-4.18584e-10	7.37606e-08	-1.53109	-4.18584e-10	1.57574e-09	-1.4339	-4.18584e-10
205023365	chr1:205023365:T:C	3.90761e-14	-2.01619	-1.42696	3.38639e-08	-0.936838	-1.37272	2.07367e-10	-2.15012	-1.31176
205023598	chr1:205023598:C:T	3.94063e-13	-1.13216	-4.18584e-10	4.53068e-08	-2.01845	-4.18584e-10	8.8046e-10	-2.01593	-4.18584e-10
205024083	chr1:205024083:C:CA	2.90762e-13	-3.68066e-10	-1.43616	8.51655e-08	-3.68066e-10	-1.38731	1.73176e-09	-3.68066e-10	-1.33948
205024428	chr1:205024428:C:T	3.30259e-13	-3.68066e-10	-1.30879	1.10923e-07	-3.68066e-10	-1.12307	2.59042e-09	-3.68066e-10	-0.936801
205024807	chr1:205024807:A:G	8.7335e-12	-0.885206	2.85146	4.22223e-07	-2.08606	2.29969	1.38153e-09	-2.14451	0.579079
205024982	chr1:205024982:C:A	5.513e-13	-0.114862	-0.681526	2.63348e-08	-1.85521	-0.705806	3.09856e-10	-2.07299	-0.987274
205025103	chr1:205025103:A:G	8.58979e-14	-2.0508	-0.60471	2.18753e-08	-2.05625	-0.690302	2.87259e-10	-2.07304	-1.06295
205025328	chr1:205025328:T:C	7.92517e-13	-3.68066e-10	-0.433454	2.75379e-07	-3.68066e-10	-0.21376	4.87106e-09	-3.68066e-10	-0.30531
205025603	chr1:205025603:T:G	5.10844e-13	-3.68066e-10	-0.872603	1.31497e-07	-3.68066e-10	-0.952928	2.46818e-09	-3.68066e-10	-0.985138
205025885	chr1:205025885:C:T	9.51073e-14	-2.03919	-0.514474	2.44875e-08	-2.04354	-0.590209	3.10959e-10	-2.08634	-0.970371
205026702	chr1:205026702:G:A	4.93832e-13	-3.68066e-10	-0.906472	1.61157e-07	-3.68066e-10	-0.749528	2.9312e-09	-3.68066e-10	-0.813209
205026905	chr1:205026905:G:A	2.67245e-13	-1.87443	0.353926	9.10091e-08	-1.91399	0.593043	1.91275e-09	-1.17648	-0.0636006
205027156	chr1:205027156:AG:A	2.52733e-13	-2.13541	0.55908	6.98206e-08	-2.13588	0.549896	1.16284e-09	-1.74765	0.00989654
205027167	chr1:205027167:A:G	6.18655e-14	-1.95281	-1.0309	5.54761e-08	-0.806997	-1.00896	3.10917e-10	-2.14756	-0.909288
205027968	chr1:205027968:C:T	2.60685e-12	-0.746433	1.50366	1.33971e-07	-2.06628	1.13199	6.7044e-10	-2.14938	-0.139059
205028510	chr1:205028510:T:C	5.88642e-14	-1.97375	-1.05969	5.34662e-08	-0.857748	-0.995111	3.27767e-10	-2.14998	-0.854095
205028800	chr1:205028800:A:G	4.20819e-14	-2.14466	-1.22439	2.13661e-08	-1.48704	-1.28307	2.48423e-10	-2.06263	-1.21861
205028935	chr1:205028935:T:C	3.51443e-13	-3.68066e-10	-1.24662	9.35774e-08	-3.68066e-10	-1.29312	1.64307e-09	-3.68066e-10	-1.39206
205029069	chr1:205029069:A:G	3.26661e-13	-3.68066e-10	-1.31975	1.02349e-07	-3.68066e-10	-1.20352	2.15665e-09	-3.68066e-10	-1.12006
205029213	chr1:205029213:C:T	4.52246e-13	-0.994441	-4.18584e-10	8.49253e-08	-1.39014	-4.18584e-10	9.12104e-10	-1.98062	-4.18584e-10
205029283	chr1:205029283:C:T	1.43507e-13	-2.14229	-4.18584e-10	8.65737e-08	-1.37091	-4.18584e-10	1.03767e-09	-1.85164	-4.18584e-10
205029401	chr1:205029401:G:C	4.79264e-13	-3.68066e-10	-0.936416	1.57552e-07	-3.68066e-10	-0.772157	3.25998e-09	-3.68066e-10	-0.706901
205029514	chr1:205029514:C:T	2.20146e-13	-1.71438	-4.18584e-10	4.26486e-08	-2.07892	-4.18584e-10	7.31032e-09	0.100667	-4.18584e-10
205029822	chr1:205029822:A:T	9.25992e-14	-1.20464	-1.37574	1.81085e-08	-1.53331	-1.40222	4.18788e-10	-1.32472	-1.43429
205029851	chr1:205029851:T:TG	8.00856e-14	-1.28832	-1.43725	1.6398e-08	-1.60059	-1.43416	4.03541e-10	-1.39595	-1.40015
205030157	chr1:205030157:T:C	4.35301e-13	-3.68066e-10	-1.03263	1.35924e-07	-3.68066e-10	-0.919817	2.41453e-09	-3.68066e-10	-1.00712
205030164	chr1:205030164:C:T	1.47308e-13	-1.09973	-1.01641	5.24238e-08	-0.651931	-1.22062	7.10042e-10	-1.17122	-1.05983
205030215	chr1:205030215:C:T	8.71355e-14	-2.1335	-0.507704	3.41002e-08	-1.87715	-0.425454	1.12568e-09	-1.58782	-0.182413
205031010	chr1:205031010:C:T	4.6447e-14	-2.007	-1.26336	2.53776e-08	-1.31835	-1.27969	2.01275e-10	-2.11853	-1.37317
205031041	chr1:205031041:C:T	3.30931e-13	-3.68066e-10	-1.30676	8.22123e-08	-3.68066e-10	-1.4226	1.58179e-09	-3.68066e-10	-1.43006
205031074	chr1:205031074:A:AG	4.87706e-14	-1.84858	-1.37296	9.83794e-09	-2.10952	-1.43614	2.1048e-10	-2.12713	-1.31986
205031187	chr1:205031187:C:T	7.79233e-14	-1.38422	-1.36872	1.49052e-08	-1.73458	-1.39562	3.05713e-10	-1.71689	-1.35685
205031203	chr1:205031203:C:T	2.25636e-13	-1.68975	-4.18584e-10	4.49461e-08	-2.02645	-4.18584e-10	9.42247e-10	-1.94811	-4.18584e-10
205031237	chr1:205031237:C:T	4.40466e-13	-3.68066e-10	-1.02083	1.37677e-07	-3.68066e-10	-0.906998	2.43762e-09	-3.68066e-10	-0.997597
205031348	chr1:205031348:G:A	7.86855e-14	-2.14717	-0.596038	3.48817e-08	-1.73758	-0.542367	8.18462e-10	-1.74377	-0.345181
205031515	chr1:205031515:A:G	5.89419e-14	-1.97912	-1.05299	2.80021e-08	-1.29547	-1.20416	2.09614e-10	-2.11703	-1.33407
205031844	chr1:205031844:T:G	4.40466e-13	-3.68066e-10	-1.02083	1.37677e-07	-3.68066e-10	-0.906998	2.43762e-09	-3.68066e-10	-0.997597
205031930	chr1:205031930:G:T	4.80863e-13	-3.68066e-10	-0.933085	1.09269e-07	-3.68066e-10	-1.1381	2.19454e-09	-3.68066e-10	-1.10265
205031935	chr1:205031935:T:C	1.60717e-13	-1.39744	-0.631585	1.93247e-08	-1.98149	-0.889035	3.55085e-09	0.396567	-1.018
205032204	chr1:205032204:C:T	8.53631e-14	-1.56628	-1.09547	4.64278e-08	-0.716819	-1.27719	1.92543e-10	-2.1496	-1.38646
205032415	chr1:205032415:C:T	3.26031e-13	-3.68066e-10	-1.32168	8.66711e-08	-3.68066e-10	-1.36979	1.66977e-09	-3.68066e-10	-1.37594
205033063	chr1:205033063:A:G	1.20515e-11	2.28828	-4.18584e-10	2.34808e-07	-0.373143	-4.18584e-10	2.89779e-09	-0.824671	-4.18584e-10
205033228	chr1:205033228:G:A	5.8829e-10	7.19019	-1.01388	7.623e-08	-0.344834	-1.15332	2.58596e-09	0.294926	-1.23345
205033750	chr1:205033750:G:T	8.28559e-13	-3.68066e-10	-0.38898	2.76271e-07	-3.68066e-10	-0.210527	4.54202e-09	-3.68066e-10	-0.375249
205033939	chr1:205033939:A:C	8.51813e-13	-3.68066e-10	-0.361301	2.84858e-07	-3.68066e-10	-0.179918	4.67601e-09	-3.68066e-10	-0.346175
205033946	chr1:205033946:A:G	3.5627e-13	-3.68066e-10	-1.23298	9.07852e-08	-3.68066e-10	-1.32341	1.59064e-09	-3.68066e-10	-1.42449
205034104	chr1:205034104:A:G	3.52645e-13	-3.68066e-10	-1.24321	9.22371e-08	-3.68066e-10	-1.30755	1.6746e-09	-3.68066e-10	-1.37304
205034382	chr1:205034382:C:T	8.90562e-13	-3.68066e-10	-0.316815	2.98881e-07	-3.68066e-10	-0.131866	4.89024e-09	-3.68066e-10	-0.301381
205034489	chr1:205034489:ACT:A	5.84024e-14	-1.61647	-1.42484	1.24699e-08	-2.01837	-1.29022	3.27201e-10	-2.05309	-0.952709
205034526	chr1:205034526:T:C	5.55872e-14	-2.06452	-1.02619	1.526e-08	-2.12966	-0.977013	3.63514e-10	-2.12162	-0.778934
205034813	chr1:205034813:G:T	8.89088e-13	-3.68066e-10	-0.318472	3.00375e-07	-3.68066e-10	-0.126879	4.92925e-09	-3.68066e-10	-0.293434
205034830	chr1:205034830:T:C	7.34891e-13	-3.68066e-10	-0.508946	1.7615e-07	-3.68066e-10	-0.660574	3.01395e-09	-3.68066e-10	-0.785369
205034876	chr1:205034876:G:A	3.46872e-13	-3.68066e-10	-1.25971	9.12673e-08	-3.68066e-10	-1.31812	1.66422e-09	-3.68066e-10	-1.37926
205034929	chr1:205034929:C:T	4.72166e-13	-3.68066e-10	-0.951337	1.48986e-07	-3.68066e-10	-0.828056	3.48771e-09	-3.68066e-10	-0.639376
205034946	chr1:205034946:C:T	1.06418e-12	-3.68066e-10	-0.138705	3.37373e-07	-3.68066e-10	-0.01072	5.06001e-09	-3.68066e-10	-0.267253
205035144	chr1:205035144:C:A	1.70711e-13	-0.553341	-1.41536	2.22954e-08	-1.30155	-1.42598	2.02822e-10	-2.07639	-1.40766
205035194	chr1:205035194:C:T	8.89088e-13	-3.68066e-10	-0.318472	3.00375e-07	-3.68066e-10	-0.126879	4.92925e-09	-3.68066e-10	-0.293434
205035535	chr1:205035535:A:G	8.97846e-13	-3.68066e-10	-0.30867	3.03574e-07	-3.68066e-10	-0.116284	4.97817e-09	-3.68066e-10	-0.283559
205035746	chr1:205035746:T:A	4.63684e-13	-3.68066e-10	-0.969465	1.1586e-07	-3.68066e-10	-1.07952	1.76064e-09	-3.68066e-10	-1.32294
205035806	chr1:205035806:G:A	9.09327e-13	-3.68066e-10	-0.295963	3.07759e-07	-3.68066e-10	-0.102594	5.0422e-09	-3.68066e-10	-0.270779
205035830	chr1:205035830:G:A	8.89088e-13	-3.68066e-10	-0.318472	3.00375e-07	-3.68066e-10	-0.126879	4.92925e-09	-3.68066e-10	-0.293434
205035845	chr1:205035845:A:G	5.67243e-13	-3.68066e-10	-0.76788	1.3819e-07	-3.68066e-10	-0.90328	1.96129e-09	-3.68066e-10	-1.21502
205035871	chr1:205035871:G:A	8.53253e-11	5.65607	-1.41052	3.0297e-08	-0.995883	-1.42498	1.97662e-09	-0.0304841	-1.17675
205035984	chr1:205035984:T:A	5.02784e-13	-3.68066e-10	-0.888508	1.60788e-07	-3.68066e-10	-0.751822	2.81841e-09	-3.68066e-10	-0.852447
205036001	chr1:205036001:A:G	8.87759e-13	-3.68066e-10	-0.319968	2.99863e-07	-3.68066e-10	-0.128584	4.92112e-09	-3.68066e-10	-0.295085
205036028	chr1:205036028:G:A	3.42401e-13	-3.68066e-10	-1.27269	9.03584e-08	-3.68066e-10	-1.32813	1.65306e-09	-3.68066e-10	-1.386
205036039	chr1:205036039:T:G	8.89088e-13	-3.68066e-10	-0.318472	3.00375e-07	-3.68066e-10	-0.126879	4.92925e-09	-3.68066e-10	-0.293434
205036087	chr1:205036087:C:T	6.63045e-13	-3.68066e-10	-0.611825	1.92291e-07	-3.68066e-10	-0.572898	3.14557e-09	-3.68066e-10	-0.742627
205036099	chr1:205036099:C:T	6.17194e-14	-1.57142	-1.41465	1.31389e-08	-1.99585	-1.26049	3.57445e-10	-2.0258	-0.891592
205036391	chr1:205036391:G:A	4.94631e-13	-3.68066e-10	-0.904857	1.56982e-07	-3.68066e-10	-0.775776	3.70675e-09	-3.68066e-10	-0.578465
205036394	chr1:205036394:T:C	7.14435e-13	-3.68066e-10	-0.537176	1.47967e-07	-3.68066e-10	-0.834919	2.36963e-09	-3.68066e-10	-1.02589
205036452	chr1:205036452:T:C	6.27716e-14	-1.69796	-1.27121	1.6317e-08	-2.04911	-0.990585	5.04686e-10	-2.07288	-0.49956
205036793	chr1:205036793:A:G	8.92036e-13	-3.68066e-10	-0.315162	3.01483e-07	-3.68066e-10	-0.123196	4.9462e-09	-3.68066e-10	-0.290001
205036949	chr1:205036949:G:T	4.77024e-13	-3.68066e-10	-0.941101	1.50742e-07	-3.68066e-10	-0.816338	3.52973e-09	-3.68066e-10	-0.6274
205037295	chr1:205037295:C:T	4.93729e-13	-3.68066e-10	-0.906681	1.56668e-07	-3.68066e-10	-0.777782	3.69838e-09	-3.68066e-10	-0.580726
205037299	chr1:205037299:G:A	8.18746e-13	-3.68066e-10	-0.400894	2.75133e-07	-3.68066e-10	-0.214656	4.54197e-09	-3.68066e-10	-0.37526
205037322	chr1:205037322:T:C	8.70311e-13	-3.68066e-10	-0.339818	2.93705e-07	-3.68066e-10	-0.149334	4.83036e-09	-3.68066e-10	-0.313699
205037352	chr1:205037352:G:A	9.415e-13	-3.68066e-10	-0.261194	2.16356e-07	-3.68066e-10	-0.454984	3.73273e-09	-3.68066e-10	-0.571482
205037360	chr1:205037360:C:T	4.58145e-13	-3.68066e-10	-0.981481	1.36651e-07	-3.68066e-10	-0.914476	2.2421e-09	-3.68066e-10	-1.08121
205037469	chr1:205037469:A:G	4.81935e-13	-3.68066e-10	-0.930858	1.53108e-07	-3.68066e-10	-0.800764	2.69365e-09	-3.68066e-10	-0.897726
205037611	chr1:205037611:T:C	1.34878e-12	-3.68066e-10	0.0982854	2.79979e-07	-3.68066e-10	-0.197194	3.16939e-09	-3.68066e-10	-0.735083
205037697	chr1:205037697:A:G	3.83886e-13	-3.68066e-10	-1.15832	9.94992e-08	-3.68066e-10	-1.23176	1.78035e-09	-3.68066e-10	-1.31181
205037800	chr1:205037800:C:T	4.67601e-13	-3.68066e-10	-0.961052	1.47941e-07	-3.68066e-10	-0.835094	2.61109e-09	-3.68066e-10	-0.928855
205037830	chr1:205037830:T:C	4.8324e-13	-3.68066e-10	-0.928155	1.53575e-07	-3.68066e-10	-0.797718	2.70126e-09	-3.68066e-10	-0.894903
205038120	chr1:205038120:C:T	2.92305e-13	-3.68066e-10	-1.43087	8.12672e-08	-3.68066e-10	-1.43417	1.59448e-09	-3.68066e-10	-1.42207
205038143	chr1:205038143:T:C	4.94062e-13	-3.68066e-10	-0.906006	1.57522e-07	-3.68066e-10	-0.772344	2.76358e-09	-3.68066e-10	-0.872095
205038147	chr1:205038147:C:T	4.97622e-13	-3.68066e-10	-0.898826	1.58631e-07	-3.68066e-10	-0.765331	2.77296e-09	-3.68066e-10	-0.868707
205038380	chr1:205038380:T:A	2.91371e-13	-3.68066e-10	-1.43407	8.49576e-08	-3.68066e-10	-1.38976	2.10269e-09	-3.68066e-10	-1.1454
205038438	chr1:205038438:T:C	4.83527e-13	-3.68066e-10	-0.927562	1.53682e-07	-3.68066e-10	-0.797021	2.70274e-09	-3.68066e-10	-0.894353
205038471	chr1:205038471:C:T	3.00827e-13	-3.68066e-10	-1.40213	9.23628e-08	-3.68066e-10	-1.30618	1.61947e-09	-3.68066e-10	-1.40652
205038554	chr1:205038554:C:T	2.91559e-13	-3.68066e-10	-1.43343	8.36431e-08	-3.68066e-10	-1.40535	1.63624e-09	-3.68066e-10	-1.39622
205038822	chr1:205038822:C:A	2.43278e-12	2.08598	-1.39785	2.34785e-08	-1.3595	-1.31633	2.53559e-10	-2.13464	-1.12614
205038862	chr1:205038862:A:G	4.84005e-13	-3.68066e-10	-0.926573	1.53843e-07	-3.68066e-10	-0.79598	2.70554e-09	-3.68066e-10	-0.893319
205038888	chr1:205038888:C:T	4.84005e-13	-3.68066e-10	-0.926573	1.53843e-07	-3.68066e-10	-0.79598	2.70554e-09	-3.68066e-10	-0.893319
205039005	chr1:205039005:T:C	4.84719e-13	-3.68066e-10	-0.925099	1.5409e-07	-3.68066e-10	-0.794372	2.7096e-09	-3.68066e-10	-0.89182
205039434	chr1:205039434:G:A	5.14362e-13	-3.68066e-10	-0.865742	1.64661e-07	-3.68066e-10	-0.728019	2.88068e-09	-3.68066e-10	-0.830593
205040199	chr1:205040199:C:T	3.16449e-13	-3.68066e-10	-1.35151	8.20914e-08	-3.68066e-10	-1.42408	1.6716e-09	-3.68066e-10	-1.37484
205040260	chr1:205040260:T:C	2.33171e-08	7.61694	2.23908	4.97284e-07	-0.836263	1.21351	8.67166e-09	0.0231753	0.248264
205040346	chr1:205040346:G:T	2.9171e-12	0.869677	-4.18584e-10	2.93876e-07	-0.148752	-4.18584e-10	3.66092e-09	-0.590907	-4.18584e-10
205040428	chr1:205040428:T:C	7.66218e-13	0.965656	-1.43286	3.06764e-08	-1.09756	-1.31086	6.74334e-10	-1.1822	-1.10045
205040617	chr1:205040617:T:A	3.4871e-13	-3.68066e-10	-1.25443	8.61317e-08	-3.68066e-10	-1.37603	1.81252e-09	-3.68066e-10	-1.2939
205041251	chr1:205041251:TGA:T	3.32318e-13	0.0820783	-1.38465	3.6415e-08	-0.879181	-1.35775	4.4161e-10	-1.37337	-1.33258
205041505	chr1:205041505:G:A	3.01731e-13	-3.68066e-10	-1.39913	9.35249e-08	-3.68066e-10	-1.29368	1.94115e-09	-3.68066e-10	-1.22534
205041795	chr1:205041795:A:G	3.43997e-12	2.16095	-1.12639	5.45597e-08	-0.689466	-1.14315	4.31167e-06	7.61859	-1.13813
205041797	chr1:205041797:G:C	1.48087e-13	-1.23241	-0.878458	1.82602e-08	-1.79748	-1.1297	2.0046e-10	-2.11896	-1.3768
205041895	chr1:205041895:T:C	2.10365e-13	-0.33125	-1.42857	3.42396e-08	-0.880873	-1.41765	4.03345e-10	-1.37591	-1.42068
205042074	chr1:205042074:G:A	1.23436e-13	-2.14806	-0.144885	4.82232e-08	-1.96641	0.0103374	1.02007e-09	-2.11368	0.24493
205042531	chr1:205042531:T:C	7.22803e-14	-2.02264	-0.805479	1.91483e-08	-2.14441	-0.735286	3.01418e-10	-2.12256	-0.965321
205042700	chr1:205042700:G:A	4.53586e-13	-3.68066e-10	-0.991484	9.5613e-08	-3.68066e-10	-1.2716	1.71826e-09	-3.68066e-10	-1.34731
205043956	chr1:205043956:G:T	8.36161e-12	1.71748	0.205259	8.87533e-08	-2.12352	0.777473	6.23199e-09	0.0794544	-0.138379
205044634	chr1:205044634:T:C	5.50656e-14	-1.68839	-1.41175	1.15072e-08	-2.05453	-1.33441	2.69066e-10	-2.03658	-1.16484
205044792	chr1:205044792:C:T	3.55319e-13	-3.68066e-10	-1.23565	1.0666e-07	-3.68066e-10	-1.16227	1.69796e-09	-3.68066e-10	-1.35919
205045144	chr1:205045144:C:G	4.5866e-13	-3.68066e-10	-0.98036	8.94753e-08	-3.68066e-10	-1.33795	1.8821e-09	-3.68066e-10	-1.25623
205045151	chr1:205045151:C:G	4.66332e-13	-3.68066e-10	-0.96377	9.01142e-08	-3.68066e-10	-1.33083	1.9004e-09	-3.68066e-10	-1.24656
205045397	chr1:205045397:C:T	2.90424e-13	-3.68066e-10	-1.43733	8.12767e-08	-3.68066e-10	-1.43405	1.75811e-09	-3.68066e-10	-1.32438
205045488	chr1:205045488:C:A	3.42149e-14	-2.14893	-1.42708	1.14533e-08	-1.9626	-1.43103	4.99277e-10	-1.1808	-1.40242
205045528	chr1:205045528:C:T	2.93967e-13	-3.68066e-10	-1.4252	8.19394e-08	-3.68066e-10	-1.42593	1.57924e-09	-3.68066e-10	-1.43168
205045674	chr1:205045674:A:G	3.66411e-14	-2.12666	-1.38084	1.33065e-08	-2.09586	-1.1478	4.55064e-10	-1.86586	-0.810084
205045802	chr1:205045802:T:C	7.43727e-14	-1.45066	-1.34892	1.01502e-08	-2.1225	-1.39192	5.14184e-06	7.0362	-0.379655
205045864	chr1:205045864:G:A	4.4529e-13	-3.68066e-10	-1.00994	1.1546e-07	-3.68066e-10	-1.08299	2.13358e-09	-3.68066e-10	-1.13082
205046156	chr1:205046156:T:C	3.92683e-12	2.58045	-1.41353	9.63571e-09	-2.13957	-1.42687	3.39102e-09	0.68791	-1.3554
205046300	chr1:205046300:T:C	2.91107e-13	-3.68066e-10	-1.43498	9.67525e-08	-3.68066e-10	-1.25975	1.17591e-08	-3.68066e-10	0.576007
205046589	chr1:205046589:C:T	5.66041e-10	7.48012	-1.34237	1.86779e-08	-1.8854	-1.01917	4.81733e-09	1.1137	-1.4301
205046671	chr1:205046671:A:T	1.81363e-12	1.7643	-1.36988	1.17246e-08	-2.06419	-1.30603	2.63732e-09	0.128427	-1.04728
205046696	chr1:205046696:G:A	4.40393e-13	0.0770125	-1.09801	3.8266e-08	-1.38341	-0.803935	1.04639e-09	-2.14375	0.30047
205046792	chr1:205046792:C:T	7.35493e-10	7.77862	-1.37899	1.66386e-08	-1.85708	-1.1631	7.86074e-09	0.343986	-0.170727
205046890	chr1:205046890:G:T	1.17546e-13	-1.07563	-1.26621	2.23328e-08	-1.33356	-1.39229	3.12861e-10	-1.72157	-1.32904
205046930	chr1:205046930:C:T	8.17099e-13	-3.68066e-10	-0.402907	1.2113e-07	-3.68066e-10	-1.03505	1.87556e-09	-3.68066e-10	-1.25972
205047137	chr1:205047137:C:CA	3.2939e-13	-3.68066e-10	-1.31143	8.19091e-08	-3.68066e-10	-1.4263	1.86714e-09	-3.68066e-10	-1.26421
205047298	chr1:205047298:A:G	1.02328e-13	-1.25236	-1.22813	1.90529e-08	-1.51253	-1.37216	2.89024e-10	-1.83299	-1.29687
205047312	chr1:205047312:C:T	2.91141e-13	-3.68066e-10	-1.43486	8.15639e-08	-3.68066e-10	-1.43052	1.61115e-09	-3.68066e-10	-1.41167
205047431	chr1:205047431:G:A	1.15973e-13	-1.13017	-1.22513	2.17841e-08	-1.38062	-1.37011	3.11944e-10	-1.7586	-1.29495
205048046	chr1:205048046:A:G	4.32226e-13	-3.68066e-10	-1.03972	1.06206e-07	-3.68066e-10	-1.16652	1.58099e-09	-3.68066e-10	-1.43057
205048075	chr1:205048075:A:G	1.18137e-13	-1.12668	-1.21014	2.14576e-08	-1.40402	-1.36181	3.18675e-10	-1.75065	-1.28156
205048300	chr1:205048300:C:T	1.31835e-13	-0.999412	-1.2277	2.43633e-08	-1.26722	-1.37161	3.38838e-10	-1.67361	-1.29724
205048411	chr1:205048411:A:G	2.14039e-12	1.77579	-1.21572	9.48789e-08	0.0915508	-1.37086	2.29842e-09	0.242366	-1.29877
205048726	chr1:205048726:T:C	1.88928e-08	10.9664	-1.3208	3.93336e-08	-1.17281	-0.987024	2.8914e-09	0.467793	-1.29467
205048834	chr1:205048834:G:A	1.66108e-12	1.41673	-1.11018	7.38688e-08	-0.221199	-1.30842	1.90351e-09	-0.0314252	-1.21349
205049133	chr1:205049133:G:A	1.31257e-13	-1.12201	-1.1095	1.93764e-08	-1.87766	-0.9902	8.46204e-10	-2.07488	0.0192674
205049186	chr1:205049186:A:G	3.9703e-13	-3.68066e-10	-1.12466	9.45049e-08	-3.68066e-10	-1.28326	2.15892e-09	-3.68066e-10	-1.11901
205049446	chr1:205049446:A:AACAG	1.65027e-13	-1.12029	-0.882273	2.52254e-08	-1.87031	-0.733747	1.29623e-09	-2.07873	0.44957
205049492	chr1:205049492:G:A	4.5088e-13	-3.68066e-10	-0.997466	1.07345e-07	-3.68066e-10	-1.15586	2.35559e-09	-3.68066e-10	-1.03183
205049570	chr1:205049570:T:C	1.64567e-13	-1.10949	-0.895858	2.50147e-08	-1.86385	-0.748594	1.26229e-09	-2.08171	0.426014
205049707	chr1:205049707:A:G	1.72317e-13	-1.0583	-0.90103	2.55417e-08	-1.83675	-0.754848	1.23312e-09	-2.09404	0.414968
205049926	chr1:205049926:G:A	5.4983e-13	-3.68066e-10	-0.799059	1.16585e-07	-3.68066e-10	-1.07329	2.73118e-09	-3.68066e-10	-0.883889
205049969	chr1:205049969:A:T	3.18437e-13	-3.68066e-10	-1.34524	8.21218e-08	-3.68066e-10	-1.42371	1.60756e-09	-3.68066e-10	-1.4139
205049971	chr1:205049971:C:T	1.71483e-13	-1.05852	-0.905664	2.54118e-08	-1.83653	-0.760161	1.22341e-09	-2.09407	0.407092
205050022	chr1:205050022:CT:C	1.47856e-13	-1.19309	-0.919343	2.32078e-08	-1.91256	-0.774865	1.23565e-09	-2.05656	0.379535
205050051	chr1:205050051:T:C	1.65303e-13	-1.09941	-0.901478	2.49814e-08	-1.85828	-0.755496	1.24473e-09	-2.08429	0.414588
205050098	chr1:205050098:C:A	5.48714e-13	0.387768	-1.18886	3.95817e-08	-1.18831	-0.965234	7.57343e-10	-2.11615	-0.0504141
205050252	chr1:205050252:G:T	5.37533e-13	0.361445	-1.18312	3.91793e-08	-1.20707	-0.956691	7.65756e-10	-2.11997	-0.0355397
205050360	chr1:205050360:A:C	1.63132e-13	-1.10157	-0.91254	2.4638e-08	-1.85976	-0.767861	1.22084e-09	-2.08362	0.394543
205050431	chr1:205050431:T:G	1.70866e-13	-1.08416	-0.883624	2.56933e-08	-1.85036	-0.735318	1.28167e-09	-2.08798	0.447523
205050443	chr1:205050443:G:A	4.23999e-13	0.257267	-1.3162	3.15639e-08	-1.28795	-1.09195	6.51798e-10	-2.13356	-0.183083
205050777	chr1:205050777:C:T	3.09571e-13	-3.68066e-10	-1.37348	9.09608e-08	-3.68066e-10	-1.32148	1.58194e-09	-3.68066e-10	-1.42997
205050782	chr1:205050782:C:A	7.50843e-13	-3.68066e-10	-0.487471	1.1488e-07	-3.68066e-10	-1.08802	1.81091e-09	-3.68066e-10	-1.29479
205050855	chr1:205050855:G:A	4.33702e-13	0.288612	-1.32492	3.16745e-08	-1.26963	-1.10677	6.35366e-10	-2.13107	-0.211107
205050915	chr1:205050915:G:A	6.86798e-14	-1.77031	-1.10891	1.00425e-08	-2.10414	-1.42095	2.42693e-10	-1.87233	-1.43225
205050932	chr1:205050932:G:T	1.88762e-13	-1.00177	-0.866408	2.73866e-08	-1.80672	-0.715134	1.29979e-09	-2.10604	0.479623
205050968	chr1:205050968:A:T	1.83937e-13	-1.08045	-0.813622	2.78076e-08	-1.85625	-0.650349	1.43873e-09	-2.08767	0.562809
205050997	chr1:205050997:T:C	1.66036e-13	-1.10557	-0.890886	2.51625e-08	-1.86261	-0.743944	1.2709e-09	-2.08261	0.433719
205051438	chr1:205051438:G:A	2.09648e-13	-1.00513	-0.758105	3.09105e-08	-1.80885	-0.591964	1.59285e-09	-2.10513	0.682036
205051575	chr1:205051575:G:A	4.0232e-13	-3.68066e-10	-1.11142	9.5415e-08	-3.68066e-10	-1.27367	2.18819e-09	-3.68066e-10	-1.10555
205051650	chr1:205051650:G:A	2.10306e-13	-1.0331	-0.727003	3.15234e-08	-1.82342	-0.557756	1.69137e-09	-2.0995	0.736414
205051769	chr1:205051769:T:G	4.34127e-14	-2.15006	-1.18786	1.25499e-08	-2.13724	-1.16496	3.42912e-09	-1.46204	0.805721
205051774	chr1:205051774:TGTGGAGG:T	1.77561e-13	-1.92935	-4.18584e-10	4.10138e-08	-2.118	-4.18584e-10	1.06995e-09	-1.82101	-4.18584e-10
205051808	chr1:205051808:C:T	1.77453e-13	-1.92996	-4.18584e-10	4.1004e-08	-2.11824	-4.18584e-10	1.06915e-09	-1.82176	-4.18584e-10
205052151	chr1:205052151:G:A	2.24272e-13	-0.852904	-0.842904	3.06128e-08	-1.72187	-0.688622	1.33585e-09	-2.13051	0.531454
205052326	chr1:205052326:C:T	2.17475e-13	-0.862138	-0.864447	2.97746e-08	-1.72568	-0.712568	1.27046e-09	-2.12923	0.479992
205052353	chr1:205052353:A:G	2.2581e-13	-0.862135	-0.82684	3.10842e-08	-1.72615	-0.669063	1.37792e-09	-2.12917	0.561121
205052541	chr1:205052541:A:G	4.65116e-14	-2.15016	-1.1188	1.35217e-08	-2.13465	-1.09297	4.13602e-09	-1.47237	1.00348
205052828	chr1:205052828:CT:C	2.95544e-11	3.18532	-4.18584e-10	6.19237e-08	-1.70601	-4.18584e-10	2.31793e-09	-1.04794	-4.18584e-10
205052966	chr1:205052966:C:T	1.47718e-13	-1.56795	-0.545414	4.70633e-08	-2.07615	0.0957352	2.12593e-09	-2.14817	1.01376
205053063	chr1:205053063:C:G	6.82923e-14	-1.88117	-1.0037	1.99139e-08	-2.14674	-0.693747	1.04693e-09	-2.0827	0.23994
205053886	chr1:205053886:G:A	1.32774e-08	10.357	-1.0641	3.9645e-08	-0.824679	-1.32726	4.6536e-08	3.38633	-1.43473
205053900	chr1:205053900:TCTC:T	2.18169e-13	-0.377481	-1.34592	1.09813e-08	-2.00427	-1.43145	4.69469e-10	-1.26681	-1.37796
205054068	chr1:205054068:TC:T	3.00112e-13	-3.68066e-10	-1.40451	8.30432e-08	-3.68066e-10	-1.41255	1.62678e-09	-3.68066e-10	-1.40202
205054188	chr1:205054188:T:C	1.16017e-12	1.38258	-1.43493	1.02063e-08	-2.07333	-1.43557	3.88306e-10	-1.63373	-1.20085
205054221	chr1:205054221:C:T	2.04402e-09	8.81865	-1.39689	2.12516e-08	-1.62358	-1.1519	1.09479e-08	1.93979	-1.43526
205054330	chr1:205054330:C:G	1.88902e-12	-3.68066e-10	0.435147	3.94521e-07	-3.68066e-10	0.145763	8.91845e-09	-3.68066e-10	0.299501
205054590	chr1:205054590:G:C	8.97363e-13	-3.68066e-10	-0.309208	5.15405e-07	-3.68066e-10	0.413044	1.66184e-08	-3.68066e-10	0.92189
205054636	chr1:205054636:T:C	1.31719e-12	0.02014	0.0544446	3.96217e-08	-1.82901	-0.323526	9.95815e-05	9.5012	0.118909
205054884	chr1:205054884:C:T	1.51262e-12	1.05327	-0.840344	2.60797e-08	-1.87915	-0.691603	0.000184803	11.1377	-0.899235
205055038	chr1:205055038:G:A	1.94811e-12	-3.68066e-10	0.465947	4.05873e-07	-3.68066e-10	0.174131	9.20736e-09	-3.68066e-10	0.331382
205055045	chr1:205055045:A:G	3.01048e-12	-3.68066e-10	0.901187	5.95733e-07	-3.68066e-10	0.557883	1.36518e-08	-3.68066e-10	0.725254
205055729	chr1:205055729:C:T	1.94627e-08	10.0117	-0.336388	7.95144e-08	-1.09081	-0.365159	3.91147e-08	2.24263	-0.464751
205056146	chr1:205056146:G:C	6.27995e-13	0.481452	-1.14759	4.51037e-08	-0.774391	-1.24855	2.30308e-10	-1.937	-1.41995
205056325	chr1:205056325:G:A	3.52123e-13	-3.68066e-10	-1.24469	8.61355e-08	-3.68066e-10	-1.37599	1.62811e-09	-3.68066e-10	-1.4012
205056367	chr1:205056367:GC:G	8.49047e-14	-1.63007	-1.03707	2.50927e-08	-2.07528	-0.534056	9.2194e-10	-2.15016	0.180265
205057326	chr1:205057326:T:C	5.87453e-13	-3.68066e-10	-0.732872	1.14513e-07	-3.68066e-10	-1.09122	2.75049e-09	-3.68066e-10	-0.876842
205058028	chr1:205058028:G:A	3.06533e-13	-3.68066e-10	-1.38334	8.89649e-08	-3.68066e-10	-1.34367	1.57454e-09	-3.68066e-10	-1.43466
205058262	chr1:205058262:C:T	2.64035e-13	-1.73168	0.199098	1.10318e-07	-2.10109	0.972543	6.62651e-09	-2.14676	2.14922
205058368	chr1:205058368:G:A	4.55493e-13	-3.68066e-10	-0.987288	1.01085e-07	-3.68066e-10	-1.21595	2.03491e-09	-3.68066e-10	-1.17817
205058433	chr1:205058433:G:T	2.30343e-12	1.35518	-0.72169	1.78333e-07	-0.532392	-0.115866	3.15894e-09	-1.90863	1.17024
205058609	chr1:205058609:G:A	3.25121e-12	1.49544	-0.517331	2.39402e-07	-0.430838	0.0770725	4.14719e-09	-1.8702	1.40401
205058662	chr1:205058662:A:C	7.38394e-14	-1.70163	-1.10514	2.23384e-08	-2.10148	-0.624119	8.27185e-10	-2.14702	0.068672
205059024	chr1:205059024:A:AC	6.9577e-13	0.834562	-1.39821	4.94434e-08	-0.510272	-1.42081	2.5958e-10	-1.82163	-1.41568
205059755	chr1:205059755:CAG:C	3.30225e-09	9.2429	-1.34146	2.62674e-08	-1.53405	-1.02953	1.41298e-08	2.19473	-1.43507
205059787	chr1:205059787:C:T	8.48566e-09	10.1264	-1.28116	3.57555e-08	-1.33356	-0.921642	2.37569e-08	2.71374	-1.43449
205059846	chr1:205059846:C:A	3.2088e-12	1.49004	-0.525057	2.3519e-07	-0.439022	0.0675069	4.08336e-09	-1.87196	1.39027
205060943	chr1:205060943:G:A	2.03393e-12	1.2827	-0.773641	1.41414e-07	-0.578012	-0.302204	2.35917e-09	-1.92436	0.89405
205060993	chr1:205060993:G:A	9.53734e-13	1.10188	-1.35017	6.00348e-08	-0.719281	-1.0177	5.68596e-10	-1.96579	-0.487416
205061459	chr1:205061459:C:T	6.02164e-14	-1.8953	-1.11543	2.03488e-08	-2.14665	-0.672233	8.0939e-10	-2.10332	0.00322224
205061689	chr1:205061689:C:T	4.97249e-14	-1.86524	-1.33692	1.90245e-08	-1.66066	-1.22552	8.97259e-10	-1.0819	-0.915135
205061734	chr1:205061734:C:T	1.73865e-13	-0.5132	-1.43719	1.34908e-08	-1.86127	-1.36864	9.77794e-10	-0.837468	-1.07361
205061988	chr1:205061988:C:T	4.14834e-11	4.87251	-1.34813	3.50351e-08	-1.78208	-0.493479	3.5362e-09	-1.98373	1.35816
205062616	chr1:205062616:G:A	2.01427e-13	-0.372205	-1.43103	1.37514e-08	-1.88583	-1.32494	1.00609e-09	-0.90155	-0.980997
205062641	chr1:205062641:G:A	2.01687e-13	-0.367428	-1.43452	1.34876e-08	-1.88783	-1.34231	9.67894e-10	-0.905232	-1.01602
205063323	chr1:205063323:A:G	6.04585e-13	-3.68066e-10	-0.704126	1.26281e-07	-3.68066e-10	-0.993402	2.81091e-09	-3.68066e-10	-0.855114
205063910	chr1:205063910:A:G	2.17757e-13	-1.72529	-4.18584e-10	9.35833e-08	-1.29306	-4.18584e-10	4.39312e-09	-0.408582	-4.18584e-10
205063978	chr1:205063978:G:A	5.79569e-14	-2.02769	-1.02128	2.36736e-08	-2.13981	-0.52774	1.09757e-09	-2.00747	0.211951
205063983	chr1:205063983:G:A	7.82774e-13	0.340158	-0.785982	2.98907e-08	-1.32028	-1.11408	8.53893e-10	-1.0655	-0.981074
205064155	chr1:205064155:G:A	4.88304e-12	2.51146	-1.1266	3.03317e-08	-2.05124	-0.368471	3.45125e-09	-1.67363	1.02375
205064246	chr1:205064246:T:C	3.60302e-11	4.78537	-1.40193	2.71795e-08	-1.8079	-0.721545	2.66668e-09	-1.96577	1.05799
205064522	chr1:205064522:A:G	2.91149e-13	-3.68066e-10	-1.43483	8.83573e-08	-3.68066e-10	-1.35052	4.10912e-09	-3.68066e-10	-0.475412
205065306	chr1:205065306:G:T	8.8984e-13	0.737739	-1.05537	5.59348e-08	-0.628966	-1.17876	2.48384e-10	-1.88487	-1.39653
205065360	chr1:205065360:A:G	1.07801e-11	3.52803	-1.35124	1.26935e-08	-1.85407	-1.43675	2.96273e-10	-1.91254	-1.19256
205065421	chr1:205065421:T:C	8.63695e-14	-1.72531	-0.924725	1.0609e-08	-2.08343	-1.38677	2.52844e-10	-1.82628	-1.43732
205065505	chr1:205065505:C:T	2.92058e-13	-3.68066e-10	-1.43171	9.01655e-08	-3.68066e-10	-1.33026	9.84745e-09	-3.68066e-10	0.398592
205065595	chr1:205065595:C:T	2.03985e-11	4.17978	-1.36524	1.40578e-08	-1.79699	-1.39174	3.87768e-10	-2.03175	-0.804216
205066327	chr1:205066327:A:G	1.39038e-11	3.83257	-1.40132	9.8772e-09	-2.14885	-1.39283	7.71993e-08	2.13495	0.322819
205066827	chr1:205066827:T:A	4.23424e-13	-3.68066e-10	-1.06029	8.47876e-08	-3.68066e-10	-1.39176	1.5709e-09	-3.68066e-10	-1.43697
205066912	chr1:205066912:T:TG	9.55115e-08	12.6063	-1.34026	4.4574e-08	-0.680603	-1.35416	1.1029e-06	5.04952	0.0675621
205067284	chr1:205067284:C:G	2.91305e-13	-3.68066e-10	-1.4343	8.31961e-08	-3.68066e-10	-1.41071	1.57349e-09	-3.68066e-10	-1.43533
205067333	chr1:205067333:A:G	3.21956e-13	-3.68066e-10	-1.33425	8.31734e-08	-3.68066e-10	-1.41098	1.74361e-09	-3.68066e-10	-1.33266
205067555	chr1:205067555:T:C	3.43586e-12	1.48638	-0.453026	5.97747e-08	-0.854743	-0.886584	2.25462e-09	-0.504587	-0.571052
205067698	chr1:205067698:A:G	1.22362e-12	1.3718	-1.3709	1.60733e-08	-1.73094	-1.32381	0.0585473	14.5067	1.49
205068065	chr1:205068065:G:C	7.01509e-14	-1.93698	-0.921037	1.18075e-08	-2.14989	-1.21328	2.11708e-10	-2.06401	-1.37716
205068548	chr1:205068548:T:G	1.68771e-06	15.5046	-1.36662	2.59924e-08	-1.1603	-1.4138	9.96874e-08	3.01254	-0.299117
205069090	chr1:205069090:G:A	2.92841e-13	-3.68066e-10	-1.42904	8.14704e-08	-3.68066e-10	-1.43167	1.58307e-09	-3.68066e-10	-1.42925
205069236	chr1:205069236:T:C	2.91533e-13	-3.68066e-10	-1.43351	8.33757e-08	-3.68066e-10	-1.40855	1.57259e-09	-3.68066e-10	-1.4359
205069391	chr1:205069391:G:A	3.94536e-13	-3.68066e-10	-1.13096	9.42338e-08	-3.68066e-10	-1.28613	1.93573e-09	-3.68066e-10	-1.22814
205069681	chr1:205069681:C:G	2.92389e-13	-3.68066e-10	-1.43058	8.27607e-08	-3.68066e-10	-1.41596	2.38216e-09	-3.68066e-10	-1.02061
205070160	chr1:205070160:T:C	9.00926e-07	11.9825	1.5278	6.47748e-07	-2.14658	2.78817	1.29336e-08	-0.276171	0.947377
205070633	chr1:205070633:G:A	8.88687e-13	-3.68066e-10	-0.318923	1.58838e-07	-3.68066e-10	-0.764025	5.51512e-09	-3.68066e-10	-0.181127
205071090	chr1:205071090:T:C	4.14022e-12	1.9653	-0.745466	5.9272e-08	-0.651913	-1.09786	2.19718e-09	-0.281393	-0.820055
205071100	chr1:205071100:A:G	3.46475e-13	-0.342915	-0.917941	1.25811e-08	-2.13576	-1.16395	0.000297184	11.5482	-0.834681
205071598	chr1:205071598:A:G	1.95578e-13	-0.402191	-1.43052	1.00951e-08	-2.10841	-1.41144	0.0135564	13.5182	1.01556
205071707	chr1:205071707:A:G	1.90496e-13	-0.45328	-1.40576	1.0492e-08	-2.11501	-1.36629	0.0162312	13.3765	1.33736
205071806	chr1:205071806:T:C	5.86747e-13	-3.68066e-10	-0.734074	1.16483e-07	-3.68066e-10	-1.07417	2.5999e-09	-3.68066e-10	-0.933147
205071815	chr1:205071815:C:G	2.68893e-06	16.0384	-1.4347	1.23956e-08	-1.88701	-1.42755	1.85142e-08	1.73991	-0.709989
205071887	chr1:205071887:G:A	5.27415e-08	11.9587	-1.28641	2.00294e-08	-2.15015	-0.684554	1.146e-09	-0.39789	-1.35445
205071985	chr1:205071985:G:A	5.93887e-13	-3.68066e-10	-0.721979	1.257e-07	-3.68066e-10	-0.998008	1.90389e-09	-3.68066e-10	-1.24472
205072030	chr1:205072030:C:T	2.01094e-13	-0.371973	-1.43292	1.15725e-08	-2.09914	-1.28414	2.15173e-09	-0.940128	-0.182222
205072337	chr1:205072337:T:C	7.08441e-08	12.3455	-1.37822	1.03956e-08	-2.14534	-1.34518	1.7047e-09	0.000274636	-1.35551
205072414	chr1:205072414:T:C	2.08591e-13	-0.547735	-1.22056	1.56494e-08	-1.9805	-1.10097	1.68268e-09	-0.980513	-0.387719
205072824	chr1:205072824:C:T	7.25352e-06	16.7946	-1.19848	1.10742e-08	-2.01319	-1.4141	4.63844e-09	0.805089	-1.15933
205072914	chr1:205072914:C:A	5.34687e-14	-1.9268	-1.20277	9.60772e-09	-2.1428	-1.42654	2.98164e-10	-1.99398	-1.10475
205072987	chr1:205072987:C:T	2.92775e-13	-0.653031	-0.776234	1.27829e-08	-2.14887	-1.13493	2.4577e-10	-1.96354	-1.32844
205073145	chr1:205073145:T:G	4.52418e-13	-3.68066e-10	-0.994062	8.67635e-08	-3.68066e-10	-1.36872	1.57171e-09	-3.68066e-10	-1.43646
205073455	chr1:205073455:C:T	1.65374e-12	1.71885	-1.41673	1.09466e-08	-2.14857	-1.29031	5.2722e-10	-1.68201	-0.846747
205073712	chr1:205073712:G:A	4.4807e-14	-1.916	-1.3903	1.34301e-08	-2.14781	-1.08661	5.34256e-10	-2.01689	-0.498611
205073800	chr1:205073800:G:A	3.07095e-13	-3.68066e-10	-1.38151	8.12051e-08	-3.68066e-10	-1.43493	2.13517e-09	-3.68066e-10	-1.13007
205073811	chr1:205073811:C:T	4.50193e-13	-0.617838	-0.381154	1.0045e-08	-2.13121	-1.39362	3.7639e-10	-1.65079	-1.21496
205074135	chr1:205074135:G:A	3.75476e-12	1.12211	-4.18584e-10	1.45707e-07	-0.850315	-4.18584e-10	3.43743e-09	-0.653897	-4.18584e-10
205074313	chr1:205074313:T:C	3.89495e-13	-3.68066e-10	-1.14382	8.10773e-08	-3.68066e-10	-1.43651	1.67663e-09	-3.68066e-10	-1.37183
205074560	chr1:205074560:G:A	3.3205e-13	-3.68066e-10	-1.30338	8.42642e-08	-3.68066e-10	-1.39795	1.77746e-09	-3.68066e-10	-1.31344
205075226	chr1:205075226:G:A	1.454e-13	-0.745216	-1.38397	9.84985e-09	-2.13487	-1.40958	0.0275987	13.6528	1.59188
205075288	chr1:205075288:C:A	2.36866e-13	-0.614639	-1.02653	1.13137e-08	-2.14988	-1.25601	0.000109303	10.74	-1.02671
205075374	chr1:205075374:A:G	6.84866e-14	-2.01037	-0.871656	9.93217e-09	-2.099	-1.43713	3.52113e-10	-1.88011	-1.05231
205075476	chr1:205075476:C:T	2.9114e-13	-3.68066e-10	-1.43486	8.37245e-08	-3.68066e-10	-1.40438	2.42243e-09	-3.68066e-10	-1.00385
205075798	chr1:205075798:G:A	6.77162e-13	-3.68066e-10	-0.590758	1.27083e-07	-3.68066e-10	-0.987066	2.90452e-09	-3.68066e-10	-0.822352
205075808	chr1:205075808:CCT:C	3.35906e-13	-3.68066e-10	-1.29184	1.21329e-07	-3.68066e-10	-1.0334	1.85979e-09	-3.68066e-10	-1.26816
205075959	chr1:205075959:G:A	4.77531e-11	4.91328	-1.24815	1.3106e-08	-1.98782	-1.27102	3.3739e-08	0.990469	0.639566
205076212	chr1:205076212:G:A	7.33447e-14	-2.01408	-0.799416	1.00159e-08	-2.09219	-1.43555	3.42105e-10	-1.8685	-1.09275
205077562	chr1:205077562:TTC:T	2.9055e-13	-3.68066e-10	-1.43689	8.23168e-08	-3.68066e-10	-1.42133	1.58012e-09	-3.68066e-10	-1.43112
205077599	chr1:205077599:C:A	2.97562e-13	-3.68066e-10	-1.41304	8.13529e-08	-3.68066e-10	-1.43311	2.18251e-09	-3.68066e-10	-1.10814
205077766	chr1:205077766:T:C	1.77315e-12	1.80714	-1.43529	1.02779e-08	-2.14971	-1.3522	4.55805e-10	-1.69911	-0.975202
205078014	chr1:205078014:G:A	2.97562e-13	-3.68066e-10	-1.41304	8.13529e-08	-3.68066e-10	-1.43311	2.18251e-09	-3.68066e-10	-1.10814
205078792	chr1:205078792:G:A	6.19542e-13	-3.68066e-10	-0.679687	1.21271e-07	-3.68066e-10	-1.03388	2.72863e-09	-3.68066e-10	-0.884821
205079255	chr1:205079255:T:C	1.49351e-13	-1.03394	-1.06843	9.56585e-09	-2.14993	-1.42378	0.00352428	12.7532	0.433413
205079354	chr1:205079354:A:G	1.34374e-12	1.52982	-1.43528	1.03611e-08	-2.14183	-1.35202	5.04197e-10	-1.59872	-0.974691
205079488	chr1:205079488:C:G	1.36869e-12	1.54677	-1.43382	1.04392e-08	-2.14261	-1.34373	5.10486e-10	-1.60511	-0.955899
205080255	chr1:205080255:A:G	4.63924e-09	9.04657	-0.805181	1.29066e-08	-2.0971	-1.17708	7.76457e-10	-0.945337	-1.1963
205080272	chr1:205080272:T:C	7.3759e-14	-2.04627	-0.761597	1.03033e-08	-2.06627	-1.43318	3.52106e-10	-1.81445	-1.118
205080580	chr1:205080580:C:T	5.72058e-14	-2.08361	-0.978398	1.04464e-08	-2.05363	-1.43202	4.60553e-10	-1.7619	-0.902053
205080819	chr1:205080819:C:T	2.90437e-13	-3.68066e-10	-1.43728	8.20303e-08	-3.68066e-10	-1.42482	1.58268e-09	-3.68066e-10	-1.4295
205082213	chr1:205082213:G:A	3.14379e-13	-3.68066e-10	-1.35807	8.10114e-08	-3.68066e-10	-1.43732	2.03538e-09	-3.68066e-10	-1.17794
205082583	chr1:205082583:G:C	1.07162e-08	10.4822	-1.40361	1.65922e-08	-2.04684	-0.97614	4.15656e-10	-1.33495	-1.43157
205082700	chr1:205082700:TC:T	1.13313e-12	1.32157	-1.3975	9.83148e-09	-2.14372	-1.4026	3.88581e-10	-1.63686	-1.19701
205082743	chr1:205082743:C:T	5.38871e-09	9.17272	-0.781573	1.29997e-08	-2.10486	-1.16212	7.97674e-10	-0.904253	-1.21042
205082848	chr1:205082848:A:G	2.72525e-13	-1.50094	-4.18584e-10	4.22536e-08	-2.08822	-4.18584e-10	8.312e-09	0.229079	-4.18584e-10
205083049	chr1:205083049:G:A	2.94094e-13	-3.68066e-10	-1.42477	9.91287e-08	-3.68066e-10	-1.23549	1.57064e-09	-3.68066e-10	-1.43714
205083595	chr1:205083595:C:T	7.76703e-14	-2.05955	-0.69665	1.04899e-08	-2.05428	-1.42721	3.48315e-10	-1.78832	-1.15495
205083811	chr1:205083811:G:A	1.8617e-13	-0.706172	-1.17584	9.85169e-09	-2.14438	-1.39988	0.00125915	12.1722	-0.0149083
205083895	chr1:205083895:G:C	3.99349e-13	-3.68066e-10	-1.11883	1.63122e-07	-3.68066e-10	-0.737414	4.06418e-09	-3.68066e-10	-0.486408
205084022	chr1:205084022:A:G	7.50388e-14	-2.04186	-0.748798	1.03036e-08	-2.06721	-1.43221	3.50671e-10	-1.81393	-1.1226
205084091	chr1:205084091:C:T	1.53977e-13	-0.965636	-1.10623	9.52122e-09	-2.14799	-1.4304	0.00503044	13.0047	0.537674
205084548	chr1:205084548:A:T	6.10777e-14	-1.98172	-1.0148	9.83674e-09	-2.11611	-1.42967	3.93632e-10	-1.9206	-0.900364
205084580	chr1:205084580:T:C	4.95503e-14	-1.93395	-1.27173	1.78811e-08	-2.14026	-0.807905	9.39054e-10	-1.95589	0.00438458
205084954	chr1:205084954:A:G	4.96889e-14	-2.14966	-1.05323	1.79758e-08	-2.05509	-0.887793	5.40115e-10	-2.01256	-0.492029
205084986	chr1:205084986:A:G	1.20714e-08	10.5166	-1.31891	2.08939e-08	-2.05042	-0.74203	4.37277e-10	-1.33375	-1.38206
205085278	chr1:205085278:C:T	7.85226e-09	9.46545	-0.697807	1.30984e-08	-2.1231	-1.13632	8.56973e-10	-0.808439	-1.23453
205085701	chr1:205085701:G:A	3.8087e-13	-3.68066e-10	-1.16621	8.59776e-08	-3.68066e-10	-1.37782	1.71553e-09	-3.68066e-10	-1.3489
205085751	chr1:205085751:A:C	1.39732e-09	8.33288	-1.29148	2.90404e-08	-1.78273	-0.68049	3.24714e-10	-1.63479	-1.37864
205086034	chr1:205086034:T:C	1.70697e-13	-0.627494	-1.34128	9.78544e-09	-2.12064	-1.43038	0.0315001	14.011	1.36591
205086386	chr1:205086386:G:A	3.83018e-12	1.86296	-0.720963	5.20575e-08	-0.79621	-1.08335	1.9702e-09	-0.412446	-0.79804
205086528	chr1:205086528:T:C	4.65853e-13	-3.68066e-10	-0.964797	9.9118e-08	-3.68066e-10	-1.2356	2.12555e-09	-3.68066e-10	-1.13459
205086821	chr1:205086821:G:A	1.65715e-13	-0.964219	-1.03418	9.64865e-09	-2.14791	-1.41718	0.00428637	13.007	0.37534
205087173	chr1:205087173:A:G	1.35502e-12	1.35856	-1.25566	9.59397e-09	-2.14709	-1.42369	3.77847e-10	-1.49011	-1.37177
205087348	chr1:205087348:T:C	1.69801e-13	-0.911688	-1.06235	9.58932e-09	-2.14494	-1.42632	0.00591896	13.2054	0.499602
205087413	chr1:205087413:C:T	2.95596e-13	-3.68066e-10	-1.41967	8.16492e-08	-3.68066e-10	-1.42948	2.24449e-09	-3.68066e-10	-1.08014
205088277	chr1:205088277:C:G	3.39903e-12	1.73796	-0.715387	4.87523e-08	-0.865991	-1.07917	1.83141e-09	-0.490968	-0.792566
205088354	chr1:205088354:A:T	6.13927e-14	-2.09987	-0.891508	1.1032e-08	-1.99418	-1.43693	4.52679e-10	-1.68077	-1.00043
205089690	chr1:205089690:T:G	5.45234e-14	-2.08028	-1.02976	1.07813e-08	-2.02727	-1.42682	4.83332e-10	-1.73984	-0.875828
205089938	chr1:205089938:G:A	7.65849e-09	9.3314	-0.588746	1.38873e-08	-2.1194	-1.08153	8.03711e-10	-0.833424	-1.27371
205090154	chr1:205090154:A:G	2.00063e-13	-0.636069	-1.17397	9.86719e-09	-2.1389	-1.40379	0.00166324	12.4097	0.0259812
205090678	chr1:205090678:A:G	4.15926e-13	-3.68066e-10	-1.07816	8.42162e-08	-3.68066e-10	-1.39852	1.6081e-09	-3.68066e-10	-1.41357
205091075	chr1:205091075:C:T	2.93818e-13	-3.68066e-10	-1.42571	9.1866e-08	-3.68066e-10	-1.31158	1.05134e-08	-3.68066e-10	0.464032
205091180	chr1:205091180:C:T	3.41669e-13	-3.68066e-10	-1.27483	9.48615e-08	-3.68066e-10	-1.27949	2.26984e-09	-3.68066e-10	-1.06891
205091742	chr1:205091742:T:C	9.08261e-13	-3.68066e-10	-0.297136	5.62479e-07	-3.68066e-10	0.500444	1.88993e-08	-3.68066e-10	1.05051
205092064	chr1:205092064:C:T	1.31894e-08	10.2692	-0.982942	4.03959e-08	-2.01726	-0.115917	5.19677e-10	-1.41842	-1.12475
205092406	chr1:205092406:C:A	1.05203e-12	1.22183	-1.37202	1.00593e-08	-2.13543	-1.38798	4.2633e-10	-1.57749	-1.16367
205093009	chr1:205093009:C:T	4.20658e-13	-3.68066e-10	-1.06685	8.45489e-08	-3.68066e-10	-1.39458	1.60287e-09	-3.68066e-10	-1.41683
205093297	chr1:205093297:T:TA	4.03135e-13	-3.68066e-10	-1.1094	1.38966e-07	-3.68066e-10	-0.89768	4.44839e-09	-3.68066e-10	-0.396079
205093305	chr1:205093305:C:T	1.04384e-12	1.23881	-1.39682	9.84103e-09	-2.13631	-1.40904	4.00773e-10	-1.58451	-1.21847
205093338	chr1:205093338:G:A	1.1838e-11	3.70772	-1.43733	3.37134e-08	-0.903819	-1.4102	2.99187e-10	-1.83761	-1.2577
205093733	chr1:205093733:A:G	3.24773e-09	8.6601	-0.775305	1.32904e-08	-2.05709	-1.18777	6.69707e-10	-1.11368	-1.17585
205094821	chr1:205094821:C:T	4.62178e-11	3.94693	-0.314472	1.574e-08	-2.07875	-0.996954	1.06202e-09	-0.391887	-1.43656
205095312	chr1:205095312:T:C	1.90839e-13	-0.844738	-1.0125	9.74432e-09	-2.13931	-1.41591	0.00633296	13.3951	0.377537
205095548	chr1:205095548:G:A	1.1155e-08	10.4272	-1.30848	2.11902e-08	-2.02211	-0.756263	4.08725e-10	-1.39638	-1.38695
205096170	chr1:205096170:G:A	1.07722e-08	10.3741	-1.29028	2.22137e-08	-2.01649	-0.714714	4.07428e-10	-1.41133	-1.37518
205097105	chr1:205097105:T:C	3.30194e-13	-3.68066e-10	-1.30899	1.01326e-07	-3.68066e-10	-1.21356	1.78046e-09	-3.68066e-10	-1.31175
205097318	chr1:205097318:C:T	3.2692e-13	-3.68066e-10	-1.31895	8.20713e-08	-3.68066e-10	-1.42432	1.57609e-09	-3.68066e-10	-1.43367
205097483	chr1:205097483:C:A	6.2177e-13	-0.676098	-4.18584e-10	6.44898e-08	-1.6654	-4.18584e-10	1.05089e-09	-1.83899	-4.18584e-10
205097665	chr1:205097665:A:C	3.42785e-13	-3.68066e-10	-1.27157	8.43516e-08	-3.68066e-10	-1.39692	1.58682e-09	-3.68066e-10	-1.42689
205097906	chr1:205097906:C:T	6.79553e-14	-2.0785	-0.811321	1.07185e-08	-2.02373	-1.4362	4.03324e-10	-1.73126	-1.06538
205098399	chr1:205098399:G:A	3.21024e-13	-3.68066e-10	-1.33715	8.10987e-08	-3.68066e-10	-1.43624	1.96398e-09	-3.68066e-10	-1.21365
205098881	chr1:205098881:G:A	7.56674e-13	-3.68066e-10	-0.479736	3.75742e-07	-3.68066e-10	0.0969939	3.72756e-09	-3.68066e-10	-0.572866
205099381	chr1:205099381:T:C	2.95792e-12	1.80283	-0.919254	4.34326e-08	-0.842908	-1.21779	1.55445e-09	-0.460188	-0.98731
205099458	chr1:205099458:A:G	2.91145e-13	-3.68066e-10	-1.43485	8.37578e-08	-3.68066e-10	-1.40398	2.42529e-09	-3.68066e-10	-1.00267
205100122	chr1:205100122:T:C	3.88485e-13	-3.68066e-10	-1.14641	8.75613e-08	-3.68066e-10	-1.35957	1.63729e-09	-3.68066e-10	-1.39558
205100671	chr1:205100671:G:GA	3.54088e-13	-3.68066e-10	-1.23912	8.23446e-08	-3.68066e-10	-1.421	1.78109e-09	-3.68066e-10	-1.31139
205100844	chr1:205100844:C:T	3.62259e-13	-3.68066e-10	-1.21631	1.07509e-07	-3.68066e-10	-1.15434	1.74738e-09	-3.68066e-10	-1.3305
205100953	chr1:205100953:C:T	3.63544e-13	-3.68066e-10	-1.21277	1.07938e-07	-3.68066e-10	-1.15035	1.75163e-09	-3.68066e-10	-1.32807
205101050	chr1:205101050:T:C	2.73624e-09	8.33601	-0.622581	1.55935e-08	-1.99786	-1.0872	5.28658e-10	-1.26459	-1.26144
205101765	chr1:205101765:G:A	2.51014e-12	-3.68066e-10	0.719427	2.29937e-07	-3.68066e-10	-0.394103	2.8037e-09	-3.68066e-10	-0.857682
205101966	chr1:205101966:G:A	3.63635e-13	-3.68066e-10	-1.21252	1.08002e-07	-3.68066e-10	-1.14976	1.75285e-09	-3.68066e-10	-1.32738
205102016	chr1:205102016:C:T	6.16386e-14	-2.0835	-0.903879	1.07857e-08	-2.01722	-1.43647	4.42319e-10	-1.71964	-0.984703
205102039	chr1:205102039:C:T	5.26326e-09	9.63971	-1.27212	2.60457e-08	-1.90398	-0.668075	3.3639e-10	-1.61818	-1.35992
205102773	chr1:205102773:C:T	6.06175e-13	-3.68066e-10	-0.7015	1.06242e-07	-3.68066e-10	-1.16619	1.78406e-09	-3.68066e-10	-1.30973
205103167	chr1:205103167:G:A	3.30331e-12	-3.68066e-10	0.994011	5.64096e-07	-3.68066e-10	0.503314	1.707e-08	-3.68066e-10	0.9487
205103189	chr1:205103189:A:C	1.09842e-13	-0.991236	-1.41839	1.19402e-08	-1.9676	-1.38441	1.8373e-09	-0.308477	-0.971847
205103497	chr1:205103497:A:G	4.73026e-14	-1.96083	-1.29128	1.00211e-08	-2.13133	-1.39589	3.60351e-10	-1.94994	-0.959356
205103911	chr1:205103911:C:T	4.7917e-13	-3.68066e-10	-0.936613	1.13732e-07	-3.68066e-10	-1.09806	1.70264e-09	-3.68066e-10	-1.35644
205104532	chr1:205104532:A:T	3.42692e-13	-3.68066e-10	-1.27184	8.27885e-08	-3.68066e-10	-1.41562	1.62601e-09	-3.68066e-10	-1.40249
205104890	chr1:205104890:T:C	1.91125e-13	-1.00868	-0.847064	1.01004e-08	-2.14929	-1.37005	0.00300162	12.9227	0.103377
205104891	chr1:205104891:G:A	4.29262e-09	8.4446	-0.280864	2.04086e-08	-2.00751	-0.808446	4.49352e-10	-1.26922	-1.41935
205104898	chr1:205104898:T:C	6.17595e-14	-2.07811	-0.907307	1.07106e-08	-2.0244	-1.43628	4.38314e-10	-1.73285	-0.980589
205104992	chr1:205104992:A:C	6.1493e-14	-2.08087	-0.908877	1.07511e-08	-2.02068	-1.43622	4.41684e-10	-1.72623	-0.979554
205105296	chr1:205105296:C:T	5.069e-09	9.73769	-1.40771	1.85847e-08	-1.91997	-0.989599	3.24967e-10	-1.58886	-1.4238
205105594	chr1:205105594:A:T	1.44681e-13	-2.13414	-4.18584e-10	2.4101e-07	-0.34707	-4.18584e-10	2.46335e-09	-0.987099	-4.18584e-10
205105726	chr1:205105726:C:A	4.10994e-09	9.40469	-1.28443	2.63749e-08	-1.86483	-0.694664	3.16912e-10	-1.66953	-1.36822
205105752	chr1:205105752:G:A	3.59698e-13	-3.68066e-10	-1.2234	1.06734e-07	-3.68066e-10	-1.16157	1.73939e-09	-3.68066e-10	-1.33509
205106141	chr1:205106141:C:T	3.0999e-13	-3.68066e-10	-1.37213	8.16652e-08	-3.68066e-10	-1.42928	3.39706e-09	-3.68066e-10	-0.665711
205106231	chr1:205106231:G:C	2.45771e-13	-0.969001	-0.635268	1.1292e-08	-2.14873	-1.25909	0.00174617	12.8841	-0.399773
205106424	chr1:205106424:G:A	6.35317e-14	-2.07865	-0.878477	1.07078e-08	-2.02376	-1.43718	4.27504e-10	-1.73155	-1.00686
205106513	chr1:205106513:G:A	1.17294e-11	3.66435	-1.40317	1.42903e-08	-1.92078	-1.25155	1.11949e-08	0.883785	-0.356949
205106579	chr1:205106579:CA:C	3.86591e-09	9.34312	-1.28407	2.66467e-08	-1.85551	-0.69373	3.13297e-10	-1.68128	-1.36795
205106811	chr1:205106811:T:C	3.20869e-13	-1.33763	-4.18584e-10	5.13356e-08	-1.89352	-4.18584e-10	8.01884e-10	-2.10941	-4.18584e-10
205107089	chr1:205107089:C:T	6.59517e-12	1.68543	-4.18584e-10	4.01887e-08	-2.13832	-4.18584e-10	1.50469e-09	-1.48003	-4.18584e-10
205107317	chr1:205107317:G:A	3.19286e-12	1.73909	-0.779082	4.51894e-08	-0.877269	-1.14378	1.68053e-09	-0.503146	-0.866363
205107623	chr1:205107623:A:G	1.21775e-13	-2.13769	-0.168808	8.02536e-08	-1.371	-0.0757231	5.09682e-10	-2.00207	-0.560517
205107905	chr1:205107905:T:C	1.54501e-12	1.63716	-1.40304	1.1345e-08	-2.13739	-1.26574	6.39329e-10	-1.54963	-0.786323
205108204	chr1:205108204:T:C	5.33218e-09	9.6403	-1.25969	2.67631e-08	-1.90564	-0.639246	3.40559e-10	-1.61509	-1.3507
205109039	chr1:205109039:G:A	9.50883e-13	0.91826	-1.16954	9.89845e-09	-2.14456	-1.39497	4.49344e-10	-1.27831	-1.41028
205109119	chr1:205109119:T:C	1.68646e-13	-0.998665	-0.9822	9.74734e-09	-2.14408	-1.41084	0.00849981	13.7105	0.356442
205109532	chr1:205109532:T:C	1.97064e-09	7.92311	-0.537904	1.74219e-08	-1.94462	-1.02957	4.5362e-10	-1.38001	-1.29911
205109597	chr1:205109597:T:C	3.4583e-09	9.22222	-1.2746	2.76913e-08	-1.83749	-0.673303	3.08187e-10	-1.70402	-1.36164
205110075	chr1:205110075:G:A	4.14379e-09	9.40486	-1.27641	2.67911e-08	-1.86645	-0.677386	3.19013e-10	-1.66811	-1.36303
205110363	chr1:205110363:C:T	2.91651e-12	1.71232	-0.842849	4.32201e-08	-0.898634	-1.16697	1.56326e-09	-0.527639	-0.914211
205110404	chr1:205110404:T:C	4.60537e-13	-3.68066e-10	-0.976274	1.58099e-07	-3.68066e-10	-0.76869	2.94587e-09	-3.68066e-10	-0.808217
205110623	chr1:205110623:T:C	4.04202e-13	-3.68066e-10	-1.10675	1.64891e-07	-3.68066e-10	-0.726625	4.06577e-09	-3.68066e-10	-0.486017
205110787	chr1:205110787:A:G	2.12341e-09	8.11359	-0.653717	1.57166e-08	-1.96983	-1.10735	5.03999e-10	-1.32717	-1.24664
205111019	chr1:205111019:G:A	3.62184e-13	-3.68066e-10	-1.21652	1.07568e-07	-3.68066e-10	-1.15378	1.74768e-09	-3.68066e-10	-1.33033
205111830	chr1:205111830:C:T	6.5565e-14	-2.04531	-0.880318	1.03183e-08	-2.06084	-1.43715	3.98011e-10	-1.80456	-1.00533
205111835	chr1:205111835:T:C	1.177e-12	1.39052	-1.42846	1.08004e-08	-2.12117	-1.33115	5.95437e-10	-1.4809	-0.926184
205112195	chr1:205112195:G:A	6.16506e-14	-2.07658	-0.910605	1.06852e-08	-2.02686	-1.43619	4.37345e-10	-1.73708	-0.978574
205112455	chr1:205112455:T:C	1.09457e-12	1.31956	-1.43011	1.08017e-08	-2.11437	-1.33783	6.05333e-10	-1.44875	-0.941852
205112971	chr1:205112971:T:A	1.29875e-12	-3.68066e-10	0.0604896	1.96931e-07	-3.68066e-10	-0.549057	5.99837e-09	-3.68066e-10	-0.0971334
205113059	chr1:205113059:C:T	6.93713e-14	-2.07913	-0.790062	1.07398e-08	-2.02258	-1.43537	3.99203e-10	-1.72874	-1.07816
205113197	chr1:205113197:C:T	1.95283e-13	-1.02536	-0.808865	1.01698e-08	-2.14949	-1.363	0.00269507	12.8725	0.0457948
205113352	chr1:205113352:C:T	4.67933e-14	-1.99703	-1.2659	1.00323e-08	-2.11793	-1.40817	3.58484e-10	-1.90989	-1.0046
205113413	chr1:205113413:C:T	6.64709e-14	-2.08465	-0.827258	1.0797e-08	-2.01575	-1.43689	4.15361e-10	-1.71709	-1.05014
205114009	chr1:205114009:T:G	3.17505e-13	-1.34817	-4.18584e-10	5.17928e-08	-1.88466	-4.18584e-10	1.49896e-08	0.818736	-4.18584e-10
205114034	chr1:205114034:G:A	8.80676e-13	-3.68066e-10	-0.327978	4.75783e-07	-3.68066e-10	0.333053	4.30296e-09	-3.68066e-10	-0.429318
205114737	chr1:205114737:T:C	4.98977e-09	9.72736	-1.41312	1.82145e-08	-1.91833	-1.01137	3.23198e-10	-1.59081	-1.4273
205114992	chr1:205114992:G:A	2.38497e-09	8.19394	-0.617915	1.59221e-08	-1.98001	-1.08419	5.06593e-10	-1.30506	-1.26361
205115575	chr1:205115575:C:T	6.19289e-14	-2.08047	-0.902214	1.07372e-08	-2.02164	-1.43655	4.38183e-10	-1.72727	-0.986464
205115661	chr1:205115661:T:C	3.54271e-13	-3.68066e-10	-1.23861	8.89223e-08	-3.68066e-10	-1.34415	1.58003e-09	-3.68066e-10	-1.43118
205116230	chr1:205116230:T:C	1.2532e-12	1.45039	-1.4256	1.08401e-08	-2.12606	-1.32259	5.91142e-10	-1.50572	-0.908604
205116413	chr1:205116413:A:T	3.62504e-13	-3.68066e-10	-1.21563	1.07588e-07	-3.68066e-10	-1.1536	1.74815e-09	-3.68066e-10	-1.33006
205116557	chr1:205116557:G:A	6.19922e-14	-2.08201	-0.899648	1.07592e-08	-2.0195	-1.43665	4.38551e-10	-1.72378	-0.989124
205116656	chr1:205116656:A:G	6.1598e-14	-2.07605	-0.911994	1.06779e-08	-2.02757	-1.43616	4.37187e-10	-1.73842	-0.977594
205117345	chr1:205117345:C:T	4.86886e-09	9.5851	-1.2954	2.48973e-08	-1.89726	-0.719892	3.2743e-10	-1.62913	-1.37597
205119102	chr1:205119102:T:C	5.41172e-13	-3.68066e-10	-0.814931	1.01378e-07	-3.68066e-10	-1.21305	1.58529e-09	-3.68066e-10	-1.42785
205119473	chr1:205119473:T:G	1.16377e-12	-3.68066e-10	-0.0492505	1.95023e-07	-3.68066e-10	-0.558793	7.3538e-09	-3.68066e-10	0.106596
205119686	chr1:205119686:T:C	3.4479e-13	-3.68066e-10	-1.26573	1.25876e-07	-3.68066e-10	-0.996612	1.89103e-09	-3.68066e-10	-1.2515
205119985	chr1:205119985:C:T	6.38493e-14	-2.07899	-0.873152	1.07089e-08	-2.02359	-1.43725	4.25712e-10	-1.73173	-1.01088
205120300	chr1:205120300:T:A	1.80007e-12	-3.68066e-10	0.386915	2.53592e-07	-3.68066e-10	-0.296183	8.23023e-09	-3.68066e-10	0.219193
205120344	chr1:205120344:G:C	8.28688e-13	-3.68066e-10	-0.388824	1.51713e-07	-3.68066e-10	-0.809917	3.53059e-09	-3.68066e-10	-0.627156
205120345	chr1:205120345:G:A	4.85115e-14	-1.98533	-1.24153	9.89443e-09	-2.12298	-1.41695	3.41094e-10	-1.9242	-1.04002
205120378	chr1:205120378:G:A	4.61783e-14	-1.9845	-1.29166	1.01052e-08	-2.12308	-1.39577	3.69768e-10	-1.92435	-0.959153
205120482	chr1:205120482:T:C	6.19075e-14	-2.0794	-0.903627	1.0722e-08	-2.02316	-1.43646	4.37857e-10	-1.73098	-0.983508
205120934	chr1:205120934:C:CA	3.64665e-13	-3.68066e-10	-1.20969	1.08393e-07	-3.68066e-10	-1.14614	1.75707e-09	-3.68066e-10	-1.32497
205121029	chr1:205121029:T:C	6.53162e-14	-2.07846	-0.850965	1.07031e-08	-2.02408	-1.4373	4.17499e-10	-1.73235	-1.02974
205121305	chr1:205121305:G:A	1.41551e-12	1.5446	-1.39802	1.16621e-08	-2.1249	-1.25066	6.72107e-10	-1.52329	-0.762673
205121757	chr1:205121757:C:G	4.90869e-09	9.71392	-1.41607	1.8056e-08	-1.91464	-1.02379	3.2106e-10	-1.59556	-1.42918
205122299	chr1:205122299:T:G	4.80312e-09	9.69029	-1.41418	1.82226e-08	-1.91324	-1.01601	3.19955e-10	-1.60007	-1.42813
205122522	chr1:205122522:G:A	9.02717e-14	-2.00239	-0.603452	1.03713e-08	-2.10362	-1.38925	2.96969e-10	-1.89968	-1.20307
205123133	chr1:205123133:C:T	3.42956e-13	-1.27107	-4.18584e-10	6.57933e-08	-1.64539	-4.18584e-10	8.08963e-10	-2.10062	-4.18584e-10
205123152	chr1:205123152:T:C	3.62755e-13	-3.68066e-10	-1.21494	1.07844e-07	-3.68066e-10	-1.15122	1.7528e-09	-3.68066e-10	-1.32741
205123246	chr1:205123246:A:G	1.54103e-13	-1.07146	-0.99959	9.69291e-09	-2.14851	-1.41201	0.00562236	13.3878	0.265805
205123456	chr1:205123456:C:G	3.19836e-13	-3.68066e-10	-1.34086	9.75262e-08	-3.68066e-10	-1.25179	1.61174e-09	-3.68066e-10	-1.41131
205123717	chr1:205123717:G:A	1.4937e-13	-0.813186	-1.28905	9.62728e-09	-2.13082	-1.43649	0.0363213	14.2795	1.23979
205123870	chr1:205123870:T:G	2.7994e-12	-3.68066e-10	0.828494	2.47452e-07	-3.68066e-10	-0.320693	2.95777e-09	-3.68066e-10	-0.804186
205123951	chr1:205123951:T:G	4.40351e-13	-3.68066e-10	-1.0211	1.49112e-07	-3.68066e-10	-0.827212	4.73231e-09	-3.68066e-10	-0.334207
205124125	chr1:205124125:G:A	1.39725e-12	1.12136	-0.98777	1.09732e-08	-2.15014	-1.28632	3.86986e-10	-1.40114	-1.43684
205124242	chr1:205124242:G:A	3.6629e-13	-3.68066e-10	-1.20524	1.08971e-07	-3.68066e-10	-1.14083	1.76315e-09	-3.68066e-10	-1.32152
205124286	chr1:205124286:C:T	1.71761e-13	-1.96257	-4.18584e-10	4.0084e-08	-2.14093	-4.18584e-10	7.81968e-10	-2.13456	-4.18584e-10
205124401	chr1:205124401:T:C	8.92997e-14	-1.9341	-0.682571	9.64674e-09	-2.14341	-1.42188	2.70045e-10	-2.02486	-1.17292
205125112	chr1:205125112:G:A	6.04354e-13	-3.68066e-10	-0.704508	1.30416e-07	-3.68066e-10	-0.961178	2.77115e-09	-3.68066e-10	-0.869359
205125258	chr1:205125258:G:A	3.94527e-13	-3.68066e-10	-1.13098	1.18351e-07	-3.68066e-10	-1.05826	1.85977e-09	-3.68066e-10	-1.26817
205125274	chr1:205125274:T:C	3.40845e-13	-3.68066e-10	-1.27724	8.62703e-08	-3.68066e-10	-1.37442	1.57104e-09	-3.68066e-10	-1.43689
205125323	chr1:205125323:G:A	9.57199e-14	-1.11738	-1.42986	1.19712e-08	-1.94013	-1.40927	1.57877e-09	-0.351715	-1.08026
205126052	chr1:205126052:G:A	3.76098e-13	-3.68066e-10	-1.17882	1.12233e-07	-3.68066e-10	-1.11133	1.79682e-09	-3.68066e-10	-1.3026
205126279	chr1:205126279:T:C	1.42585e-13	-0.956167	-1.19256	9.6214e-09	-2.13802	-1.4299	0.0281834	14.0343	1.23132
205126354	chr1:205126354:G:A	3.75681e-12	1.96891	-0.846249	4.99592e-08	-0.751734	-1.16897	1.84088e-09	-0.362787	-0.915593
205128127	chr1:205128127:A:C	6.56325e-13	-3.68066e-10	-0.622013	1.26061e-07	-3.68066e-10	-0.995143	2.85534e-09	-3.68066e-10	-0.839429
205128188	chr1:205128188:C:T	6.30305e-13	-3.68066e-10	-0.662464	1.08828e-07	-3.68066e-10	-1.14214	1.81383e-09	-3.68066e-10	-1.29318
205128827	chr1:205128827:C:A	2.91368e-13	-3.68066e-10	-1.43408	8.69325e-08	-3.68066e-10	-1.36678	2.36631e-09	-3.68066e-10	-1.02729
205129085	chr1:205129085:A:G	4.2945e-13	-3.68066e-10	-1.04616	9.60922e-08	-3.68066e-10	-1.2666	1.73966e-09	-3.68066e-10	-1.33493
205129454	chr1:205129454:G:A	5.23357e-13	-3.68066e-10	-0.848404	1.14238e-07	-3.68066e-10	-1.09362	1.78528e-09	-3.68066e-10	-1.30904
205129779	chr1:205129779:A:G	5.97024e-13	-3.68066e-10	-0.716711	3.30116e-07	-3.68066e-10	-0.0324656	1.04476e-08	-3.68066e-10	0.45775
205129788	chr1:205129788:C:A	3.02456e-12	1.75478	-0.848932	4.40991e-08	-0.874664	-1.17081	1.59278e-09	-0.504922	-0.918219
205129972	chr1:205129972:A:T	3.00092e-13	-3.68066e-10	-1.40458	9.33738e-08	-3.68066e-10	-1.2953	1.6318e-09	-3.68066e-10	-1.39894
205130451	chr1:205130451:T:G	3.13714e-13	-3.68066e-10	-1.36019	8.23485e-08	-3.68066e-10	-1.42095	1.587e-09	-3.68066e-10	-1.42678
205130484	chr1:205130484:G:A	1.43025e-13	-2.14565	-4.18584e-10	4.83413e-08	-1.95362	-4.18584e-10	1.31188e-09	-1.61716	-4.18584e-10
205130831	chr1:205130831:C:A	1.78012e-12	1.80145	-1.42568	1.4821e-08	-2.10348	-1.03238	3.03151e-09	-1.21785	0.438285
205130883	chr1:205130883:T:C	3.02229e-13	-3.68066e-10	-1.39748	9.47852e-08	-3.68066e-10	-1.2803	1.64503e-09	-3.68066e-10	-1.39087
205130930	chr1:205130930:T:C	8.17232e-12	-3.68066e-10	1.89984	9.28192e-07	-3.68066e-10	1.00133	3.36337e-08	-3.68066e-10	1.62691
205131064	chr1:205131064:G:A	3.04991e-13	-3.68066e-10	-1.38839	9.62827e-08	-3.68066e-10	-1.26462	1.65953e-09	-3.68066e-10	-1.38208
205131352	chr1:205131352:G:A	2.10512e-11	4.28337	-1.43733	1.1032e-08	-2.12242	-1.30869	6.1991e-09	1.22602	-1.29023
205131389	chr1:205131389:C:T	3.02221e-13	-3.68066e-10	-1.39751	9.47796e-08	-3.68066e-10	-1.28036	1.64495e-09	-3.68066e-10	-1.39091
205131547	chr1:205131547:T:C	4.95089e-14	-1.90607	-1.30044	1.8465e-08	-2.137	-0.779035	1.52957e-09	-1.98439	0.520754
205131553	chr1:205131553:T:C	3.00814e-13	-3.68066e-10	-1.40218	9.40657e-08	-3.68066e-10	-1.28792	1.63847e-09	-3.68066e-10	-1.39486
205131837	chr1:205131837:T:C	3.01745e-13	-3.68066e-10	-1.39909	9.44827e-08	-3.68066e-10	-1.28349	1.64217e-09	-3.68066e-10	-1.3926
205131990	chr1:205131990:C:T	3.02229e-13	-3.68066e-10	-1.39748	9.47852e-08	-3.68066e-10	-1.2803	1.64503e-09	-3.68066e-10	-1.39087
205132750	chr1:205132750:G:A	3.02244e-13	-3.68066e-10	-1.39743	9.47925e-08	-3.68066e-10	-1.28022	1.64508e-09	-3.68066e-10	-1.39083
205132985	chr1:205132985:T:C	5.85622e-13	-3.68066e-10	-0.735993	3.21257e-07	-3.68066e-10	-0.059668	1.01451e-08	-3.68066e-10	0.42837
205133785	chr1:205133785:AT:A	1.05088e-11	3.57947	-1.42816	1.36062e-08	-2.05124	-1.17015	3.21642e-09	0.64984	-1.37019
205133895	chr1:205133895:T:C	8.17885e-13	0.747946	-1.14989	1.00732e-08	-2.13499	-1.38704	4.94264e-10	-1.17711	-1.4162
205134281	chr1:205134281:T:C	1.25173e-13	-1.10873	-1.17024	9.48738e-09	-2.14866	-1.43329	0.0149016	13.4677	1.16067
205134334	chr1:205134334:A:G	1.31146e-13	-0.817806	-1.41455	1.07788e-08	-2.12768	-1.32665	0.148523	14.4177	2.50997
205134425	chr1:205134425:A:G	2.9723e-13	-3.68066e-10	-1.41416	9.15767e-08	-3.68066e-10	-1.31473	1.61591e-09	-3.68066e-10	-1.40872
205134676	chr1:205134676:C:T	9.04113e-13	-3.68066e-10	-0.301714	1.82015e-07	-3.68066e-10	-0.627823	3.97368e-09	-3.68066e-10	-0.508929
205135043	chr1:205135043:T:C	5.12261e-13	-3.68066e-10	-0.869833	1.08475e-07	-3.68066e-10	-1.14539	2.57976e-09	-3.68066e-10	-0.940926
205135201	chr1:205135201:G:A	2.90525e-13	-3.68066e-10	-1.43698	8.88107e-08	-3.68066e-10	-1.3454	2.48514e-09	-3.68066e-10	-0.978291
205135283	chr1:205135283:G:A	3.87137e-13	-3.68066e-10	-1.14989	8.69484e-08	-3.68066e-10	-1.36659	1.68059e-09	-3.68066e-10	-1.36947
205135933	chr1:205135933:C:T	2.74388e-12	1.66483	-0.856368	4.18736e-08	-0.921165	-1.17609	1.50134e-09	-0.556023	-0.926237
205136420	chr1:205136420:A:C	8.77323e-13	-3.68066e-10	-0.331792	1.58111e-07	-3.68066e-10	-0.768613	3.70647e-09	-3.68066e-10	-0.578542
205136666	chr1:205136666:G:A	4.21208e-14	-2.05926	-1.30886	9.68856e-09	-2.12634	-1.43462	2.32588e-10	-1.94229	-1.40481
205136853	chr1:205136853:A:G	3.45261e-09	9.36329	-1.41732	1.88425e-08	-1.86668	-1.02911	2.9924e-10	-1.66526	-1.42987
205136902	chr1:205136902:C:A	1.54343e-13	-0.972483	-1.09701	9.48002e-09	-2.14663	-1.43609	0.00770038	13.1985	0.769693
205137154	chr1:205137154:A:G	1.68314e-13	-1.00029	-0.982549	9.55248e-09	-2.14175	-1.43336	0.0138538	13.8776	0.677826
205137240	chr1:205137240:G:A	3.45368e-13	-3.68066e-10	-1.26406	8.27369e-08	-3.68066e-10	-1.41624	1.81537e-09	-3.68066e-10	-1.29233
205138048	chr1:205138048:C:T	3.75889e-13	-3.68066e-10	-1.17937	8.21398e-08	-3.68066e-10	-1.42349	1.66367e-09	-3.68066e-10	-1.37959
205138350	chr1:205138350:C:T	1.61843e-11	3.92627	-1.34314	1.57824e-08	-2.09292	-0.980096	3.87647e-09	0.898461	-1.43216
205138369	chr1:205138369:A:G	1.93125e-11	4.1416	-1.38176	1.41681e-08	-2.11043	-1.07049	4.8463e-09	1.1055	-1.41591
205138601	chr1:205138601:G:A	4.43673e-13	-3.68066e-10	-1.01358	9.05669e-08	-3.68066e-10	-1.32582	1.6544e-09	-3.68066e-10	-1.38518
205138612	chr1:205138612:T:C	3.00497e-13	-3.68066e-10	-1.40323	1.00978e-07	-3.68066e-10	-1.217	2.23584e-09	-3.68066e-10	-1.084
205138665	chr1:205138665:G:A	2.15645e-12	1.66417	-1.09663	1.13155e-08	-2.07779	-1.32794	2.45732e-09	-1.11889	0.129339
205138955	chr1:205138955:C:T	1.36961e-08	8.78559	0.53837	3.67438e-07	-1.76737	1.84202	1.43769e-09	-1.79115	0.265573
205139041	chr1:205139041:G:A	5.06891e-13	-0.238569	-0.641804	1.46915e-08	-2.11094	-1.0337	2.34304e-10	-2.07526	-1.2645
205139265	chr1:205139265:T:G	4.80113e-09	9.6929	-1.4172	1.80243e-08	-1.91183	-1.02836	3.19133e-10	-1.60106	-1.42971
205139398	chr1:205139398:G:A	1.75488e-12	-3.68066e-10	0.361488	1.80845e-07	-3.68066e-10	-0.634268	2.33502e-09	-3.68066e-10	-1.0406
205139423	chr1:205139423:A:G	1.44819e-13	-0.707541	-1.42564	1.12704e-08	-2.11249	-1.29724	0.253499	14.7849	2.67734
205139719	chr1:205139719:G:C	6.01888e-13	-3.68066e-10	-0.708596	9.90812e-08	-3.68066e-10	-1.23597	1.63994e-09	-3.68066e-10	-1.39396
205139726	chr1:205139726:T:A	4.40853e-14	-1.9985	-1.32404	1.87e-08	-2.12227	-0.781121	1.01313e-09	-1.92589	0.0503084
205139891	chr1:205139891:T:A	1.6331e-12	1.4755	-1.18593	1.27117e-08	-2.04717	-1.24221	3.45856e-09	-1.00959	0.361823
205139954	chr1:205139954:G:A	8.49842e-14	-1.24002	-1.42618	1.27944e-08	-1.88013	-1.40277	1.90901e-09	-0.183459	-1.05858
205140861	chr1:205140861:A:C	3.00982e-13	-3.68066e-10	-1.40162	9.40652e-08	-3.68066e-10	-1.28792	1.63805e-09	-3.68066e-10	-1.39511
205140986	chr1:205140986:G:A	3.06014e-12	1.81101	-0.893463	4.42286e-08	-0.841702	-1.20084	1.58225e-09	-0.468089	-0.961682
205141199	chr1:205141199:C:T	3.00885e-13	-3.68066e-10	-1.40194	9.40009e-08	-3.68066e-10	-1.2886	1.6375e-09	-3.68066e-10	-1.39545
205141282	chr1:205141282:C:T	3.71325e-13	-3.68066e-10	-1.19159	8.53493e-08	-3.68066e-10	-1.38516	1.71182e-09	-3.68066e-10	-1.35106
205141324	chr1:205141324:T:C	1.6605e-11	4.03989	-1.4311	1.27832e-08	-2.09915	-1.18462	4.65837e-09	1.01271	-1.36266
205141789	chr1:205141789:C:A	1.40385e-13	-0.988123	-1.17615	9.56446e-09	-2.14121	-1.43265	0.0238013	13.9195	1.17709
205141801	chr1:205141801:T:C	1.42563e-13	-0.731129	-1.41776	1.09803e-08	-2.11582	-1.31998	0.209281	14.7198	2.55082
205141818	chr1:205141818:T:C	2.01687e-11	4.24052	-1.43731	1.10571e-08	-2.11922	-1.30962	6.01871e-09	1.19653	-1.29027
205142147	chr1:205142147:T:C	1.29274e-12	1.37465	-1.3188	1.53041e-08	-2.00997	-1.09382	5.2992e-09	-0.898413	0.677349
205142633	chr1:205142633:A:C	5.2256e-09	9.78175	-1.42133	1.73926e-08	-1.92851	-1.04735	3.26907e-10	-1.57464	-1.43206
205142722	chr1:205142722:G:A	4.79911e-13	-3.68066e-10	-0.935066	9.49049e-08	-3.68066e-10	-1.27903	1.62201e-09	-3.68066e-10	-1.40495
205143238	chr1:205143238:C:T	3.70676e-13	-1.19334	-4.18584e-10	6.98858e-08	-1.58505	-4.18584e-10	8.24812e-10	-2.08122	-4.18584e-10
205143299	chr1:205143299:A:C	3.01081e-13	-3.68066e-10	-1.40129	9.41257e-08	-3.68066e-10	-1.28728	1.63866e-09	-3.68066e-10	-1.39474
205143783	chr1:205143783:T:C	1.51453e-12	1.49176	-1.27757	1.42936e-08	-2.03084	-1.14126	4.87177e-09	-0.95461	0.649446
205144047	chr1:205144047:G:A	1.94878e-12	-3.68066e-10	0.466293	2.69929e-07	-3.68066e-10	-0.233752	8.85659e-09	-3.68066e-10	0.29254
205144467	chr1:205144467:A:C	8.30409e-14	-1.26486	-1.42447	1.30087e-08	-1.86652	-1.39977	1.99832e-09	-0.147769	-1.04855
205144468	chr1:205144468:G:A	8.33807e-14	-1.2617	-1.42355	1.30068e-08	-1.86823	-1.39821	1.99914e-09	-0.152317	-1.04359
205144705	chr1:205144705:A:G	1.66351e-12	1.56208	-1.25407	1.3717e-08	-2.04273	-1.17054	4.22356e-09	-1.02004	0.572099
205145282	chr1:205145282:T:C	2.91294e-13	-3.68066e-10	-1.43433	8.96481e-08	-3.68066e-10	-1.33602	2.92638e-09	-3.68066e-10	-0.814856
205145284	chr1:205145284:A:G	3.0008e-13	-3.68066e-10	-1.40462	9.33036e-08	-3.68066e-10	-1.29605	1.63064e-09	-3.68066e-10	-1.39965
205145365	chr1:205145365:TATC:T	8.6005e-14	-1.23261	-1.42165	1.28489e-08	-1.88362	-1.39504	1.93659e-09	-0.19394	-1.03375
205145620	chr1:205145620:C:T	6.36449e-13	-3.68066e-10	-0.652764	1.09505e-07	-3.68066e-10	-1.13594	1.81861e-09	-3.68066e-10	-1.29055
205145705	chr1:205145705:CATCTT:C	3.00619e-13	-3.68066e-10	-1.40283	8.12568e-08	-3.68066e-10	-1.43429	1.61128e-09	-3.68066e-10	-1.41159
205145971	chr1:205145971:G:A	4.0515e-09	9.52417	-1.41824	1.84144e-08	-1.88719	-1.03159	3.08362e-10	-1.63585	-1.42925
205146022	chr1:205146022:C:A	1.71348e-12	1.58036	-1.24275	1.31957e-08	-2.06375	-1.18827	3.77755e-09	-1.06781	0.50826
205146094	chr1:205146094:G:T	2.98301e-13	-3.68066e-10	-1.41057	9.21454e-08	-3.68066e-10	-1.30854	1.62055e-09	-3.68066e-10	-1.40585
205146300	chr1:205146300:C:T	8.54359e-14	-1.23023	-1.43067	1.26247e-08	-1.88505	-1.4112	1.82863e-09	-0.197394	-1.08766
205146611	chr1:205146611:G:A	1.76982e-12	1.61194	-1.24197	1.3077e-08	-2.07033	-1.19073	3.7186e-09	-1.08577	0.510492
205147924	chr1:205147924:AAAG:A	2.98673e-13	-3.68066e-10	-1.40932	9.29523e-08	-3.68066e-10	-1.29982	1.62412e-09	-3.68066e-10	-1.40365
205149059	chr1:205149059:C:T	2.09495e-11	4.25909	-1.41788	1.27988e-08	-2.1197	-1.16286	5.12713e-09	1.13208	-1.38616
205149179	chr1:205149179:A:G	3.01645e-13	-3.68066e-10	-1.39942	9.45068e-08	-3.68066e-10	-1.28324	1.64236e-09	-3.68066e-10	-1.39249
205149208	chr1:205149208:T:G	3.36549e-09	9.33821	-1.4178	1.89144e-08	-1.86119	-1.0308	2.97716e-10	-1.67038	-1.42985
205149432	chr1:205149432:G:A	3.46276e-13	-3.68066e-10	-1.26143	1.16362e-07	-3.68066e-10	-1.07521	2.47264e-09	-3.68066e-10	-0.983336
205149620	chr1:205149620:C:T	5.41671e-13	-3.68066e-10	-0.814008	1.12982e-07	-3.68066e-10	-1.10468	2.71772e-09	-3.68066e-10	-0.888828
205149748	chr1:205149748:T:C	3.01579e-13	-3.68066e-10	-1.39964	9.44704e-08	-3.68066e-10	-1.28362	1.64201e-09	-3.68066e-10	-1.3927
205149753	chr1:205149753:CACA:C	3.01482e-13	-3.68066e-10	-1.39996	9.43993e-08	-3.68066e-10	-1.28438	1.64139e-09	-3.68066e-10	-1.39308
205149809	chr1:205149809:A:G	1.87874e-12	-3.68066e-10	0.429687	2.63866e-07	-3.68066e-10	-0.256469	8.55501e-09	-3.68066e-10	0.257896
205149985	chr1:205149985:T:C	1.28983e-12	1.36024	-1.30664	1.51155e-08	-2.10452	-1.01167	1.33039e-09	-1.38934	-0.21381
205150434	chr1:205150434:GC:G	8.46282e-14	-1.24062	-1.42978	1.2718e-08	-1.87943	-1.40945	1.86848e-09	-0.182173	-1.08132
205150642	chr1:205150642:C:T	2.90555e-13	-3.68066e-10	-1.43687	8.75905e-08	-3.68066e-10	-1.35924	2.40849e-09	-3.68066e-10	-1.00962
205150853	chr1:205150853:C:T	1.3117e-12	1.08311	-1.0127	1.08338e-08	-2.14977	-1.29947	3.96265e-10	-1.37699	-1.43731
205151512	chr1:205151512:C:T	1.3221e-12	1.25012	-1.17181	1.30589e-08	-2.00739	-1.25505	3.93482e-09	-0.846813	0.328058
205152270	chr1:205152270:C:T	3.06377e-13	-3.68066e-10	-1.38385	9.73621e-08	-3.68066e-10	-1.25347	1.67024e-09	-3.68066e-10	-1.37566
205152420	chr1:205152420:A:G	1.38891e-13	-0.989951	-1.18502	9.573e-09	-2.14144	-1.43152	0.0238956	13.904	1.19659
205152456	chr1:205152456:C:T	2.91323e-13	-3.68066e-10	-1.43423	8.41156e-08	-3.68066e-10	-1.39972	1.61728e-09	-3.68066e-10	-1.40787
205152466	chr1:205152466:T:C	2.99217e-13	-3.68066e-10	-1.4075	9.29116e-08	-3.68066e-10	-1.30026	1.62827e-09	-3.68066e-10	-1.40111
205152535	chr1:205152535:A:G	1.80584e-13	-1.91247	-4.18584e-10	1.37901e-07	-0.905372	-4.18584e-10	3.56315e-09	-0.617976	-4.18584e-10
205152622	chr1:205152622:T:C	1.62774e-12	-3.68066e-10	0.286278	2.53197e-07	-3.68066e-10	-0.297741	9.70661e-09	-3.68066e-10	0.384186
205153108	chr1:205153108:C:T	4.83254e-14	-2.00824	-1.22247	1.02404e-08	-2.10764	-1.39793	3.86316e-10	-1.89555	-0.944174
205153401	chr1:205153401:A:G	1.21981e-11	3.72876	-1.4284	1.34115e-08	-2.06704	-1.16876	3.50403e-09	0.737041	-1.37175
205153767	chr1:205153767:G:A	3.93656e-09	9.49676	-1.41961	1.84501e-08	-1.87822	-1.03862	2.95334e-10	-1.67785	-1.43042
205153834	chr1:205153834:G:T	2.11212e-13	-1.75581	-4.18584e-10	4.00321e-08	-2.14223	-4.18584e-10	7.7448e-10	-2.14418	-4.18584e-10
205153893	chr1:205153893:C:T	1.30177e-13	-1.1033	-1.13647	9.45869e-09	-2.14846	-1.43652	0.0133974	13.4805	1.04148
205154202	chr1:205154202:G:C	3.40821e-13	-1.27731	-4.18584e-10	5.27494e-08	-1.86636	-4.18584e-10	8.09329e-10	-2.10017	-4.18584e-10
205154406	chr1:205154406:T:C	1.33965e-11	3.82314	-1.42905	1.32021e-08	-2.07886	-1.17267	3.78251e-09	0.811504	-1.36974
205154426	chr1:205154426:G:A	7.42697e-12	1.8042	-4.18584e-10	2.16618e-07	-0.453775	-4.18584e-10	5.27593e-09	-0.225466	-4.18584e-10
205154646	chr1:205154646:A:G	3.06207e-13	-3.68066e-10	-1.38441	9.72175e-08	-3.68066e-10	-1.25496	1.66976e-09	-3.68066e-10	-1.37594
205155046	chr1:205155046:G:A	1.87758e-12	1.66075	-1.23168	1.31391e-08	-2.06044	-1.19588	3.68305e-09	-1.07834	0.493459
205155233	chr1:205155233:C:T	6.08496e-13	-3.68066e-10	-0.697677	1.25484e-07	-3.68066e-10	-0.999731	3.0385e-09	-3.68066e-10	-0.777258
205155416	chr1:205155416:T:C	1.97871e-13	-0.970443	-0.850609	1.21269e-08	-2.15005	-1.18643	0.000323215	12.0885	-1.29106
205155614	chr1:205155614:C:T	2.76439e-12	-3.68066e-10	0.815908	2.44981e-07	-3.68066e-10	-0.33073	2.93937e-09	-3.68066e-10	-0.810425
205155667	chr1:205155667:T:A	2.98946e-13	-3.68066e-10	-1.40841	9.29789e-08	-3.68066e-10	-1.29954	1.62991e-09	-3.68066e-10	-1.40009
205155685	chr1:205155685:A:G	3.06485e-13	-3.68066e-10	-1.3835	9.73949e-08	-3.68066e-10	-1.25314	1.67142e-09	-3.68066e-10	-1.37495
205156534	chr1:205156534:T:C	1.41754e-12	1.58448	-1.43648	1.88744e-08	-2.06107	-0.833031	5.38531e-09	-1.04662	0.841671
205156731	chr1:205156731:G:A	8.68285e-14	-1.21298	-1.43176	1.24921e-08	-1.89359	-1.41322	1.8017e-09	-0.205076	-1.09481
205157126	chr1:205157126:G:A	3.43064e-12	-3.68066e-10	1.03183	2.86485e-07	-3.68066e-10	-0.174225	3.3219e-09	-3.68066e-10	-0.688083
205157845	chr1:205157845:G:A	6.05469e-13	-3.68066e-10	-0.702665	1.30548e-07	-3.68066e-10	-0.960169	2.77755e-09	-3.68066e-10	-0.867051
205157920	chr1:205157920:G:T	8.42187e-14	-1.24255	-1.4327	1.26697e-08	-1.87833	-1.41436	1.86963e-09	-0.16433	-1.09855
205158849	chr1:205158849:A:G	1.31007e-12	-3.68066e-10	0.0691662	2.14351e-07	-3.68066e-10	-0.464295	8.2921e-09	-3.68066e-10	0.226682
205158931	chr1:205158931:C:T	1.28888e-11	3.7848	-1.42935	1.32563e-08	-2.0732	-1.17423	3.64846e-09	0.774549	-1.36887
205158976	chr1:205158976:C:T	3.01482e-13	-3.68066e-10	-1.39996	9.43993e-08	-3.68066e-10	-1.28438	1.64139e-09	-3.68066e-10	-1.39308
205159712	chr1:205159712:G:A	3.01482e-13	-3.68066e-10	-1.39996	9.43993e-08	-3.68066e-10	-1.28438	1.64139e-09	-3.68066e-10	-1.39308
205160191	chr1:205160191:G:A	1.65946e-12	1.62307	-1.31749	1.49494e-08	-2.05228	-1.07496	5.15369e-09	-1.05745	0.808539
205160427	chr1:205160427:CT:C	2.90795e-13	-3.68066e-10	-1.43605	8.79381e-08	-3.68066e-10	-1.35528	2.42913e-09	-3.68066e-10	-1.00109
205160522	chr1:205160522:GACGGGGTTTTGCC:G	2.9121e-13	-3.68066e-10	-1.43462	8.67272e-08	-3.68066e-10	-1.36914	2.59264e-09	-3.68066e-10	-0.935946
205160586	chr1:205160586:G:A	1.81686e-12	-3.68066e-10	0.396199	2.54898e-07	-3.68066e-10	-0.291045	8.25606e-09	-3.68066e-10	0.222327
205161285	chr1:205161285:A:G	1.67464e-13	-1.0582	-0.929701	1.24991e-08	-2.14866	-1.15759	6.88101e-06	7.84776	-0.899864
205163297	chr1:205163297:G:A	5.09584e-13	-0.875073	-4.18584e-10	5.76797e-08	-1.777	-4.18584e-10	9.62328e-10	-1.92702	-4.18584e-10
205163369	chr1:205163369:A:G	1.54253e-11	3.97047	-1.43537	1.24569e-08	-2.09367	-1.21597	4.55791e-09	0.97152	-1.34328
205163503	chr1:205163503:G:A	3.67205e-13	-3.68066e-10	-1.20275	8.17019e-08	-3.68066e-10	-1.42883	1.74017e-09	-3.68066e-10	-1.33464
205163714	chr1:205163714:T:G	3.01661e-13	-3.68066e-10	-1.39936	9.45122e-08	-3.68066e-10	-1.28318	1.64243e-09	-3.68066e-10	-1.39244
205164190	chr1:205164190:C:T	3.06585e-13	-3.68066e-10	-1.38317	9.74547e-08	-3.68066e-10	-1.25252	1.6724e-09	-3.68066e-10	-1.37436
205164221	chr1:205164221:G:A	3.01579e-13	-3.68066e-10	-1.39963	9.4461e-08	-3.68066e-10	-1.28372	1.64197e-09	-3.68066e-10	-1.39273
205164501	chr1:205164501:G:A	3.00545e-13	-3.68066e-10	-1.40307	9.38337e-08	-3.68066e-10	-1.29039	1.63679e-09	-3.68066e-10	-1.39589
205164618	chr1:205164618:C:T	3.49074e-13	-3.68066e-10	-1.25339	1.31792e-07	-3.68066e-10	-0.950687	3.13326e-09	-3.68066e-10	-0.746547
205164962	chr1:205164962:T:C	1.91461e-12	1.65422	-1.20562	1.28601e-08	-2.05693	-1.22085	3.45802e-09	-1.06741	0.419489
205165307	chr1:205165307:T:G	2.94563e-13	-3.68066e-10	-1.42317	8.20933e-08	-3.68066e-10	-1.42405	2.2304e-09	-3.68066e-10	-1.08644
205165513	chr1:205165513:C:A	3.02072e-13	-3.68066e-10	-1.398	9.47703e-08	-3.68066e-10	-1.28045	1.64488e-09	-3.68066e-10	-1.39095
205165701	chr1:205165701:T:C	1.83869e-12	1.58408	-1.17594	1.26639e-08	-2.04543	-1.24772	3.33966e-09	-1.02775	0.345
205165773	chr1:205165773:G:A	3.03424e-13	-3.68066e-10	-1.39354	9.56545e-08	-3.68066e-10	-1.27117	1.6534e-09	-3.68066e-10	-1.38579
205165859	chr1:205165859:T:C	2.15895e-12	1.97364	-1.40493	1.59917e-08	-2.10432	-0.955517	6.63175e-09	-1.22838	1.23163
205166240	chr1:205166240:ACT:A	6.07557e-13	-3.68066e-10	-0.699221	1.17109e-07	-3.68066e-10	-1.0688	3.56448e-09	-3.68066e-10	-0.617604
205166306	chr1:205166306:A:G	2.16701e-12	0.714613	-0.142176	1.3191e-08	-1.97701	-1.27537	6.0761e-10	-1.02741	-1.35944
205166479	chr1:205166479:A:G	3.32548e-13	-3.68066e-10	-1.30188	1.03055e-07	-3.68066e-10	-1.19664	1.80623e-09	-3.68066e-10	-1.29738
205166890	chr1:205166890:C:T	3.30856e-13	-3.68066e-10	-1.30699	8.14505e-08	-3.68066e-10	-1.43191	1.89143e-09	-3.68066e-10	-1.25129
205167245	chr1:205167245:C:G	1.02981e-12	-3.68066e-10	-0.171541	1.57456e-07	-3.68066e-10	-0.772763	4.03609e-09	-3.68066e-10	-0.493345
205167553	chr1:205167553:G:A	2.91241e-13	-3.68066e-10	-1.43452	8.26639e-08	-3.68066e-10	-1.41713	1.57222e-09	-3.68066e-10	-1.43613
205167707	chr1:205167707:T:G	3.04401e-13	-3.68066e-10	-1.39032	1.17053e-07	-3.68066e-10	-1.06929	1.31602e-08	-3.68066e-10	0.688575
205167800	chr1:205167800:T:C	2.14566e-13	-1.3074	-0.43265	1.04335e-08	-2.14757	-1.33932	0.00157065	12.5418	-0.163376
205167937	chr1:205167937:A:G	3.97637e-13	-3.68066e-10	-1.12313	8.10694e-08	-3.68066e-10	-1.4366	1.67162e-09	-3.68066e-10	-1.37483
205168450	chr1:205168450:G:A	2.37585e-11	3.99991	-1.03288	2.56076e-08	-2.08701	-0.50201	3.81714e-09	0.825493	-1.37461
205168548	chr1:205168548:T:C	1.0265e-12	-3.68066e-10	-0.174761	1.76268e-07	-3.68066e-10	-0.659906	6.36917e-09	-3.68066e-10	-0.0371519
205169193	chr1:205169193:G:C	1.49632e-13	-2.10049	-4.18584e-10	5.15456e-08	-1.88944	-4.18584e-10	1.45768e-09	-1.51177	-4.18584e-10
205169278	chr1:205169278:T:C	2.91201e-13	-3.68066e-10	-1.43466	8.603e-08	-3.68066e-10	-1.37721	1.57825e-09	-3.68066e-10	-1.4323
205169862	chr1:205169862:G:A	2.53589e-12	1.71503	-0.985397	3.91386e-08	-0.920669	-1.24413	1.3622e-09	-0.565184	-1.01434
205170026	chr1:205170026:A:G	3.27669e-13	-3.68066e-10	-1.31666	8.21081e-08	-3.68066e-10	-1.42387	1.57533e-09	-3.68066e-10	-1.43416
205170635	chr1:205170635:A:T	1.43674e-12	-3.68066e-10	0.161462	2.92821e-07	-3.68066e-10	-0.152347	8.66648e-09	-3.68066e-10	0.270842
205170676	chr1:205170676:A:G	1.99606e-13	-1.31358	-0.498742	1.02279e-08	-2.14734	-1.35945	0.00168139	12.5296	-0.0830491
205171177	chr1:205171177:C:T	3.41111e-11	4.34976	-1.02105	2.20247e-08	-2.12061	-0.619135	4.96026e-09	1.10208	-1.38924
205171308	chr1:205171308:G:A	8.41779e-09	9.18495	-0.347756	1.11311e-07	-1.79337	0.673787	6.57755e-10	-1.78227	-0.525272
205172104	chr1:205172104:G:A	7.30365e-12	1.65015	0.137312	8.62211e-08	-1.90131	0.526312	2.41673e-09	-0.152059	-0.854147
205172245	chr1:205172245:C:T	2.54736e-12	1.6687	-0.93455	3.95109e-08	-0.945079	-1.21025	1.38989e-09	-0.594909	-0.964485
205172464	chr1:205172464:TA:T	7.67327e-12	1.6836	0.153229	8.70622e-08	-1.90896	0.54367	2.49717e-09	-0.128987	-0.844476
205172562	chr1:205172562:G:A	3.97899e-13	-3.68066e-10	-1.12247	1.09106e-07	-3.68066e-10	-1.13959	2.76476e-09	-3.68066e-10	-0.871666
205174341	chr1:205174341:T:C	3.36648e-11	4.32377	-1.00823	2.26346e-08	-2.11816	-0.594267	4.89574e-09	1.08389	-1.38415
205174435	chr1:205174435:C:T	2.90779e-13	-3.68066e-10	-1.4361	8.53426e-08	-3.68066e-10	-1.38524	1.57493e-09	-3.68066e-10	-1.43441
205174832	chr1:205174832:G:A	5.93223e-13	-3.68066e-10	-0.723098	9.58062e-08	-3.68066e-10	-1.26958	1.57288e-09	-3.68066e-10	-1.43571
205175235	chr1:205175235:G:T	3.99575e-09	8.64527	-0.553198	9.66805e-08	-1.65878	0.398287	4.88921e-10	-1.89979	-0.704383
205175877	chr1:205175877:C:T	7.87753e-12	1.73125	0.131853	8.38887e-08	-1.92089	0.518469	2.55261e-09	-0.0933948	-0.858108
205176080	chr1:205176080:T:C	2.90454e-13	-3.68066e-10	-1.43722	8.38282e-08	-3.68066e-10	-1.40314	1.57046e-09	-3.68066e-10	-1.43725
205176199	chr1:205176199:T:C	2.90447e-13	-3.68066e-10	-1.43725	8.38698e-08	-3.68066e-10	-1.40264	1.5705e-09	-3.68066e-10	-1.43723
205176253	chr1:205176253:A:G	2.90439e-13	-3.68066e-10	-1.43727	8.44087e-08	-3.68066e-10	-1.39624	1.57145e-09	-3.68066e-10	-1.43662
205176954	chr1:205176954:T:C	2.90604e-13	-3.68066e-10	-1.43671	8.3259e-08	-3.68066e-10	-1.40995	1.57053e-09	-3.68066e-10	-1.43721
205177332	chr1:205177332:A:G	7.86806e-12	1.73267	0.129233	8.36916e-08	-1.92037	0.515598	2.54709e-09	-0.0941959	-0.859474
205177598	chr1:205177598:G:A	6.64634e-12	1.64711	0.0460421	7.76142e-08	-1.9017	0.421546	2.26978e-09	-0.158463	-0.910473
205177671	chr1:205177671:A:G	2.70297e-13	-0.567777	-0.94137	1.15018e-08	-2.14551	-1.2439	2.25056e-10	-1.99137	-1.38866
205177900	chr1:205177900:T:C	2.90429e-13	-3.68066e-10	-1.43731	8.40085e-08	-3.68066e-10	-1.40099	1.57066e-09	-3.68066e-10	-1.43712
205178159	chr1:205178159:A:C	2.90454e-13	-3.68066e-10	-1.43722	8.38282e-08	-3.68066e-10	-1.40314	1.57046e-09	-3.68066e-10	-1.43725
205178212	chr1:205178212:G:T	1.48123e-13	-2.11062	-4.18584e-10	4.93138e-08	-1.93371	-4.18584e-10	8.61884e-10	-2.03726	-4.18584e-10
205178394	chr1:205178394:T:C	2.90509e-13	-3.68066e-10	-1.43703	8.36184e-08	-3.68066e-10	-1.40565	1.57034e-09	-3.68066e-10	-1.43733
205178426	chr1:205178426:C:A	2.90449e-13	-3.68066e-10	-1.43724	8.38539e-08	-3.68066e-10	-1.40283	1.57048e-09	-3.68066e-10	-1.43724
205178456	chr1:205178456:C:G	4.40999e-13	-0.498746	-0.520879	1.7137e-08	-2.14165	-0.849024	0.000578219	11.7598	-0.380754
205178499	chr1:205178499:A:T	2.90473e-13	-3.68066e-10	-1.43716	8.37434e-08	-3.68066e-10	-1.40415	1.5704e-09	-3.68066e-10	-1.43729
205178597	chr1:205178597:C:T	1.81933e-12	-3.68066e-10	0.397557	2.48513e-07	-3.68066e-10	-0.316413	7.00319e-09	-3.68066e-10	0.0577453
205179257	chr1:205179257:T:C	3.00624e-13	-3.68066e-10	-1.40281	8.12216e-08	-3.68066e-10	-1.43473	2.07206e-09	-3.68066e-10	-1.16008
205180197	chr1:205180197:CA:C	6.52801e-13	0.310771	-0.938167	1.1739e-08	-2.08727	-1.28173	6.42206e-10	-0.894655	-1.43681
205180380	chr1:205180380:C:T	2.09819e-11	3.93024	-1.08749	2.37328e-08	-2.07894	-0.58611	3.54415e-09	0.772206	-1.39553
205180382	chr1:205180382:T:A	5.80795e-13	-3.68066e-10	-0.74427	1.14881e-07	-3.68066e-10	-1.08801	2.55826e-09	-3.68066e-10	-0.949292
205180385	chr1:205180385:T:C	2.98384e-13	-3.68066e-10	-1.41029	8.20608e-08	-3.68066e-10	-1.42445	1.64138e-09	-3.68066e-10	-1.39308
205180462	chr1:205180462:C:T	7.29568e-13	0.406477	-0.922693	1.16757e-08	-2.10126	-1.27314	6.01439e-10	-0.960851	-1.4362
205180529	chr1:205180529:G:T	3.356e-11	4.33321	-1.02079	2.2377e-08	-2.11979	-0.604089	4.93831e-09	1.0916	-1.3832
205180734	chr1:205180734:G:A	3.5851e-13	-3.68066e-10	-1.22671	8.39438e-08	-3.68066e-10	-1.40176	1.73871e-09	-3.68066e-10	-1.33548
205180744	chr1:205180744:C:T	2.90437e-13	-3.68066e-10	-1.43728	8.39385e-08	-3.68066e-10	-1.40183	1.57057e-09	-3.68066e-10	-1.43718
205181298	chr1:205181298:GA:G	8.18294e-12	1.70432	0.19682	9.08463e-08	-1.91333	0.590589	2.59784e-09	-0.116196	-0.817745
205182165	chr1:205182165:C:T	8.26475e-12	1.76372	0.147372	8.47462e-08	-1.92799	0.535743	2.63515e-09	-0.0715162	-0.848166
205182237	chr1:205182237:T:C	2.90451e-13	-3.68066e-10	-1.43723	8.45875e-08	-3.68066e-10	-1.39412	1.57164e-09	-3.68066e-10	-1.4365
205182661	chr1:205182661:C:T	2.90482e-13	-3.68066e-10	-1.43713	8.37154e-08	-3.68066e-10	-1.40449	1.57038e-09	-3.68066e-10	-1.43731
205182685	chr1:205182685:GA:G	2.46268e-12	1.57997	-0.879628	3.83732e-08	-0.992621	-1.19193	1.34571e-09	-0.640956	-0.950741
205182749	chr1:205182749:C:T	2.13031e-11	3.95999	-1.10205	2.31248e-08	-2.08234	-0.608668	3.6069e-09	0.794747	-1.40052
205182764	chr1:205182764:T:C	3.12257e-13	-1.36484	-4.18584e-10	4.01473e-08	-2.13936	-4.18584e-10	1.52913e-07	3.14125	-4.18584e-10
205183287	chr1:205183287:C:A	2.91382e-13	-3.68066e-10	-1.43403	8.2558e-08	-3.68066e-10	-1.41841	1.57265e-09	-3.68066e-10	-1.43586
205183468	chr1:205183468:C:T	2.49168e-12	1.97749	-1.26545	1.5664e-08	-2.14454	-0.936006	1.21067e-09	-1.61289	-0.0845559
205183804	chr1:205183804:T:C	2.53621e-11	4.13884	-1.10649	2.25656e-08	-2.09945	-0.616031	4.0702e-09	0.916877	-1.40181
205184184	chr1:205184184:G:A	2.66578e-11	4.21993	-1.13776	1.92336e-08	-2.11069	-0.764565	4.37625e-09	0.998482	-1.41091
205184326	chr1:205184326:A:G	2.22106e-12	1.92126	-1.32418	1.41177e-08	-2.14238	-1.0421	1.03141e-09	-1.5928	-0.264899
205184389	chr1:205184389:C:T	4.48969e-13	-0.447564	-0.554151	1.67183e-08	-2.13748	-0.877931	0.000638626	11.8987	-0.420237
205184565	chr1:205184565:C:G	4.92858e-14	-1.92935	-1.28168	2.0474e-08	-2.13748	-0.67527	1.10386e-09	-1.97347	0.183662
205184859	chr1:205184859:A:G	2.90811e-13	-3.68066e-10	-1.436	8.30726e-08	-3.68066e-10	-1.4122	1.57081e-09	-3.68066e-10	-1.43703
205184977	chr1:205184977:G:A	2.90518e-13	-3.68066e-10	-1.437	9.06565e-08	-3.68066e-10	-1.32483	2.56503e-09	-3.68066e-10	-0.946649
205185597	chr1:205185597:C:T	2.26381e-12	1.46298	-0.846843	3.65663e-08	-1.06163	-1.17115	1.27921e-09	-0.717219	-0.925158
205186051	chr1:205186051:T:A	3.13034e-13	-3.68066e-10	-1.36236	8.28075e-08	-3.68066e-10	-1.41539	1.57566e-09	-3.68066e-10	-1.43395
205186336	chr1:205186336:C:T	2.90454e-13	-3.68066e-10	-1.43722	8.45082e-08	-3.68066e-10	-1.39506	1.5717e-09	-3.68066e-10	-1.43646
205186606	chr1:205186606:T:C	2.97694e-13	-3.68066e-10	-1.4126	1.02109e-07	-3.68066e-10	-1.20587	1.57277e-09	-3.68066e-10	-1.43578
205186618	chr1:205186618:T:C	2.90454e-13	-3.68066e-10	-1.43722	8.38282e-08	-3.68066e-10	-1.40314	1.57046e-09	-3.68066e-10	-1.43725
205186625	chr1:205186625:C:T	3.40374e-11	4.35262	-1.02608	2.19048e-08	-2.12077	-0.624432	4.94944e-09	1.10123	-1.39058
205186637	chr1:205186637:C:G	4.4579e-13	-3.68066e-10	-1.00882	8.14862e-08	-3.68066e-10	-1.43148	1.60254e-09	-3.68066e-10	-1.41703
205186952	chr1:205186952:A:T	3.66013e-11	4.42852	-1.02935	2.16879e-08	-2.12591	-0.62924	5.22903e-09	1.15724	-1.39164
205187972	chr1:205187972:T:C	8.18011e-12	1.75066	0.150138	8.50685e-08	-1.92554	0.537084	2.61086e-09	-0.0815321	-0.847409
205188489	chr1:205188489:C:T	2.90795e-13	-3.68066e-10	-1.43605	8.30912e-08	-3.68066e-10	-1.41197	1.5708e-09	-3.68066e-10	-1.43703
205188775	chr1:205188775:G:A	1.80545e-13	-0.585408	-1.32728	9.46776e-09	-2.14754	-1.43648	0.000339813	11.8338	-0.986231
205189055	chr1:205189055:C:T	3.54176e-11	4.42082	-1.05453	2.09638e-08	-2.12556	-0.663554	5.16275e-09	1.15215	-1.39931
205189433	chr1:205189433:G:T	1.01408e-08	9.5242	-0.500799	8.27614e-08	-1.86309	0.447139	6.15184e-10	-1.70207	-0.672386
205189527	chr1:205189527:G:T	2.90682e-13	-3.68066e-10	-1.43644	8.52255e-08	-3.68066e-10	-1.38661	1.57413e-09	-3.68066e-10	-1.43492
205189833	chr1:205189833:T:C	2.90467e-13	-3.68066e-10	-1.43718	8.3767e-08	-3.68066e-10	-1.40387	1.57041e-09	-3.68066e-10	-1.43728
205189931	chr1:205189931:A:G	3.37885e-13	-3.68066e-10	-1.28596	1.047e-07	-3.68066e-10	-1.18081	1.82702e-09	-3.68066e-10	-1.28593
205190446	chr1:205190446:G:A	1.58078e-13	-2.04558	-4.18584e-10	4.19153e-08	-2.09626	-4.18584e-10	8.85051e-10	-2.01073	-4.18584e-10
205190946	chr1:205190946:G:A	3.49087e-11	4.3595	-1.00768	2.24497e-08	-2.12179	-0.598843	5.02214e-09	1.10947	-1.38424
205191893	chr1:205191893:C:T	4.97325e-13	-3.68066e-10	-0.899424	1.81504e-07	-3.68066e-10	-0.630632	6.42522e-09	-3.68066e-10	-0.0283898
205192490	chr1:205192490:C:T	4.26355e-13	-3.68066e-10	-1.0534	9.55647e-08	-3.68066e-10	-1.27211	1.73421e-09	-3.68066e-10	-1.33807
205192601	chr1:205192601:C:T	3.93622e-13	-3.68066e-10	-1.13328	8.10267e-08	-3.68066e-10	-1.43713	3.36662e-09	-3.68066e-10	-0.674711
205192821	chr1:205192821:C:T	3.88049e-12	2.28851	-1.13346	1.15595e-08	-2.11897	-1.26544	2.34095e-09	-1.29456	0.256493
205192843	chr1:205192843:CAA:C	2.90521e-13	-3.68066e-10	-1.43699	8.35776e-08	-3.68066e-10	-1.40613	1.57034e-09	-3.68066e-10	-1.43733
205192874	chr1:205192874:A:G	2.91103e-13	-3.68066e-10	-1.43499	8.70345e-08	-3.68066e-10	-1.36561	1.57092e-09	-3.68066e-10	-1.43696
205193301	chr1:205193301:A:G	2.90428e-13	-3.68066e-10	-1.43731	8.42969e-08	-3.68066e-10	-1.39756	1.57119e-09	-3.68066e-10	-1.43679
205193306	chr1:205193306:C:G	1.07728e-13	-1.1901	-1.23896	9.4555e-09	-2.14817	-1.43715	0.00184219	12.2759	0.261918
205193338	chr1:205193338:T:G	2.90454e-13	-3.68066e-10	-1.43722	8.38282e-08	-3.68066e-10	-1.40314	1.57046e-09	-3.68066e-10	-1.43725
205193537	chr1:205193537:C:T	2.58822e-12	1.6337	-0.883646	3.9418e-08	-0.963124	-1.19456	1.38925e-09	-0.60525	-0.954606
205193593	chr1:205193593:G:A	2.9065e-13	-3.68066e-10	-1.43655	8.33496e-08	-3.68066e-10	-1.40887	1.57044e-09	-3.68066e-10	-1.43726
205193929	chr1:205193929:A:G	8.77811e-12	1.79162	0.179728	8.70766e-08	-1.93529	0.570164	2.74105e-09	-0.0513575	-0.828921
205194670	chr1:205194670:G:A	5.80111e-13	-0.665209	-0.0802392	2.69717e-08	-2.07971	-0.457414	2.62727e-05	8.3136	-0.0259298
205194767	chr1:205194767:G:A	3.74905e-13	-3.68066e-10	-1.182	1.21292e-07	-3.68066e-10	-1.03371	2.05363e-09	-3.68066e-10	-1.16901
205194818	chr1:205194818:CCCAAGTA:C	2.33167e-11	4.05133	-1.10307	2.2867e-08	-2.09051	-0.6117	3.80894e-09	0.849643	-1.40091
205194872	chr1:205194872:G:A	4.93785e-13	-3.68066e-10	-0.906567	1.00074e-07	-3.68066e-10	-1.226	2.17744e-09	-3.68066e-10	-1.11047
205195002	chr1:205195002:T:G	2.96316e-13	-3.68066e-10	-1.41724	8.14458e-08	-3.68066e-10	-1.43197	2.14949e-09	-3.68066e-10	-1.12339
205195005	chr1:205195005:T:G	3.04697e-13	-3.68066e-10	-1.38935	8.10135e-08	-3.68066e-10	-1.43729	1.98223e-09	-3.68066e-10	-1.2044
205195164	chr1:205195164:T:C	6.45485e-13	-3.68066e-10	-0.638666	1.26432e-07	-3.68066e-10	-0.992206	3.16704e-09	-3.68066e-10	-0.735824
205195213	chr1:205195213:AT:A	3.49101e-13	-3.68066e-10	-1.25331	1.32703e-07	-3.68066e-10	-0.943797	3.12747e-09	-3.68066e-10	-0.748396
205195452	chr1:205195452:C:T	8.17952e-12	1.77405	0.126675	8.25116e-08	-1.92981	0.510842	2.60931e-09	-0.0680926	-0.861444
205195522	chr1:205195522:A:G	2.34012e-11	4.05004	-1.09817	2.30535e-08	-2.09059	-0.6035	3.81341e-09	0.849019	-1.39912
205196007	chr1:205196007:C:T	2.9922e-13	-3.68066e-10	-1.40749	8.1089e-08	-3.68066e-10	-1.43636	1.58748e-09	-3.68066e-10	-1.42647
205196026	chr1:205196026:A:C	5.8974e-14	-1.82287	-1.2087	9.81215e-09	-2.14908	-1.39921	3.25327e-10	-2.0421	-0.969445
205196036	chr1:205196036:A:G	2.90469e-13	-3.68066e-10	-1.43717	8.376e-08	-3.68066e-10	-1.40395	1.57041e-09	-3.68066e-10	-1.43729
205196194	chr1:205196194:A:C	3.38726e-12	2.18022	-1.16111	1.19359e-08	-2.10878	-1.24358	2.63277e-09	-1.24519	0.324609
205196222	chr1:205196222:T:C	2.66751e-12	1.65734	-0.877106	4.0144e-08	-0.94924	-1.1902	1.41918e-09	-0.590108	-0.94843
205196513	chr1:205196513:T:C	2.90424e-13	-3.68066e-10	-1.43733	8.42354e-08	-3.68066e-10	-1.39829	1.57107e-09	-3.68066e-10	-1.43687
205196536	chr1:205196536:T:C	6.00917e-13	-3.68066e-10	-0.710212	1.17893e-07	-3.68066e-10	-1.06213	2.63635e-09	-3.68066e-10	-0.919224
205197742	chr1:205197742:G:A	2.90476e-13	-3.68066e-10	-1.43715	8.4632e-08	-3.68066e-10	-1.3936	1.57207e-09	-3.68066e-10	-1.43623
205198049	chr1:205198049:T:G	3.65014e-13	-3.68066e-10	-1.20873	8.29322e-08	-3.68066e-10	-1.41389	1.82259e-09	-3.68066e-10	-1.28836
205198205	chr1:205198205:AAAG:A	2.91848e-13	-3.68066e-10	-1.43243	8.6847e-08	-3.68066e-10	-1.36776	1.58295e-09	-3.68066e-10	-1.42933
205198257	chr1:205198257:G:A	2.92612e-13	-3.68066e-10	-1.42982	8.57524e-08	-3.68066e-10	-1.38045	2.27521e-09	-3.68066e-10	-1.06655
205198671	chr1:205198671:C:G	3.5704e-12	2.21423	-1.14246	1.17265e-08	-2.11206	-1.25799	2.47679e-09	-1.26002	0.278357
205199153	chr1:205199153:C:T	3.36625e-13	-3.68066e-10	-1.2897	1.04636e-07	-3.68066e-10	-1.18142	1.66372e-09	-3.68066e-10	-1.37956
205199441	chr1:205199441:A:G	3.30972e-11	4.40121	-1.10268	1.93126e-08	-2.12375	-0.747401	4.9855e-09	1.1335	-1.41559
205199486	chr1:205199486:C:T	2.30583e-11	4.09434	-1.15722	2.06151e-08	-2.09573	-0.71016	3.88598e-09	0.887221	-1.41847
205199636	chr1:205199636:G:A	2.9046e-13	-3.68066e-10	-1.4372	8.45543e-08	-3.68066e-10	-1.39452	1.57185e-09	-3.68066e-10	-1.43637
205199700	chr1:205199700:C:T	3.15713e-13	-3.68066e-10	-1.35383	8.12911e-08	-3.68066e-10	-1.43387	3.2011e-09	-3.68066e-10	-0.725126
205199867	chr1:205199867:G:A	7.16513e-13	-3.68066e-10	-0.534271	1.45333e-07	-3.68066e-10	-0.852885	2.10259e-09	-3.68066e-10	-1.14545
205200201	chr1:205200201:T:G	3.28007e-12	1.61567	-0.628715	4.84292e-08	-0.974529	-0.977278	1.82696e-09	-0.62685	-0.659116
205200424	chr1:205200424:T:G	5.65277e-14	-2.06391	-1.01002	4.30608e-08	-1.82499	-0.244306	3.1886e-09	-1.47631	0.747265
205200485	chr1:205200485:C:T	2.30974e-11	4.10099	-1.16218	2.04553e-08	-2.09568	-0.717986	3.88661e-09	0.888692	-1.41977
205200525	chr1:205200525:C:T	2.30235e-13	-1.66957	-4.18584e-10	4.19321e-08	-2.09586	-4.18584e-10	7.723e-10	-2.147	-4.18584e-10
205200590	chr1:205200590:T:C	2.92599e-13	-3.68066e-10	-1.42987	8.57621e-08	-3.68066e-10	-1.38033	2.27591e-09	-3.68066e-10	-1.06624
205201155	chr1:205201155:T:C	3.43633e-11	4.46562	-1.12954	1.85016e-08	-2.12774	-0.78632	5.18684e-09	1.17955	-1.42205
205201297	chr1:205201297:T:C	4.80935e-13	-3.68066e-10	-0.932936	2.44092e-07	-3.68066e-10	-0.334364	7.19082e-09	-3.68066e-10	0.0841847
205201490	chr1:205201490:G:C	3.36408e-13	-3.68066e-10	-1.29034	8.1113e-08	-3.68066e-10	-1.43607	2.73121e-09	-3.68066e-10	-0.883877
205201499	chr1:205201499:ATG:A	3.77036e-12	2.44631	-1.32005	1.43947e-08	-2.12039	-1.04466	7.6492e-10	-1.88807	-0.268535
205201635	chr1:205201635:T:G	8.83455e-13	0.367344	-0.692172	1.35392e-08	-2.09554	-1.13079	6.34623e-10	-0.939556	-1.40379
205201753	chr1:205201753:C:T	1.45535e-12	-3.68066e-10	0.174333	2.76203e-07	-3.68066e-10	-0.210772	7.81634e-09	-3.68066e-10	0.167596
205202518	chr1:205202518:T:A	4.40686e-12	1.28225	-4.18584e-10	5.71748e-08	-1.7858	-4.18584e-10	1.59759e-09	-1.42013	-4.18584e-10
205203047	chr1:205203047:C:T	2.54255e-11	4.1939	-1.15906	2.03884e-08	-2.10365	-0.713296	4.12681e-09	0.947851	-1.41897
205203319	chr1:205203319:C:T	2.90458e-13	-3.68066e-10	-1.43721	9.08396e-08	-3.68066e-10	-1.32281	2.60779e-09	-3.68066e-10	-0.930117
205203973	chr1:205203973:A:G	2.77894e-11	4.28674	-1.163	2.01163e-08	-2.11126	-0.719121	4.38041e-09	1.0084	-1.41988
205204006	chr1:205204006:A:G	3.31902e-11	4.42619	-1.12484	1.86939e-08	-2.12525	-0.778462	5.03656e-09	1.14894	-1.42084
205204391	chr1:205204391:T:G	3.31968e-11	4.38825	-1.08671	1.98496e-08	-2.12258	-0.721146	4.93975e-09	1.12017	-1.41148
205204738	chr1:205204738:C:G	3.33285e-12	2.15057	-1.14766	2.04935e-08	-2.14842	-0.663385	1.71205e-09	-1.6586	0.307668
205205109	chr1:205205109:T:C	1.91379e-13	-1.85441	-4.18584e-10	4.49579e-08	-2.02618	-4.18584e-10	7.90943e-10	-2.12315	-4.18584e-10
205205762	chr1:205205762:A:G	1.4776e-13	-2.11308	-4.18584e-10	2.16593e-07	-0.45389	-4.18584e-10	1.89537e-09	-1.24921	-4.18584e-10
205206365	chr1:205206365:C:T	2.90458e-13	-3.68066e-10	-1.43721	8.44567e-08	-3.68066e-10	-1.39567	1.57088e-09	-3.68066e-10	-1.43699
205206399	chr1:205206399:C:A	3.19109e-11	4.22731	-0.965273	2.33168e-08	-2.1104	-0.57233	4.38845e-09	0.969349	-1.37899
205206743	chr1:205206743:G:A	1.17711e-12	-3.68066e-10	-0.0378492	1.29499e-07	-3.68066e-10	-0.968238	1.87725e-09	-3.68066e-10	-1.25881
205207170	chr1:205207170:C:T	4.0979e-13	-3.68066e-10	-1.09302	9.01349e-08	-3.68066e-10	-1.3306	1.89122e-09	-3.68066e-10	-1.2514
205208489	chr1:205208489:G:A	2.58676e-11	4.10676	-1.05468	2.4287e-08	-2.09603	-0.545943	3.97541e-09	0.880399	-1.38889
205208880	chr1:205208880:G:A	3.05408e-13	-3.68066e-10	-1.38702	9.64877e-08	-3.68066e-10	-1.26249	1.66773e-09	-3.68066e-10	-1.37716
205209182	chr1:205209182:ATCTC:A	5.25154e-13	-3.68066e-10	-0.844976	1.16037e-07	-3.68066e-10	-1.078	2.12603e-09	-3.68066e-10	-1.13436
205209482	chr1:205209482:T:C	1.40099e-11	2.84344	-0.404591	7.48247e-08	-1.86316	0.346404	2.42295e-09	0.046923	-1.05056
205209813	chr1:205209813:C:T	3.66487e-12	1.7193	-0.621416	5.13153e-08	-0.922585	-0.971337	1.94987e-09	-0.56648	-0.65438
205209853	chr1:205209853:G:A	3.59223e-13	-3.68066e-10	-1.22472	8.10931e-08	-3.68066e-10	-1.43631	1.72795e-09	-3.68066e-10	-1.34168
205210002	chr1:205210002:G:A	6.97506e-12	1.68233	0.0590969	7.89454e-08	-1.90705	0.4439	2.29686e-09	-0.142934	-0.914146
205210329	chr1:205210329:A:G	3.50684e-11	4.37585	-1.01946	2.13571e-08	-2.1221	-0.648424	4.91701e-09	1.10117	-1.39709
205210869	chr1:205210869:A:G	8.51374e-09	9.53116	-0.682632	6.37519e-08	-1.86053	0.183616	5.17572e-10	-1.70925	-0.837973
205211346	chr1:205211346:G:A	2.02726e-12	1.41418	-0.908412	3.2101e-08	-1.14462	-1.21841	1.10026e-09	-0.796288	-0.996785
205211934	chr1:205211934:T:C	2.06424e-13	-0.903014	-0.875723	1.31614e-08	-2.1386	-1.11602	1.01199e-05	8.17837	-0.844726
205212248	chr1:205212248:T:C	2.92175e-13	-3.68066e-10	-1.43132	8.38607e-08	-3.68066e-10	-1.40275	1.57918e-09	-3.68066e-10	-1.43172
205212398	chr1:205212398:T:C	8.03406e-10	7.43885	-0.950901	2.61241e-08	-2.13767	-0.43138	8.72103e-09	1.59994	-1.32282
205212480	chr1:205212480:A:C	3.12022e-13	-3.68066e-10	-1.3656	8.10106e-08	-3.68066e-10	-1.43733	2.08803e-09	-3.68066e-10	-1.1524
205212903	chr1:205212903:A:G	8.2054e-11	4.25996	-0.0534948	6.45963e-08	-2.11742	0.453662	3.97376e-09	0.369787	-0.878695
205213435	chr1:205213435:T:C	4.83303e-10	7.12444	-1.14471	2.23e-08	-2.14766	-0.579661	6.51806e-09	1.37238	-1.38642
205213737	chr1:205213737:G:C	1.18286e-06	14.4478	-0.665233	6.61415e-08	-2.06528	0.425166	7.83826e-10	-1.48106	-0.651128
205213744	chr1:205213744:A:C	4.7416e-10	7.02874	-1.0681	2.53443e-08	-2.14906	-0.450294	6.31834e-09	1.30657	-1.35173
205213985	chr1:205213985:AGGGTT:A	1.42385e-13	-2.15013	-4.18584e-10	5.33513e-08	-1.85501	-4.18584e-10	1.55741e-09	-1.4456	-4.18584e-10
205213991	chr1:205213991:T:A	1.42384e-13	-2.15014	-4.18584e-10	5.33914e-08	-1.85426	-4.18584e-10	1.55915e-09	-1.44448	-4.18584e-10
205214160	chr1:205214160:A:G	8.08611e-14	-1.30006	-1.41587	1.26167e-08	-2.14662	-1.15026	0.0143432	12.3221	2.26803
205214177	chr1:205214177:G:A	2.90464e-13	-3.68066e-10	-1.43719	8.53026e-08	-3.68066e-10	-1.38571	1.57311e-09	-3.68066e-10	-1.43557
205214803	chr1:205214803:G:A	3.83473e-13	-3.68066e-10	-1.1594	8.68424e-08	-3.68066e-10	-1.36781	1.68155e-09	-3.68066e-10	-1.36891
205215334	chr1:205215334:A:G	6.0529e-13	-1.97316	1.2702	4.51383e-07	-2.13398	2.41439	2.54429e-08	-2.02473	3.37255
205215603	chr1:205215603:A:G	8.13167e-13	0.485761	-0.893493	1.19733e-08	-2.10206	-1.24717	5.86483e-10	-0.987477	-1.43476
205215976	chr1:205215976:C:T	1.26841e-06	14.5726	-0.720241	5.99692e-08	-2.07374	0.33566	7.59985e-10	-1.45669	-0.706391
205216055	chr1:205216055:A:C	1.89857e-12	0.440186	-4.18584e-10	8.72123e-08	-1.36356	-4.18584e-10	2.13263e-09	-1.13126	-4.18584e-10
205216256	chr1:205216256:A:G	2.97944e-13	-3.68066e-10	-1.41176	8.99719e-08	-3.68066e-10	-1.33241	1.62352e-09	-3.68066e-10	-1.40403
205216455	chr1:205216455:C:T	5.26092e-11	4.87727	-1.1153	1.16282e-08	-2.13142	-1.24706	1.76611e-09	-1.65075	0.330907
205216489	chr1:205216489:C:T	2.90425e-13	-3.68066e-10	-1.43732	8.49084e-08	-3.68066e-10	-1.39034	1.5719e-09	-3.68066e-10	-1.43634
205217466	chr1:205217466:T:C	2.24222e-12	1.52531	-0.918756	3.37965e-08	-1.08643	-1.22512	1.16798e-09	-0.727878	-1.00547
205217745	chr1:205217745:G:A	8.84983e-13	0.545096	-0.868195	1.20806e-08	-2.10864	-1.23166	5.69935e-10	-1.0182	-1.43266
205217844	chr1:205217844:G:A	2.3345e-13	-1.6557	-4.18584e-10	4.0038e-08	-2.14208	-4.18584e-10	8.91538e-10	-2.00343	-4.18584e-10
205218082	chr1:205218082:C:G	5.311e-13	-3.68066e-10	-0.833718	1.08069e-07	-3.68066e-10	-1.14914	2.38087e-09	-3.68066e-10	-1.02116
205218090	chr1:205218090:C:A	8.28272e-14	-1.27176	-1.42015	1.28879e-08	-1.87922	-1.3964	1.39903e-09	-0.18596	-1.36688
205218143	chr1:205218143:G:A	3.36101e-11	4.45384	-1.13993	1.05528e-08	-2.06258	-1.41293	2.31392e-10	-1.9464	-1.40586
205218526	chr1:205218526:T:G	4.8432e-13	-3.68066e-10	-0.925923	1.08511e-07	-3.68066e-10	-1.14506	2.00838e-09	-3.68066e-10	-1.19129
205218853	chr1:205218853:G:A	1.10161e-06	14.4362	-0.724786	5.99695e-08	-2.06427	0.326192	7.35412e-10	-1.48432	-0.711629
205219007	chr1:205219007:G:A	2.84805e-12	0.845722	-4.18584e-10	1.04344e-07	-1.18422	-4.18584e-10	2.9458e-09	-0.80824	-4.18584e-10
205219556	chr1:205219556:T:C	4.69599e-10	7.02694	-1.07598	2.50627e-08	-2.14908	-0.461452	6.28568e-09	1.30494	-1.35529
205220108	chr1:205220108:G:A	2.90909e-13	-3.68066e-10	-1.43566	8.65313e-08	-3.68066e-10	-1.3714	1.57835e-09	-3.68066e-10	-1.43224
205220249	chr1:205220249:T:C	4.798e-10	7.05391	-1.08145	2.48041e-08	-2.14885	-0.472052	6.3592e-09	1.31925	-1.35797
205220289	chr1:205220289:C:T	4.65555e-13	-3.68066e-10	-0.965437	1.01745e-07	-3.68066e-10	-1.20944	2.17487e-09	-3.68066e-10	-1.11165
205220944	chr1:205220944:T:TA	3.10872e-13	-3.68066e-10	-1.36929	8.26929e-08	-3.68066e-10	-1.41678	2.38728e-09	-3.68066e-10	-1.01846
205220996	chr1:205220996:C:T	3.20191e-13	-3.68066e-10	-1.33975	1.03651e-07	-3.68066e-10	-1.19088	1.71366e-09	-3.68066e-10	-1.34999
205221262	chr1:205221262:G:A	1.20318e-06	14.447	-0.647394	6.75779e-08	-2.065	0.446372	7.98722e-10	-1.48198	-0.631387
205221988	chr1:205221988:C:T	2.31984e-12	-3.68066e-10	0.640587	2.15042e-07	-3.68066e-10	-0.461075	2.71972e-09	-3.68066e-10	-0.888092
205222074	chr1:205222074:T:G	1.08723e-06	14.3478	-0.649556	6.83586e-08	-2.05793	0.450784	7.8721e-10	-1.50173	-0.62615
205222283	chr1:205222283:T:G	4.11428e-13	-3.68066e-10	-1.08903	1.0729e-07	-3.68066e-10	-1.15638	3.42109e-09	-3.68066e-10	-0.658662
205222673	chr1:205222673:A:G	1.13096e-06	14.3744	-0.636725	6.98124e-08	-2.05991	0.473812	8.03363e-10	-1.49678	-0.610786
205223381	chr1:205223381:C:T	2.90824e-13	-3.68066e-10	-1.43595	8.63194e-08	-3.68066e-10	-1.37386	1.57755e-09	-3.68066e-10	-1.43275
205223873	chr1:205223873:C:T	6.00117e-13	0.18904	-0.900583	1.26328e-08	-2.03966	-1.25595	8.00655e-10	-0.674703	-1.43624
205223929	chr1:205223929:C:T	1.36457e-12	1.15591	-1.04599	2.56114e-08	-1.28965	-1.29922	8.49512e-10	-0.949034	-1.10268
205224637	chr1:205224637:T:C	2.14432e-12	1.56074	-0.998828	3.27522e-08	-1.06705	-1.27588	1.10755e-09	-0.706622	-1.07985
205224909	chr1:205224909:A:C	3.25738e-13	-3.68066e-10	-1.32257	1.08359e-07	-3.68066e-10	-1.14646	2.26346e-09	-3.68066e-10	-1.07173
205225419	chr1:205225419:T:C	3.7133e-13	-3.68066e-10	-1.19158	8.50491e-08	-3.68066e-10	-1.38868	1.69638e-09	-3.68066e-10	-1.36012
205225868	chr1:205225868:G:A	1.58182e-13	-2.04492	-4.18584e-10	1.1627e-07	-1.07599	-4.18584e-10	2.0688e-09	-1.16165	-4.18584e-10
205226103	chr1:205226103:C:T	7.55419e-14	-1.38205	-1.40193	1.35854e-08	-1.80127	-1.42164	1.76133e-09	0.0217447	-1.3443
205226703	chr1:205226703:C:T	7.80495e-13	0.436356	-0.885095	1.21125e-08	-2.096	-1.24167	6.06994e-10	-0.953759	-1.4341
205227270	chr1:205227270:A:G	1.8302e-13	-1.89907	-4.18584e-10	7.48751e-08	-1.51609	-4.18584e-10	3.16669e-09	-0.735934	-4.18584e-10
205228143	chr1:205228143:G:C	3.62218e-13	-3.68066e-10	-1.21642	1.15933e-07	-3.68066e-10	-1.0789	1.99277e-09	-3.68066e-10	-1.1991
205228229	chr1:205228229:G:T	1.789e-12	1.41523	-1.03448	2.9571e-08	-1.14538	-1.29974	9.76753e-10	-0.797731	-1.11441
205228474	chr1:205228474:C:T	8.32367e-13	-0.384395	-4.18584e-10	4.08839e-08	-2.12117	-4.18584e-10	9.14914e-10	-1.97755	-4.18584e-10
205229217	chr1:205229217:C:A	5.44222e-13	-3.68066e-10	-0.80931	8.51594e-08	-3.68066e-10	-1.38738	2.33911e-09	-3.68066e-10	-1.03885
205230014	chr1:205230014:A:G	1.29743e-06	14.5595	-0.684542	6.43546e-08	-2.07219	0.404684	7.96908e-10	-1.45726	-0.658377
205230072	chr1:205230072:A:G	5.80238e-13	-0.354315	-0.390915	1.92628e-08	-2.12934	-0.744396	0.000908394	12.0829	-0.252055
205230312	chr1:205230312:C:T	1.07849e-06	14.3704	-0.680225	6.57388e-08	-2.0601	0.413884	7.71936e-10	-1.49464	-0.65283
205230463	chr1:205230463:G:A	1.76075e-12	1.42517	-1.06035	2.93779e-08	-1.137	-1.31467	9.62591e-10	-0.790031	-1.13672
205230646	chr1:205230646:A:G	2.9046e-13	-3.68066e-10	-1.4372	8.94542e-08	-3.68066e-10	-1.33818	2.51342e-09	-3.68066e-10	-0.966977
205230716	chr1:205230716:T:C	5.46487e-12	2.02537	-0.527943	1.45595e-08	-2.14242	-1.01125	3.60178e-10	-1.53928	-1.3705
205230891	chr1:205230891:T:A	4.5616e-12	2.00461	-0.687852	1.2703e-08	-2.14379	-1.14629	3.47713e-10	-1.52819	-1.41681
205231333	chr1:205231333:G:T	3.41454e-13	-3.68066e-10	-1.27546	8.45095e-08	-3.68066e-10	-1.39505	1.78731e-09	-3.68066e-10	-1.30791
205231592	chr1:205231592:C:T	1.25122e-06	14.5227	-0.683952	6.47799e-08	-2.072	0.411088	8.01016e-10	-1.46008	-0.650412
205231762	chr1:205231762:A:AC	4.81273e-12	2.24024	-0.869884	1.51195e-08	-2.1283	-0.987628	3.29164e-10	-1.63991	-1.35991
205232346	chr1:205232346:A:T	4.01748e-13	-3.68066e-10	-1.11284	8.10531e-08	-3.68066e-10	-1.43681	1.66532e-09	-3.68066e-10	-1.37861
205232762	chr1:205232762:C:G	4.01543e-13	-3.68066e-10	-1.11335	8.10549e-08	-3.68066e-10	-1.43678	1.66577e-09	-3.68066e-10	-1.37833
205233406	chr1:205233406:G:C	3.70985e-13	-3.68066e-10	-1.19251	1.46355e-07	-3.68066e-10	-0.845878	3.50996e-09	-3.68066e-10	-0.633017
205233585	chr1:205233585:C:T	3.35917e-13	-3.68066e-10	-1.29181	8.53409e-08	-3.68066e-10	-1.38526	1.58325e-09	-3.68066e-10	-1.42914
205234225	chr1:205234225:C:T	1.39826e-06	14.6066	-0.656722	6.64264e-08	-2.07775	0.441933	8.31883e-10	-1.44293	-0.629759
205234424	chr1:205234424:C:T	6.09824e-13	-3.68066e-10	-0.695498	1.42717e-07	-3.68066e-10	-0.871049	2.03167e-09	-3.68066e-10	-1.17976
205234753	chr1:205234753:G:A	4.20822e-13	-3.68066e-10	-1.06646	8.1032e-08	-3.68066e-10	-1.43707	1.6361e-09	-3.68066e-10	-1.39631
205234762	chr1:205234762:C:T	4.75676e-13	-3.68066e-10	-0.943932	1.03302e-07	-3.68066e-10	-1.19425	2.21341e-09	-3.68066e-10	-1.09409
205235386	chr1:205235386:T:G	1.21289e-12	1.10624	-1.11414	2.42623e-08	-1.30224	-1.34075	7.74122e-10	-0.973515	-1.17113
205235464	chr1:205235464:G:A	6.03911e-13	-3.68066e-10	-0.705242	2.16366e-07	-3.68066e-10	-0.454939	3.40996e-09	-3.68066e-10	-0.66192
205235671	chr1:205235671:G:T	1.27261e-12	1.1543	-1.11414	2.48582e-08	-1.27797	-1.34075	7.96433e-10	-0.945102	-1.17113
205235896	chr1:205235896:C:T	5.60321e-13	-3.68066e-10	-0.780157	1.15657e-07	-3.68066e-10	-1.08128	2.7864e-09	-3.68066e-10	-0.863869
205235953	chr1:205235953:T:C	1.321e-13	-1.52873	-0.696383	9.81154e-09	-2.11922	-1.42913	0.000528368	11.3186	-0.0296941
205236205	chr1:205236205:C:T	1.37198e-12	-3.68066e-10	0.115343	1.60952e-07	-3.68066e-10	-0.750801	2.2653e-09	-3.68066e-10	-1.07091
205236523	chr1:205236523:G:T	1.22442e-12	-0.296552	0.298106	4.07844e-08	-1.98977	-0.133844	9.74864e-05	9.24458	0.35427
205236656	chr1:205236656:A:G	6.02015e-11	4.58313	-0.686349	4.7575e-08	-2.07652	0.10692	3.09312e-09	0.367779	-1.12722
205236783	chr1:205236783:A:G	2.2861e-12	2.00793	-1.38199	1.30092e-08	-2.12058	-1.14568	1.13475e-09	-1.31742	-0.44479
205237079	chr1:205237079:A:G	5.53719e-12	2.1979	-0.687325	1.28259e-08	-2.13472	-1.14572	3.24298e-10	-1.59798	-1.41673
205237367	chr1:205237367:C:T	1.34123e-06	14.5598	-0.651578	6.73272e-08	-2.07299	0.45064	8.23492e-10	-1.45828	-0.624538
205237646	chr1:205237646:A:T	3.61151e-13	-3.68066e-10	-1.21937	1.40144e-07	-3.68066e-10	-0.889238	3.33926e-09	-3.68066e-10	-0.682873
205237680	chr1:205237680:C:T	2.9295e-13	-3.68066e-10	-1.42866	8.35564e-08	-3.68066e-10	-1.40639	2.40004e-09	-3.68066e-10	-1.01314
205237832	chr1:205237832:G:T	2.43511e-12	2.07071	-1.38163	1.29674e-08	-2.12544	-1.14403	1.10899e-09	-1.3442	-0.440981
205237887	chr1:205237887:G:A	6.40173e-11	4.63136	-0.673116	4.81555e-08	-2.08246	0.124983	3.23766e-09	0.40534	-1.11911
205237960	chr1:205237960:C:T	3.7519e-12	-3.68066e-10	1.12135	4.54673e-07	-3.68066e-10	0.287669	1.63074e-08	-3.68066e-10	0.902999
205238384	chr1:205238384:T:C	1.05042e-06	14.3259	-0.662126	6.73168e-08	-2.05652	0.434023	7.77195e-10	-1.50541	-0.63527
205238438	chr1:205238438:C:T	2.36905e-13	-1.64101	-4.18584e-10	4.63461e-08	-1.99577	-4.18584e-10	8.10486e-10	-2.09874	-4.18584e-10
205238439	chr1:205238439:C:T	7.33589e-13	-3.68066e-10	-0.510719	3.65173e-07	-3.68066e-10	0.0684612	9.71711e-09	-3.68066e-10	0.385267
205238579	chr1:205238579:G:T	3.02706e-13	-3.68066e-10	-1.39591	9.28002e-08	-3.68066e-10	-1.30146	1.65298e-09	-3.68066e-10	-1.38604
205239049	chr1:205239049:G:A	1.30559e-12	1.18934	-1.1236	2.52254e-08	-1.25796	-1.3461	8.08735e-10	-0.920685	-1.18022
205239283	chr1:205239283:T:C	6.0603e-13	-3.68066e-10	-0.701738	1.16699e-07	-3.68066e-10	-1.07232	3.53872e-09	-3.68066e-10	-0.624854
205239462	chr1:205239462:G:A	1.50496e-13	-1.88092	-0.213812	1.21784e-07	-1.23116	0.201498	8.52765e-10	-1.80594	-0.241948
205239665	chr1:205239665:G:A	3.11851e-13	-3.68066e-10	-1.36614	8.18971e-08	-3.68066e-10	-1.42645	2.01865e-09	-3.68066e-10	-1.18619
205239820	chr1:205239820:G:A	9.78865e-07	14.2374	-0.644192	7.01744e-08	-2.04881	0.467885	7.77141e-10	-1.52382	-0.616929
205240033	chr1:205240033:C:A	1.26741e-12	1.17284	-1.13678	2.4788e-08	-1.26791	-1.35364	7.88293e-10	-0.933221	-1.19329
205240073	chr1:205240073:T:A	1.61877e-12	-3.68066e-10	0.280753	1.62784e-07	-3.68066e-10	-0.739485	2.19243e-09	-3.68066e-10	-1.10361
205240402	chr1:205240402:A:G	5.75073e-11	4.53337	-0.682372	4.81219e-08	-2.07084	0.112667	3.00628e-09	0.336851	-1.12477
205240617	chr1:205240617:A:G	5.19554e-13	-0.464782	-0.390915	1.90602e-08	-2.13991	-0.744396	0.000648379	11.7457	-0.252055
205240925	chr1:205240925:G:A	1.28404e-13	-1.49639	-0.757096	6.34948e-08	-2.1043	0.42335	1.81828e-09	-2.14997	0.859242
205241176	chr1:205241176:A:G	4.17161e-12	1.98317	-0.75578	1.21786e-08	-2.14467	-1.18756	3.46938e-10	-1.52031	-1.42692
205241925	chr1:205241925:A:G	3.8611e-13	-3.68066e-10	-1.15255	1.57222e-07	-3.68066e-10	-0.774249	3.84461e-09	-3.68066e-10	-0.541949
205242054	chr1:205242054:G:A	4.90013e-13	-3.68066e-10	-0.914235	1.02331e-07	-3.68066e-10	-1.2037	2.22888e-09	-3.68066e-10	-1.08712
205242112	chr1:205242112:C:T	4.66541e-13	-3.68066e-10	-0.963322	8.20106e-08	-3.68066e-10	-1.42506	1.58692e-09	-3.68066e-10	-1.42683
205242893	chr1:205242893:C:A	5.8217e-13	-3.68066e-10	-0.741906	1.1241e-07	-3.68066e-10	-1.10975	3.39605e-09	-3.68066e-10	-0.666009
205243140	chr1:205243140:C:T	1.26235e-13	-1.56182	-0.708703	9.86565e-09	-2.11126	-1.43159	0.000450008	11.144	-0.0155581
205243896	chr1:205243896:G:A	5.38545e-11	5.08005	-1.29468	2.00403e-08	-2.11279	-0.721379	2.94676e-09	0.603256	-1.41117
205243998	chr1:205243998:G:A	5.05364e-13	-3.68066e-10	-0.883389	1.12614e-07	-3.68066e-10	-1.10795	2.36508e-09	-3.68066e-10	-1.02781
205244452	chr1:205244452:A:C	2.25105e-12	1.97319	-1.36271	1.37981e-08	-2.11691	-1.09047	1.22607e-09	-1.30389	-0.380915
205244834	chr1:205244834:G:A	1.23155e-06	14.494	-0.671117	6.5634e-08	-2.06734	0.419522	7.91283e-10	-1.47816	-0.644563
205244961	chr1:205244961:C:T	4.48158e-13	-3.68066e-10	-1.00352	8.1544e-08	-3.68066e-10	-1.43077	1.59768e-09	-3.68066e-10	-1.42007
205245364	chr1:205245364:G:A	3.52746e-12	-3.68066e-10	1.05967	4.31384e-07	-3.68066e-10	0.235088	1.53578e-08	-3.68066e-10	0.843005
205245519	chr1:205245519:T:C	2.90435e-13	-3.68066e-10	-1.43729	8.18372e-08	-3.68066e-10	-1.42718	1.57453e-09	-3.68066e-10	-1.43466
205245664	chr1:205245664:C:T	8.1959e-07	14.052	-0.636396	7.21292e-08	-2.02892	0.475464	7.44809e-10	-1.57453	-0.608722
205246097	chr1:205246097:G:T	1.25899e-13	-1.52631	-0.746886	6.44673e-08	-2.11219	0.446435	1.84033e-09	-2.14901	0.87033
205246195	chr1:205246195:A:C	6.77543e-13	-3.68066e-10	-0.590195	3.02983e-07	-3.68066e-10	-0.118235	2.70713e-09	-3.68066e-10	-0.892732
205246982	chr1:205246982:A:G	1.71301e-11	3.28912	-0.649192	1.1961e-07	-2.14882	1.10115	2.10337e-08	-1.44597	2.60348
205247257	chr1:205247257:C:T	1.43843e-12	0.162639	-4.18584e-10	1.41611e-07	-0.878822	-4.18584e-10	2.06663e-09	-1.1627	-4.18584e-10
205247445	chr1:205247445:G:A	4.48178e-07	13.6416	-0.829588	5.32719e-08	-2.0166	0.160101	5.85396e-10	-1.61866	-0.80543
205247489	chr1:205247489:C:T	1.7204e-12	1.45638	-1.11474	2.93106e-08	-1.11477	-1.33919	9.51946e-10	-0.754896	-1.18297
205247608	chr1:205247608:G:A	7.32644e-13	0.785188	-1.2972	1.86345e-08	-1.47347	-1.43343	5.35393e-10	-1.17804	-1.33533
205247975	chr1:205247975:G:A	1.34029e-12	1.18342	-1.09145	2.55276e-08	-1.26266	-1.32949	8.25216e-10	-0.928764	-1.15197
205248116	chr1:205248116:A:G	4.16187e-12	1.97543	-0.750378	1.21898e-08	-2.14621	-1.1851	3.53498e-10	-1.50248	-1.42602
205248358	chr1:205248358:G:A	2.91647e-13	-3.68066e-10	-1.43312	8.83049e-08	-3.68066e-10	-1.35111	1.85641e-09	-3.68066e-10	-1.26998
205248828	chr1:205248828:G:T	4.91998e-13	-3.68066e-10	-0.910193	1.02619e-07	-3.68066e-10	-1.20089	2.22808e-09	-3.68066e-10	-1.08748
205249297	chr1:205249297:C:A	1.01119e-06	14.2775	-0.651773	6.93515e-08	-2.04501	0.452293	7.61803e-10	-1.53779	-0.622898
205249398	chr1:205249398:G:C	2.47104e-12	1.83656	-1.13284	1.02177e-08	-2.14903	-1.35877	3.71087e-10	-1.45568	-1.42426
205249553	chr1:205249553:A:G	5.39888e-13	-3.68066e-10	-0.817307	1.09286e-07	-3.68066e-10	-1.13794	2.40423e-09	-3.68066e-10	-1.01139
205249620	chr1:205249620:T:C	2.91361e-13	-3.68066e-10	-1.43411	9.3851e-08	-3.68066e-10	-1.2902	2.78068e-09	-3.68066e-10	-0.865925
205249636	chr1:205249636:C:T	1.22896e-12	1.14346	-1.1382	2.443e-08	-1.28273	-1.35336	7.74152e-10	-0.952554	-1.19205
205249876	chr1:205249876:G:C	6.90165e-13	-0.571738	-4.18584e-10	5.2423e-08	-1.87256	-4.18584e-10	1.22696e-09	-1.68408	-4.18584e-10
205250335	chr1:205250335:G:A	3.16408e-13	-3.68066e-10	-1.35163	8.1084e-08	-3.68066e-10	-1.43642	1.59899e-09	-3.68066e-10	-1.41925
205251113	chr1:205251113:T:C	1.03794e-13	-1.24965	-1.21661	9.97952e-09	-2.14894	-1.38244	0.00452338	12.3889	1.04724
205251511	chr1:205251511:T:G	5.42045e-11	5.09899	-1.30714	1.94686e-08	-2.11369	-0.749415	2.94984e-09	0.609137	-1.41601
205251533	chr1:205251533:T:C	5.32837e-11	5.08108	-1.30636	1.95303e-08	-2.11247	-0.747478	2.91895e-09	0.598278	-1.41567
205251590	chr1:205251590:T:A	7.65636e-07	14.639	-1.29142	2.6852e-08	-2.0619	-0.479664	4.50514e-10	-1.51313	-1.17285
205252033	chr1:205252033:A:C	1.16754e-12	0.951863	-0.997881	2.36667e-08	-1.38932	-1.27852	7.84137e-10	-1.06577	-1.06603
205252403	chr1:205252403:C:T	1.37899e-12	1.20199	-1.08155	2.59101e-08	-1.25333	-1.32394	8.41588e-10	-0.918072	-1.14301
205252531	chr1:205252531:T:G	5.53522e-11	5.1412	-1.32839	1.84669e-08	-2.11643	-0.799503	2.99876e-09	0.633573	-1.424
205252733	chr1:205252733:A:G	5.3183e-11	5.08478	-1.31195	1.92751e-08	-2.11247	-0.760628	2.91321e-09	0.598551	-1.41792
205252970	chr1:205252970:AT:A	8.30872e-13	0.350086	-0.736278	5.17289e-08	-0.824477	-1.06142	4.87448e-10	-1.41265	-1.19454
205252971	chr1:205252971:T:A	1.23715e-12	-3.68066e-10	0.0119011	1.43135e-07	-3.68066e-10	-0.868122	1.96673e-09	-3.68066e-10	-1.21225
205252978	chr1:205252978:A:C	4.48251e-12	-3.68066e-10	1.29927	5.17098e-07	-3.68066e-10	0.416323	1.88907e-08	-3.68066e-10	1.05005
205253531	chr1:205253531:A:G	4.52433e-12	2.03948	-0.730922	1.23627e-08	-2.14405	-1.17317	3.46123e-10	-1.52618	-1.4234
205253815	chr1:205253815:T:C	4.0269e-13	-3.68066e-10	-1.1105	8.2526e-08	-3.68066e-10	-1.4188	1.63506e-09	-3.68066e-10	-1.39694
205253817	chr1:205253817:C:T	4.63455e-12	2.06365	-0.731023	1.23743e-08	-2.14299	-1.1733	3.42802e-10	-1.5358	-1.42342
205254055	chr1:205254055:G:A	4.54837e-13	-3.68066e-10	-0.988728	8.13841e-08	-3.68066e-10	-1.43273	1.60628e-09	-3.68066e-10	-1.4147
205254532	chr1:205254532:G:A	2.9547e-13	-3.68066e-10	-1.4201	8.59171e-08	-3.68066e-10	-1.37853	1.57087e-09	-3.68066e-10	-1.43699
205255158	chr1:205255158:G:A	3.33674e-13	-3.68066e-10	-1.2985	8.11523e-08	-3.68066e-10	-1.43558	1.63853e-09	-3.68066e-10	-1.39482
205255426	chr1:205255426:A:C	3.16727e-13	-3.68066e-10	-1.35063	8.10777e-08	-3.68066e-10	-1.4365	1.59934e-09	-3.68066e-10	-1.41903
205255630	chr1:205255630:A:G	5.43847e-11	4.72295	-0.927775	1.88589e-08	-2.10487	-0.790056	2.73948e-09	0.553096	-1.43395
205256157	chr1:205256157:G:A	3.05816e-12	2.06742	-1.15052	1.01905e-08	-2.14247	-1.36798	3.40868e-10	-1.54464	-1.42024
205256162	chr1:205256162:G:A	2.9413e-13	-3.68066e-10	-1.42465	8.22162e-08	-3.68066e-10	-1.42256	2.22998e-09	-3.68066e-10	-1.08663
205256329	chr1:205256329:G:A	1.13084e-06	15.0857	-1.34815	2.23882e-08	-2.09088	-0.632495	4.55066e-10	-1.4239	-1.25203
205256352	chr1:205256352:G:C	2.78321e-13	-1.47989	-4.18584e-10	4.26882e-08	-2.07799	-4.18584e-10	7.75348e-10	-2.14306	-4.18584e-10
205256765	chr1:205256765:C:T	1.42963e-12	1.23183	-1.07532	1.13131e-08	-2.05462	-1.35133	2.03957e-10	-2.0413	-1.43717
205257160	chr1:205257160:T:C	0.000105642	19.7109	-1.43624	1.49423e-08	-2.1482	-0.979506	7.28217e-10	-0.806287	-1.39949
205258769	chr1:205258769:A:G	6.17195e-13	-0.136647	-0.546836	2.14894e-08	-1.33013	-1.43422	3.25996e-10	-2.14936	-0.860129
205259475	chr1:205259475:A:C	3.61542e-13	-3.68066e-10	-1.21829	8.21683e-08	-3.68066e-10	-1.42314	2.41202e-09	-3.68066e-10	-1.00816
205260290	chr1:205260290:C:G	1.58504e-12	0.259697	-4.18584e-10	1.40745e-07	-0.884963	-4.18584e-10	2.14923e-09	-1.12351	-4.18584e-10
205261688	chr1:205261688:A:G	3.90428e-12	-3.68066e-10	1.16116	4.59501e-07	-3.68066e-10	0.298232	1.63636e-08	-3.68066e-10	0.906441
205262290	chr1:205262290:G:A	8.00949e-11	-3.68066e-10	4.1823	3.68822e-06	-3.68066e-10	2.38099	2.32035e-07	-3.68066e-10	3.55827
205263124	chr1:205263124:T:C	2.90656e-13	-3.68066e-10	-1.43653	8.36783e-08	-3.68066e-10	-1.40493	1.73432e-09	-3.68066e-10	-1.33801
205263360	chr1:205263360:C:T	2.92083e-13	-3.68066e-10	-1.43163	8.31669e-08	-3.68066e-10	-1.41106	2.33311e-09	-3.68066e-10	-1.04142
205263541	chr1:205263541:A:G	3.41719e-12	-3.68066e-10	1.02791	4.12186e-07	-3.68066e-10	0.189565	1.44204e-08	-3.68066e-10	0.780025
205263568	chr1:205263568:T:C	0.00014878	18.2285	0.388606	1.51257e-08	-2.0803	-1.03522	1.35219e-09	-1.53531	-0.0515807
205263686	chr1:205263686:G:A	2.25649e-13	-0.905892	-0.783793	9.76959e-09	-2.11605	-1.43658	1.00939e-05	8.75888	-1.42781
205263852	chr1:205263852:G:A	0.000166049	18.2643	0.462617	1.56303e-08	-2.0824	-1.0003	1.44989e-09	-1.52891	0.0117741
205264999	chr1:205264999:C:T	4.29516e-13	-3.68066e-10	-1.04601	9.30194e-08	-3.68066e-10	-1.2991	1.92587e-09	-3.68066e-10	-1.23324
205265006	chr1:205265006:G:C	3.17665e-13	-3.68066e-10	-1.34767	8.1174e-08	-3.68066e-10	-1.43531	1.57817e-09	-3.68066e-10	-1.43235
205265265	chr1:205265265:C:T	1.4514e-13	-1.98245	-0.148516	1.79045e-06	1.19472	0.463592	4.0757e-09	-0.406322	-0.0772569
205265300	chr1:205265300:C:T	2.08458e-10	5.64143	-0.502607	9.93209e-09	-2.12578	-1.41036	2.38392e-09	0.189431	-1.20931
205265717	chr1:205265717:C:T	7.42719e-11	-3.68066e-10	4.10682	3.45676e-06	-3.68066e-10	2.31618	2.16468e-07	-3.68066e-10	3.48882
205265721	chr1:205265721:C:T	3.71882e-13	-3.68066e-10	-1.19009	1.5744e-07	-3.68066e-10	-0.772866	3.24617e-09	-3.68066e-10	-0.711145
205266110	chr1:205266110:A:G	7.66724e-05	17.6233	0.330798	1.53146e-08	-2.03886	-1.06424	1.15758e-09	-1.6375	-0.104797
205266116	chr1:205266116:CTG:C	4.66372e-13	-3.68066e-10	-0.963685	2.30118e-07	-3.68066e-10	-0.393319	2.49725e-09	-3.68066e-10	-0.973431
205266427	chr1:205266427:C:A	3.62935e-12	1.51488	-0.426741	4.41058e-08	-1.12845	-0.916865	1.71071e-09	-0.780533	-0.571177
205266653	chr1:205266653:A:G	5.65518e-13	-0.817694	0.0467681	2.69651e-08	-2.1471	-0.390271	0.00025252	10.3718	0.17884
205266664	chr1:205266664:G:A	1.8031e-12	-3.68066e-10	0.388593	1.77026e-07	-3.68066e-10	-0.655614	2.3736e-09	-3.68066e-10	-1.02421
205266791	chr1:205266791:C:T	1.06291e-12	-3.68066e-10	-0.139903	2.12958e-07	-3.68066e-10	-0.470817	2.50376e-09	-3.68066e-10	-0.970827
205266862	chr1:205266862:G:A	0.000128485	18.2961	0.174317	1.37994e-08	-2.08581	-1.12148	1.14675e-09	-1.52151	-0.230187
205266909	chr1:205266909:G:A	1.52897e-13	-2.07891	-4.18584e-10	4.41701e-08	-2.04386	-4.18584e-10	5.06314e-09	-0.266633	-4.18584e-10
205266941	chr1:205266941:G:A	1.54135e-05	17.4071	-1.05728	4.11539e-08	-2.03773	-0.07686	5.12319e-10	-1.63156	-0.925872
205267304	chr1:205267304:C:T	1.9322e-05	17.4914	-0.915534	5.25693e-08	-2.04328	0.173506	6.10101e-10	-1.62077	-0.761985
205267409	chr1:205267409:C:T	2.36829e-12	0.661257	-4.18584e-10	1.06403e-07	-1.16468	-4.18584e-10	2.47584e-09	-0.982042	-4.18584e-10
205267451	chr1:205267451:A:G	8.06538e-11	-3.68066e-10	4.18925	3.7043e-06	-3.68066e-10	2.38534	2.34056e-07	-3.68066e-10	3.56694
205267961	chr1:205267961:G:A	4.91192e-13	-3.68066e-10	-0.911833	4.25576e-07	-3.68066e-10	0.221534	8.04516e-09	-3.68066e-10	0.196449
205268004	chr1:205268004:G:A	5.75615e-13	-3.68066e-10	-0.753228	1.195e-07	-3.68066e-10	-1.04859	2.00356e-09	-3.68066e-10	-1.1937
205268416	chr1:205268416:C:A	2.87112e-13	-0.693518	-0.755278	1.09887e-08	-2.00375	-1.43129	1.98979e-10	-2.14166	-1.36151
205269117	chr1:205269117:T:A	4.31975e-13	-3.68066e-10	-1.0403	2.04743e-07	-3.68066e-10	-0.510155	2.3167e-09	-3.68066e-10	-1.04848
205269147	chr1:205269147:A:G	0.000176588	18.3502	0.4382	1.53763e-08	-2.08678	-1.0123	1.43921e-09	-1.51485	-0.00967329
205269588	chr1:205269588:C:T	7.92231e-11	-3.68066e-10	4.17135	3.65438e-06	-3.68066e-10	2.37177	2.30399e-07	-3.68066e-10	3.55119
205269903	chr1:205269903:C:G	1.67363e-05	17.443	-1.01082	4.49201e-08	-2.03947	0.012447	5.44487e-10	-1.63053	-0.866002
205270057	chr1:205270057:A:AT	1.66414e-05	17.3624	-0.935866	5.12223e-08	-2.03358	0.137846	5.83527e-10	-1.64265	-0.784641
205270287	chr1:205270287:A:G	1.07359e-12	-3.68066e-10	-0.1299	1.91994e-07	-3.68066e-10	-0.574447	5.03271e-09	-3.68066e-10	-0.272663
205270600	chr1:205270600:G:A	3.38501e-12	1.43171	-0.413267	4.28715e-08	-1.16702	-0.906688	1.64985e-09	-0.827768	-0.560169
205270724	chr1:205270724:G:C	7.3593e-11	-3.68066e-10	4.09764	3.4317e-06	-3.68066e-10	2.3089	2.14283e-07	-3.68066e-10	3.47868
205271017	chr1:205271017:A:G	0.064016	23.1118	1.56964	2.28559e-08	-2.14856	-0.554143	6.86178e-09	-0.890208	0.927554
205271031	chr1:205271031:T:C	1.20422e-10	-3.68066e-10	4.59009	5.09273e-06	-3.68066e-10	2.70366	3.42681e-07	-3.68066e-10	3.94818
205271070	chr1:205271070:G:A	7.3593e-11	-3.68066e-10	4.09764	3.4317e-06	-3.68066e-10	2.3089	2.14283e-07	-3.68066e-10	3.47868
205271123	chr1:205271123:C:T	0.000361723	19.216	0.289509	1.24495e-08	-2.12121	-1.18902	7.03128e-10	-1.43949	-0.801343
205271450	chr1:205271450:C:T	3.88811e-13	-3.68066e-10	-1.14557	1.28269e-07	-3.68066e-10	-0.977777	2.16613e-09	-3.68066e-10	-1.11568
205271464	chr1:205271464:A:G	7.82654e-13	-3.68066e-10	-0.445978	1.52125e-07	-3.68066e-10	-0.807209	2.44743e-09	-3.68066e-10	-0.993581
205271531	chr1:205271531:T:A	0.000169533	18.3151	0.4325	1.53735e-08	-2.08455	-1.01472	1.42212e-09	-1.5224	-0.0140693
205271695	chr1:205271695:C:T	2.9591e-13	-3.68066e-10	-1.41861	8.89211e-08	-3.68066e-10	-1.34416	1.61529e-09	-3.68066e-10	-1.40911
205272514	chr1:205272514:G:A	2.05331e-13	-1.78405	-4.18584e-10	3.97219e-08	-2.15001	-4.18584e-10	8.82371e-10	-2.01376	-4.18584e-10
205272531	chr1:205272531:T:C	2.70579e-13	-1.0586	-0.449508	1.80925e-08	-2.14972	-0.786696	7.19098e-06	7.42356	-0.431595
205273266	chr1:205273266:C:T	8.23111e-13	-3.68066e-10	-0.395577	1.67693e-07	-3.68066e-10	-0.709777	4.31254e-09	-3.68066e-10	-0.427093
205273270	chr1:205273270:G:T	2.97486e-13	-3.68066e-10	-1.4133	8.15365e-08	-3.68066e-10	-1.43086	2.12411e-09	-3.68066e-10	-1.13527
205273457	chr1:205273457:C:G	1.12621e-10	-3.68066e-10	4.52311	4.87189e-06	-3.68066e-10	2.65933	3.195e-07	-3.68066e-10	3.87814
205273641	chr1:205273641:A:T	1.44695e-13	-2.13404	-4.18584e-10	8.34712e-08	-1.40741	-4.18584e-10	1.23366e-09	-1.67864	-4.18584e-10
205273741	chr1:205273741:G:A	1.13934e-12	-3.68066e-10	-0.0704661	2.26513e-07	-3.68066e-10	-0.409106	2.61455e-09	-3.68066e-10	-0.92753
205273773	chr1:205273773:A:G	2.28716e-10	5.48568	-0.254115	9.77047e-09	-2.11673	-1.43582	1.97637e-09	0.104812	-1.31217
205273965	chr1:205273965:G:A	8.99704e-11	-3.68066e-10	4.29857	4.04159e-06	-3.68066e-10	2.47248	2.57652e-07	-3.68066e-10	3.66299
205274068	chr1:205274068:G:A	6.37278e-11	-3.68066e-10	3.95371	2.99017e-06	-3.68066e-10	2.17118	1.8724e-07	-3.68066e-10	3.34377
205274261	chr1:205274261:C:T	7.16267e-11	-3.68066e-10	4.07056	3.29062e-06	-3.68066e-10	2.26692	2.09059e-07	-3.68066e-10	3.454
205274293	chr1:205274293:C:T	3.54494e-12	1.79679	-0.732177	4.20044e-08	-0.952023	-1.14211	1.56482e-09	-0.587658	-0.853193
205274397	chr1:205274397:C:T	1.54665e-13	-2.0674	-4.18584e-10	4.26231e-08	-2.07951	-4.18584e-10	9.09995e-10	-1.98294	-4.18584e-10
205274633	chr1:205274633:T:C	9.62545e-11	-3.68066e-10	4.36608	4.26149e-06	-3.68066e-10	2.52546	2.73243e-07	-3.68066e-10	3.72174
205275024	chr1:205275024:AT:A	6.20599e-13	-3.68066e-10	-0.677983	1.19029e-07	-3.68066e-10	-1.05254	2.2895e-09	-3.68066e-10	-1.06029
205275030	chr1:205275030:AAAC:A	1.65708e-05	17.3263	-0.904064	5.48132e-08	-2.02044	0.192464	5.93709e-10	-1.66208	-0.747911
205275778	chr1:205275778:C:G	1.40953e-12	-3.68066e-10	0.142341	2.34535e-07	-3.68066e-10	-0.374306	4.35321e-09	-3.68066e-10	-0.417706
205275825	chr1:205275825:G:A	0.00155841	21.9209	-0.954928	9.53995e-09	-2.14319	-1.43324	4.89219e-10	-1.18968	-1.41389
205275844	chr1:205275844:T:A	0.00148684	21.8748	-0.955796	9.5488e-09	-2.14235	-1.43315	4.84506e-10	-1.19901	-1.41424
205276105	chr1:205276105:A:G	3.62415e-13	-1.30939	0.0935079	2.93563e-08	-2.14965	-0.302754	2.1553e-06	5.65181	0.135258
205276140	chr1:205276140:G:A	0.00102002	19.2158	1.3264	1.07707e-08	-2.14987	-1.30521	4.43383e-10	-1.26474	-1.4372
205276683	chr1:205276683:C:T	2.69404e-12	-3.68066e-10	0.790131	3.39455e-07	-3.68066e-10	-0.00456915	1.14603e-08	-3.68066e-10	0.550264
205276891	chr1:205276891:G:A	1.37367e-05	16.9081	-0.673473	8.31543e-08	-1.98801	0.576797	7.2017e-10	-1.72765	-0.489236
205276933	chr1:205276933:G:T	0.899602	24.9301	2.39425	1.0054e-08	-2.14189	-1.38205	4.56259e-10	-1.32346	-1.34985
205276948	chr1:205276948:G:A	3.58677e-13	-3.68066e-10	-1.22625	8.19725e-08	-3.68066e-10	-1.42553	1.68646e-09	-3.68066e-10	-1.36599
205277163	chr1:205277163:C:G	3.4992e-12	1.64511	-0.593485	3.76825e-08	-1.09021	-1.11251	1.10077e-09	-0.782642	-1.00997
205277234	chr1:205277234:G:A	6.86997e-11	-3.68066e-10	4.02883	3.23137e-06	-3.68066e-10	2.24875	1.97808e-07	-3.68066e-10	3.39868
205277552	chr1:205277552:A:T	4.06512e-13	-3.68066e-10	-1.10105	8.74442e-08	-3.68066e-10	-1.36091	1.60418e-09	-3.68066e-10	-1.41601
205278027	chr1:205278027:G:A	1.7604e-13	-1.12053	-0.817423	2.67131e-08	-1.3794	-1.16736	1.1516e-09	-0.727658	-1.01981
205278180	chr1:205278180:G:A	3.19981e-13	-3.68066e-10	-1.34041	1.06603e-07	-3.68066e-10	-1.16279	2.56714e-09	-3.68066e-10	-0.945827
205278197	chr1:205278197:CT:C	1.3728e-05	16.9369	-0.702906	7.91023e-08	-1.99123	0.530062	7.01456e-10	-1.72244	-0.520778
205278584	chr1:205278584:G:A	3.43485e-13	-3.68066e-10	-1.26952	8.2393e-08	-3.68066e-10	-1.42041	1.67112e-09	-3.68066e-10	-1.37513
205278904	chr1:205278904:A:G	2.05761e-13	-1.13889	-0.643061	1.55136e-08	-2.15008	-0.940105	4.11837e-06	7.06626	-0.631669
205278960	chr1:205278960:C:T	1.92007e-13	-0.641935	-1.2092	3.67065e-08	-0.972048	-1.25691	1.51295e-09	-0.0856917	-1.38887
205279230	chr1:205279230:A:G	3.37925e-13	-3.68066e-10	-1.28584	8.24696e-08	-3.68066e-10	-1.41948	1.78081e-09	-3.68066e-10	-1.31155
205279309	chr1:205279309:C:T	1.44642e-13	-1.08806	-1.04635	2.47607e-08	-1.35342	-1.26923	1.32843e-09	-0.633209	-0.971412
205279574	chr1:205279574:T:A	8.37866e-12	-3.68066e-10	1.92478	8.88495e-07	-3.68066e-10	0.957619	3.08388e-08	-3.68066e-10	1.54015
205279671	chr1:205279671:T:C	9.96433e-06	16.4853	-0.571718	1.00382e-07	-1.96079	0.73787	7.67419e-10	-1.77696	-0.376378
205279789	chr1:205279789:A:G	0.0140497	21.8426	1.32235	9.75043e-09	-2.13486	-1.41973	6.21997e-10	-1.06212	-1.30132
205279829	chr1:205279829:G:A	2.46252e-13	-0.835245	-0.767069	3.03204e-08	-1.17312	-1.24697	1.0236e-09	-0.516286	-1.34901
205280251	chr1:205280251:T:C	1.67205e-12	-3.68066e-10	0.313137	1.77394e-07	-3.68066e-10	-0.653535	2.49482e-09	-3.68066e-10	-0.974405
205280322	chr1:205280322:A:G	0.0162401	22.0749	1.23498	9.73962e-09	-2.1295	-1.42621	6.63642e-10	-1.0176	-1.28103
205280686	chr1:205280686:G:A	1.01128e-05	16.5221	-0.593684	9.66642e-08	-1.96464	0.703976	7.54308e-10	-1.77083	-0.399746
205280929	chr1:205280929:A:C	3.17e-13	-3.68066e-10	-1.34977	1.08482e-07	-3.68066e-10	-1.14533	1.73615e-09	-3.68066e-10	-1.33695
205281347	chr1:205281347:T:C	1.90176e-05	16.2074	0.3526	1.38918e-08	-1.77412	-1.42649	3.08734e-10	-2.11827	-0.945626
205281747	chr1:205281747:G:A	1.08293e-13	-1.43024	-0.993585	2.08482e-08	-1.57618	-1.21846	1.02257e-09	-0.961445	-0.904854
205282098	chr1:205282098:C:T	3.2417e-13	-3.68066e-10	-1.3274	8.32639e-08	-3.68066e-10	-1.40989	1.57039e-09	-3.68066e-10	-1.4373
205282104	chr1:205282104:A:G	3.41115e-13	-3.68066e-10	-1.27645	8.22137e-08	-3.68066e-10	-1.42259	1.67872e-09	-3.68066e-10	-1.37059
205282752	chr1:205282752:T:C	0.00015301	18.7275	-0.0823583	1.08503e-08	-2.0621	-1.38562	4.31821e-10	-1.8963	-0.832062
205282863	chr1:205282863:C:G	2.08521e-05	17.3246	-0.672551	8.0502e-08	-2.03857	0.594947	8.37874e-10	-1.64461	-0.420898
205284047	chr1:205284047:A:G	3.23508e-13	-3.68066e-10	-1.32945	8.33244e-08	-3.68066e-10	-1.40917	1.57034e-09	-3.68066e-10	-1.43733
205284113	chr1:205284113:C:T	3.41857e-13	-3.68066e-10	-1.27428	8.22895e-08	-3.68066e-10	-1.42167	1.67596e-09	-3.68066e-10	-1.37224
205284591	chr1:205284591:C:T	3.41857e-13	-3.68066e-10	-1.27428	8.22895e-08	-3.68066e-10	-1.42167	1.67596e-09	-3.68066e-10	-1.37224
205285110	chr1:205285110:G:A	2.53365e-05	17.3609	-0.51402	1.00491e-07	-2.04473	0.822881	9.44133e-10	-1.63077	-0.315344
205285843	chr1:205285843:C:T	5.83834e-09	9.51363	-1.04234	1.02271e-08	-2.15002	-1.35685	1.97251e-09	-0.398042	-0.81127
205286054	chr1:205286054:G:A	3.16362e-13	-3.68066e-10	-1.35178	8.18662e-08	-3.68066e-10	-1.42682	1.57127e-09	-3.68066e-10	-1.43674
205286310	chr1:205286310:T:C	2.78417e-05	16.7335	0.207665	1.18803e-08	-1.96901	-1.38801	2.22176e-10	-1.95625	-1.43666
205286319	chr1:205286319:G:A	1.53905e-13	-2.07233	-4.18584e-10	1.06093e-07	-1.1676	-4.18584e-10	1.49661e-09	-1.48542	-4.18584e-10
205286446	chr1:205286446:G:A	3.13088e-13	-3.68066e-10	-1.36218	8.10299e-08	-3.68066e-10	-1.43709	1.76825e-09	-3.68066e-10	-1.31863
205287884	chr1:205287884:A:G	1.71929e-12	-3.68066e-10	0.340996	3.18145e-07	-3.68066e-10	-0.0694017	8.31092e-09	-3.68066e-10	0.228949
205288028	chr1:205288028:C:G	1.52135e-13	-1.51095	-0.572944	2.204e-08	-2.0062	-0.732847	6.5024e-06	7.08864	-0.19733
205288210	chr1:205288210:T:C	7.7404e-13	0.922232	-1.37928	9.93567e-09	-2.14108	-1.3947	3.43731e-10	-1.5423	-1.41421
205288319	chr1:205288319:A:G	2.33896e-11	-1.36027	4.31165	1.06685e-07	-2.0021	0.840069	5.11086e-10	-2.01536	-0.544482
205289191	chr1:205289191:G:A	3.47656e-13	-3.68066e-10	-1.25746	1.09812e-07	-3.68066e-10	-1.13314	1.91947e-09	-3.68066e-10	-1.23657
205289314	chr1:205289314:A:T	3.30639e-05	15.7215	1.39153	1.91861e-08	-1.86369	-1.01404	2.43861e-10	-2.04837	-1.2514
205289436	chr1:205289436:C:T	2.98951e-13	-3.68066e-10	-1.40839	8.8093e-08	-3.68066e-10	-1.35352	1.69867e-09	-3.68066e-10	-1.35877
205289604	chr1:205289604:G:A	1.46293e-06	14.5974	-0.602325	1.00971e-07	-1.81061	0.593539	6.1237e-10	-1.94929	-0.429748
205290274	chr1:205290274:G:A	2.19338e-05	15.5791	1.12356	1.77853e-08	-1.85422	-1.09932	2.34419e-10	-2.05517	-1.28409
205290395	chr1:205290395:C:T	3.98501e-13	-3.68066e-10	-1.12096	8.88042e-08	-3.68066e-10	-1.34548	1.57459e-09	-3.68066e-10	-1.43463
205291007	chr1:205291007:G:A	3.18263e-13	-3.68066e-10	-1.34579	1.03441e-07	-3.68066e-10	-1.19291	2.09945e-09	-3.68066e-10	-1.14695
205291037	chr1:205291037:A:G	2.82763e-06	13.596	1.05807	2.38013e-08	-1.55451	-1.10766	2.14003e-10	-2.1462	-1.28418
205291186	chr1:205291186:C:G	2.39067e-12	1.84465	-1.17399	1.08522e-08	-2.09241	-1.35513	4.86655e-10	-1.32494	-1.28388
205291255	chr1:205291255:C:A	3.88591e-13	-3.68066e-10	-1.14614	8.76625e-08	-3.68066e-10	-1.35842	1.57901e-09	-3.68066e-10	-1.43182
205291888	chr1:205291888:G:A	3.29026e-06	15.1625	-0.35691	1.35403e-07	-1.89027	0.966618	8.62613e-10	-1.875	-0.161411
205292029	chr1:205292029:C:T	9.65365e-13	0.997828	-1.23399	1.12055e-08	-2.13565	-1.27986	3.23871e-10	-1.58109	-1.43494
205292046	chr1:205292046:T:C	1.22485e-13	-1.49573	-0.804944	1.79015e-08	-2.01362	-0.933403	4.94174e-06	7.08978	-0.472923
205292248	chr1:205292248:G:A	4.16476e-13	-3.68066e-10	-1.07684	9.10362e-08	-3.68066e-10	-1.32065	1.57062e-09	-3.68066e-10	-1.43715
205292328	chr1:205292328:G:A	3.06171e-13	-1.38452	-4.18584e-10	1.22729e-07	-1.02193	-4.18584e-10	5.37853e-09	-0.206206	-4.18584e-10
205292551	chr1:205292551:C:T	4.79807e-13	-3.68066e-10	-0.935284	1.08887e-07	-3.68066e-10	-1.1416	1.82572e-09	-3.68066e-10	-1.28664
205292835	chr1:205292835:T:C	5.93101e-08	10.4201	0.369566	1.21034e-08	-2.09111	-1.24731	1.9753e-09	0.194377	-1.40228
205292889	chr1:205292889:A:G	8.40297e-12	2.41605	-0.488379	1.11204e-08	-2.01171	-1.41141	7.45e-10	-0.997575	-1.18542
205292993	chr1:205292993:G:A	5.00791e-14	-2.0423	-1.15277	2.32993e-08	-1.95027	-0.733212	7.57723e-10	-1.7451	-0.420955
205293209	chr1:205293209:G:A	5.4367e-06	15.4957	-0.187935	1.64334e-07	-1.93125	1.20124	1.06278e-09	-1.82867	0.000940417
205293375	chr1:205293375:C:T	9.5719e-13	0.984528	-1.22919	1.12474e-08	-2.13612	-1.27565	3.2525e-10	-1.57739	-1.43439
205293646	chr1:205293646:G:A	4.31552e-13	-3.68066e-10	-1.04128	1.04489e-07	-3.68066e-10	-1.18283	1.8497e-09	-3.68066e-10	-1.2736
205293828	chr1:205293828:T:C	3.18984e-13	-3.68066e-10	-1.34353	1.04672e-07	-3.68066e-10	-1.18108	2.86137e-09	-3.68066e-10	-0.837321
205294879	chr1:205294879:G:A	5.12429e-12	-3.68066e-10	1.43308	4.19212e-07	-3.68066e-10	0.206468	5.2888e-09	-3.68066e-10	-0.22303
205295408	chr1:205295408:A:T	0.000168914	17.3554	1.38858	1.52976e-08	-2.0334	-1.07081	2.59937e-10	-1.89869	-1.33725
205295755	chr1:205295755:A:G	2.34156e-12	-3.68066e-10	0.649903	5.72974e-07	-3.68066e-10	0.51893	1.07128e-08	-3.68066e-10	0.482815
205296322	chr1:205296322:G:A	4.96713e-06	16.4692	-1.25172	2.90966e-08	-2.02387	-0.437417	6.2191e-10	-1.71054	-0.653046
205296462	chr1:205296462:C:T	1.06198e-12	-1.40819	1.26741	2.00287e-08	-2.02076	-0.813979	2.39444e-10	-1.96487	-1.35319
205296534	chr1:205296534:A:C	4.28974e-13	-3.68066e-10	-1.04727	8.10592e-08	-3.68066e-10	-1.43673	1.95999e-09	-3.68066e-10	-1.21568
205296594	chr1:205296594:C:T	3.1135e-13	-3.68066e-10	-1.36775	8.10827e-08	-3.68066e-10	-1.43644	1.84663e-09	-3.68066e-10	-1.27526
205296859	chr1:205296859:A:G	3.00475e-13	-3.68066e-10	-1.4033	9.57541e-08	-3.68066e-10	-1.27013	2.05171e-09	-3.68066e-10	-1.16995
205296875	chr1:205296875:C:T	4.73185e-13	-3.68066e-10	-0.949182	9.75402e-08	-3.68066e-10	-1.25165	1.57199e-09	-3.68066e-10	-1.43628
205297254	chr1:205297254:A:G	7.45097e-06	16.044	-0.421057	1.07462e-07	-1.99426	0.839485	8.88166e-10	-1.74402	-0.263198
205297287	chr1:205297287:C:T	2.52848e-12	0.726705	-4.18584e-10	5.27999e-08	-1.8654	-4.18584e-10	1.52686e-09	-1.46541	-4.18584e-10
205298064	chr1:205298064:C:T	5.4535e-12	-3.68066e-10	1.49534	4.4244e-07	-3.68066e-10	0.260394	5.54885e-09	-3.68066e-10	-0.17503
205298886	chr1:205298886:C:A	1.02016e-05	16.3539	-0.41677	1.05301e-07	-2.02568	0.850587	9.45114e-10	-1.69007	-0.254997
205298969	chr1:205298969:C:T	8.21945e-06	16.1024	-0.381306	1.13895e-07	-2.00427	0.907635	9.4477e-10	-1.72972	-0.215719
205299452	chr1:205299452:A:C	3.80199e-13	0.241965	-1.40994	1.26113e-08	-2.15006	-1.14726	5.7449e-10	-1.58567	-0.857221
205299675	chr1:205299675:G:A	1.30334e-05	16.5103	-0.328179	1.19319e-07	-2.03874	0.988635	1.07122e-09	-1.66393	-0.155893
205300024	chr1:205300024:A:G	3.00884e-13	-3.68066e-10	-1.40194	8.69547e-08	-3.68066e-10	-1.36652	2.55018e-09	-3.68066e-10	-0.952456
205300373	chr1:205300373:G:A	2.4618e-10	5.34452	-0.0393707	1.18306e-08	-2.07369	-1.28754	1.37445e-09	-0.524082	-1.04649
205300964	chr1:205300964:T:TG	9.03829e-12	-3.68066e-10	2.00056	1.07078e-06	-3.68066e-10	1.14423	2.5424e-08	-3.68066e-10	1.34707
205301197	chr1:205301197:C:T	7.61855e-13	-1.38212	0.909207	1.4358e-07	-1.13081	0.265791	1.15304e-09	-2.12975	0.383523
205301392	chr1:205301392:G:A	3.38806e-13	-3.68066e-10	-1.28324	8.27177e-08	-3.68066e-10	-1.41648	1.63973e-09	-3.68066e-10	-1.39409
205301848	chr1:205301848:G:A	3.13202e-13	-3.68066e-10	-1.36182	8.47233e-08	-3.68066e-10	-1.39252	1.68514e-09	-3.68066e-10	-1.36677
205301879	chr1:205301879:C:T	1.16413e-13	-2.15011	-0.201411	1.19244e-07	-0.895682	-0.155059	9.67786e-10	-1.86841	-0.052957
205302003	chr1:205302003:A:C	6.51301e-13	-3.68066e-10	-0.629697	1.21254e-07	-3.68066e-10	-1.03402	1.99552e-09	-3.68066e-10	-1.19772
205302611	chr1:205302611:G:A	2.07861e-13	-1.7718	-4.18584e-10	5.79141e-08	-1.77295	-4.18584e-10	1.34982e-09	-1.58865	-4.18584e-10
205302757	chr1:205302757:G:A	3.56332e-14	-2.14658	-1.38881	1.13909e-08	-2.03873	-1.36037	1.87189e-10	-2.13719	-1.42707
205302780	chr1:205302780:A:G	3.55553e-13	-3.68066e-10	-1.23499	8.3661e-08	-3.68066e-10	-1.40514	1.58174e-09	-3.68066e-10	-1.4301
205302879	chr1:205302879:G:A	3.74348e-13	-3.68066e-10	-1.18348	8.55332e-08	-3.68066e-10	-1.38301	1.57168e-09	-3.68066e-10	-1.43647
205303202	chr1:205303202:C:T	2.05133e-13	-1.78501	-4.18584e-10	5.7602e-08	-1.77835	-4.18584e-10	1.38034e-09	-1.56629	-4.18584e-10
205303219	chr1:205303219:C:T	1.54777e-08	10.8566	-1.41031	6.44382e-08	-0.229066	-1.43714	6.12949e-09	1.2757	-1.35121
205303392	chr1:205303392:C:T	3.99318e-13	-3.68066e-10	-1.11891	9.19243e-08	-3.68066e-10	-1.31094	1.73922e-09	-3.68066e-10	-1.33518
205303594	chr1:205303594:C:T	1.63667e-12	0.291748	-4.18584e-10	4.95618e-08	-1.92869	-4.18584e-10	1.35242e-09	-1.58673	-4.18584e-10
205303790	chr1:205303790:G:A	3.72849e-14	-2.1165	-1.37358	9.8693e-09	-2.14519	-1.39729	1.9572e-10	-2.13245	-1.38724
205303855	chr1:205303855:C:G	5.65233e-13	0.649761	-1.42119	1.31201e-08	-1.82402	-1.43375	1.95707e-10	-2.14124	-1.37852
205304984	chr1:205304984:A:G	5.18798e-13	-3.68066e-10	-0.857154	1.11294e-07	-3.68066e-10	-1.11973	1.7293e-09	-3.68066e-10	-1.34091
205305002	chr1:205305002:C:T	7.11071e-13	-3.68066e-10	-0.541895	1.47164e-07	-3.68066e-10	-0.840361	3.76911e-09	-3.68066e-10	-0.561782
205305046	chr1:205305046:A:G	3.55315e-14	-2.14871	-1.38954	1.45861e-08	-1.71965	-1.43219	1.86266e-10	-2.1326	-1.4366
205305478	chr1:205305478:G:A	3.89134e-14	-2.07775	-1.36958	1.01039e-08	-2.12409	-1.3949	2.03505e-10	-2.09646	-1.38423
205305547	chr1:205305547:C:T	3.62e-13	0.146282	-1.3633	1.21653e-08	-1.94427	-1.38906	1.93969e-10	-2.09753	-1.43115
205306078	chr1:205306078:A:T	6.93069e-13	-3.68066e-10	-0.567538	1.23044e-07	-3.68066e-10	-1.01937	1.96079e-09	-3.68066e-10	-1.21527
205306079	chr1:205306079:G:T	6.87277e-13	-3.68066e-10	-0.575931	1.22331e-07	-3.68066e-10	-1.02518	1.95252e-09	-3.68066e-10	-1.2195
205306293	chr1:205306293:A:G	4.20335e-13	-3.68066e-10	-1.06762	9.18396e-08	-3.68066e-10	-1.31187	1.74351e-09	-3.68066e-10	-1.33272
205306660	chr1:205306660:A:G	3.36919e-13	-3.68066e-10	-1.28882	8.26098e-08	-3.68066e-10	-1.41778	1.62343e-09	-3.68066e-10	-1.40408
205306844	chr1:205306844:A:G	1.11652e-12	1.32363	-1.41432	1.91613e-07	0.769217	-1.34565	2.07583e-10	-2.04705	-1.4138
205306897	chr1:205306897:G:A	5.63382e-13	0.586754	-1.36146	9.35521e-08	0.101103	-1.39449	2.09908e-10	-2.11973	-1.32998
205307108	chr1:205307108:G:A	2.91636e-13	-3.68066e-10	-1.43316	8.15597e-08	-3.68066e-10	-1.43057	1.65655e-09	-3.68066e-10	-1.38389
205307119	chr1:205307119:T:G	1.39375e-13	-2.09607	-0.0754275	2.79803e-08	-1.92272	-0.577686	3.94328e-10	-2.14088	-0.678314
205307673	chr1:205307673:C:A	2.74159e-12	2.1378	-1.33018	2.65592e-07	1.06166	-1.31161	2.21911e-10	-1.99505	-1.39905
205307810	chr1:205307810:C:T	3.41335e-14	-2.14438	-1.43401	9.77184e-09	-2.11511	-1.43729	2.04986e-10	-2.04262	-1.43081
205308543	chr1:205308543:A:G	3.89946e-13	-1.14266	-4.18584e-10	4.52553e-08	-2.01959	-4.18584e-10	9.56145e-10	-1.93347	-4.18584e-10
205308653	chr1:205308653:C:T	3.39715e-14	-2.14844	-1.43471	1.00421e-08	-2.09758	-1.42755	2.23528e-10	-2.00011	-1.38673
205309268	chr1:205309268:G:A	3.39257e-14	-2.14749	-1.437	1.02012e-08	-2.10183	-1.40758	2.30225e-10	-2.00961	-1.34771
205310007	chr1:205310007:C:T	3.38617e-14	-2.14971	-1.43667	1.02142e-08	-2.08759	-1.42054	2.30194e-10	-1.98572	-1.37173
205310271	chr1:205310271:CTCA:C	1.73693e-12	-3.68066e-10	0.351208	2.82681e-07	-3.68066e-10	-0.187592	3.96621e-09	-3.68066e-10	-0.510811
205310484	chr1:205310484:C:T	4.6759e-14	-1.8272	-1.43646	2.372e-08	-1.33994	-1.32565	6.89984e-10	-0.872473	-1.38723
205310602	chr1:205310602:T:C	1.88012e-13	-1.87216	-4.18584e-10	4.13457e-08	-2.10994	-4.18584e-10	7.70265e-10	-2.14964	-4.18584e-10
205310848	chr1:205310848:TCTTAAGGCTCTACC:T	1.4624e-08	10.8211	-1.43159	9.2784e-08	0.106206	-1.40784	7.9873e-09	1.62656	-1.43733
205312473	chr1:205312473:A:G	1.34092e-13	-1.70525	-0.504887	5.16887e-08	-1.54211	-0.344562	1.66728e-09	-0.53806	-0.839366
205312519	chr1:205312519:G:A	1.58189e-13	-2.04488	-4.18584e-10	1.0772e-07	-1.15237	-4.18584e-10	2.05576e-09	-1.16798	-4.18584e-10
205313237	chr1:205313237:A:G	1.82393e-12	-3.68066e-10	0.400081	3.04865e-07	-3.68066e-10	-0.112041	5.66161e-09	-3.68066e-10	-0.154912
205313547	chr1:205313547:A:G	4.55074e-13	-3.68066e-10	-0.988208	1.04466e-07	-3.68066e-10	-1.18305	1.58517e-09	-3.68066e-10	-1.42793
205313803	chr1:205313803:GT:G	3.47601e-14	-2.14992	-1.41028	1.0533e-08	-2.04021	-1.43718	2.04831e-10	-2.05002	-1.42417
205313820	chr1:205313820:C:T	6.22468e-13	-0.674977	-4.18584e-10	1.46662e-07	-0.843779	-4.18584e-10	1.96079e-09	-1.21527	-4.18584e-10
205314405	chr1:205314405:C:A	3.25164e-13	-3.68066e-10	-1.32434	8.17861e-08	-3.68066e-10	-1.4278	1.57055e-09	-3.68066e-10	-1.43719
205314413	chr1:205314413:C:T	1.32971e-12	0.77438	-0.690334	1.8384e-07	0.399846	-1.01769	1.95975e-10	-2.13349	-1.3849
205314715	chr1:205314715:G:A	2.26941e-10	6.23456	-1.01078	4.17651e-08	-1.13263	-0.967223	1.82005e-09	-0.0537576	-1.236
205314954	chr1:205314954:C:T	1.38016e-13	-1.89457	-0.286734	8.43358e-08	-1.30345	-0.0936526	1.31045e-09	-0.962012	-0.656241
205314960	chr1:205314960:C:T	5.21587e-13	-3.68066e-10	-0.851791	1.55146e-07	-3.68066e-10	-0.787542	3.15433e-09	-3.68066e-10	-0.739845
205315121	chr1:205315121:G:A	4.9941e-13	-3.68066e-10	-0.89524	1.53066e-07	-3.68066e-10	-0.801043	3.23864e-09	-3.68066e-10	-0.713468
205315266	chr1:205315266:A:C	9.80185e-13	0.713366	-0.934292	2.11559e-07	0.451136	-0.928542	2.49455e-10	-2.10097	-1.17613
205315367	chr1:205315367:A:G	3.76473e-14	-2.14654	-1.33386	1.30808e-08	-2.0132	-1.24757	2.60324e-10	-2.02987	-1.20458
205315554	chr1:205315554:C:T	3.59821e-14	-2.15007	-1.37557	1.14861e-08	-2.08339	-1.30738	2.54366e-10	-1.98639	-1.27121
205315688	chr1:205315688:C:T	7.61526e-13	-3.68066e-10	-0.473344	1.44788e-07	-3.68066e-10	-0.856637	1.83153e-09	-3.68066e-10	-1.28347
205315743	chr1:205315743:C:T	1.64104e-12	-3.68066e-10	0.294415	2.75518e-07	-3.68066e-10	-0.213256	3.9544e-09	-3.68066e-10	-0.513792
205315812	chr1:205315812:G:T	2.28778e-13	-1.67592	-4.18584e-10	4.12131e-08	-2.11315	-4.18584e-10	8.79829e-10	-2.01665	-4.18584e-10
205316291	chr1:205316291:C:T	3.76152e-14	-2.14761	-1.33364	1.22922e-08	-2.07265	-1.25029	2.77323e-10	-1.96626	-1.20493
205316626	chr1:205316626:A:G	2.90907e-13	-3.68066e-10	-1.43566	8.72145e-08	-3.68066e-10	-1.36354	1.6113e-09	-3.68066e-10	-1.41158
205316698	chr1:205316698:A:T	4.15181e-13	-3.68066e-10	-1.07995	9.25723e-08	-3.68066e-10	-1.30392	1.57475e-09	-3.68066e-10	-1.43452
205317954	chr1:205317954:C:T	1.30513e-12	0.0653903	-4.18584e-10	2.53649e-07	-0.29596	-4.18584e-10	3.20705e-09	-0.723269	-4.18584e-10
205318196	chr1:205318196:T:C	4.69128e-09	9.55429	-1.30174	8.72032e-08	-0.255525	-1.10814	5.47259e-09	1.05806	-1.24693
205318307	chr1:205318307:A:G	8.15131e-11	5.61752	-1.41767	4.06579e-08	-0.734493	-1.39222	2.04767e-09	0.231874	-1.40379
205319443	chr1:205319443:A:T	3.5074e-14	-2.14801	-1.4032	1.16104e-08	-1.94526	-1.43474	2.28639e-10	-1.96013	-1.4041
205319544	chr1:205319544:C:G	2.91865e-13	-3.68066e-10	-1.43238	8.13285e-08	-3.68066e-10	-1.43341	1.63186e-09	-3.68066e-10	-1.3989
205319892	chr1:205319892:G:A	3.15113e-13	-3.68066e-10	-1.35574	8.17105e-08	-3.68066e-10	-1.42873	1.58576e-09	-3.68066e-10	-1.42756
205320153	chr1:205320153:G:A	2.93114e-13	-3.68066e-10	-1.42811	8.1427e-08	-3.68066e-10	-1.4322	1.60561e-09	-3.68066e-10	-1.41512
205320411	chr1:205320411:T:C	2.33489e-12	0.502728	0.144324	2.37797e-08	-2.10363	-0.559442	4.49744e-10	-2.00277	-0.684924
205320446	chr1:205320446:A:G	1.39673e-12	-3.68066e-10	0.133223	2.7958e-07	-3.68066e-10	-0.198621	4.99757e-09	-3.68066e-10	-0.279669
205320644	chr1:205320644:G:A	3.63708e-12	-3.68066e-10	1.09027	5.7576e-07	-3.68066e-10	0.523782	1.01261e-08	-3.68066e-10	0.426496
205320737	chr1:205320737:G:A	6.51776e-13	0.368641	-0.997608	1.18898e-08	-2.08681	-1.26942	2.36569e-10	-2.01739	-1.31275
205320987	chr1:205320987:A:G	2.90976e-13	-3.68066e-10	-1.43543	8.11248e-08	-3.68066e-10	-1.43592	1.61604e-09	-3.68066e-10	-1.40864
205321666	chr1:205321666:G:A	1.17399e-12	0.45977	-0.500276	1.63614e-08	-2.14957	-0.887414	4.17884e-10	-1.79084	-0.970336
205321732	chr1:205321732:G:C	1.8511e-12	0.414866	-4.18584e-10	3.091e-07	-0.0982458	-4.18584e-10	3.90068e-09	-0.527469	-4.18584e-10
205322468	chr1:205322468:T:C	1.78147e-12	0.101203	0.275324	2.74643e-08	-2.03219	-0.486829	4.04134e-10	-2.06422	-0.730406
205322540	chr1:205322540:T:C	2.76701e-12	1.12263	-0.305774	1.71234e-08	-2.14824	-0.843225	3.68987e-10	-1.89238	-0.993231
205322625	chr1:205322625:T:G	3.22701e-13	-3.68066e-10	-1.33194	8.2507e-08	-3.68066e-10	-1.41903	1.60214e-09	-3.68066e-10	-1.41728
205323221	chr1:205323221:C:G	3.4843e-13	-3.68066e-10	-1.25523	9.18197e-08	-3.68066e-10	-1.31208	1.64685e-09	-3.68066e-10	-1.38976
205323292	chr1:205323292:T:C	1.86419e-12	0.17906	0.242857	2.6043e-08	-2.06609	-0.506072	4.07521e-10	-2.03446	-0.751826
205323299	chr1:205323299:G:T	4.65577e-13	-3.68066e-10	-0.965391	1.16538e-07	-3.68066e-10	-1.07369	1.85056e-09	-3.68066e-10	-1.27313
205323562	chr1:205323562:G:A	6.92489e-12	1.52735	0.206856	2.31303e-08	-2.14912	-0.541641	6.23136e-10	-1.69683	-0.664783
205323585	chr1:205323585:C:T	7.50985e-12	1.57875	0.236553	2.36605e-08	-2.1481	-0.520007	6.47115e-10	-1.67886	-0.644992
205323647	chr1:205323647:A:G	7.22174e-12	1.54254	0.233643	2.36008e-08	-2.14886	-0.521772	6.38193e-10	-1.69144	-0.646293
205323836	chr1:205323836:A:G	1.22054e-12	0.638657	-0.640275	1.49896e-08	-2.14261	-0.981947	3.95634e-10	-1.74834	-1.06754
205324049	chr1:205324049:TAAAC:T	7.06691e-13	-0.548075	-4.18584e-10	1.34669e-07	-0.929091	-4.18584e-10	1.88156e-09	-1.25652	-4.18584e-10
205324772	chr1:205324772:GA:G	2.33668e-12	0.155523	0.492294	2.83744e-08	-2.0579	-0.428524	4.33143e-10	-2.04929	-0.676022
205324880	chr1:205324880:A:C	2.91728e-13	-3.68066e-10	-1.43285	8.10405e-08	-3.68066e-10	-1.43696	1.6362e-09	-3.68066e-10	-1.39624
205324924	chr1:205324924:C:T	4.32638e-13	-3.68066e-10	-1.03877	1.00912e-07	-3.68066e-10	-1.21766	1.57803e-09	-3.68066e-10	-1.43245
205324944	chr1:205324944:G:A	8.82285e-13	-0.0329111	-0.293241	1.9032e-08	-2.02351	-0.862274	3.25108e-10	-2.0635	-0.948719
205325325	chr1:205325325:G:A	1.39404e-12	-3.68066e-10	0.131295	2.37949e-07	-3.68066e-10	-0.359854	3.51494e-09	-3.68066e-10	-0.631598
205325347	chr1:205325347:A:G	3.66062e-13	-3.68066e-10	-1.20587	1.05172e-07	-3.68066e-10	-1.17631	2.09452e-09	-3.68066e-10	-1.1493
205325900	chr1:205325900:ATT:A	2.32023e-12	-3.68066e-10	0.640752	5.12369e-07	-3.68066e-10	0.407136	8.30915e-09	-3.68066e-10	0.228737
205326033	chr1:205326033:C:T	3.08681e-12	-0.0197435	0.945971	4.65073e-08	-2.02385	0.0315525	6.40431e-10	-2.07713	-0.257104
205326037	chr1:205326037:G:C	2.91605e-12	-0.0478884	0.917204	4.57947e-08	-2.01704	0.00930172	6.24672e-10	-2.08214	-0.277009
205326080	chr1:205326080:A:G	6.76635e-13	-0.591536	-4.18584e-10	1.35261e-07	-0.924701	-4.18584e-10	1.16504e-09	-1.73587	-4.18584e-10
205326095	chr1:205326095:G:A	3.08957e-12	-0.0770616	1.00418	4.96006e-08	-2.00886	0.0809527	6.63692e-10	-2.0879	-0.210657
205326098	chr1:205326098:A:G	2.94233e-12	-0.102454	0.980743	4.90218e-08	-2.0023	0.0626526	6.50831e-10	-2.09207	-0.226053
205326114	chr1:205326114:T:C	2.90876e-13	-3.68066e-10	-1.43577	8.23736e-08	-3.68066e-10	-1.42064	1.70795e-09	-3.68066e-10	-1.35333
205326341	chr1:205326341:T:C	1.80123e-12	0.05468	0.332875	3.24041e-08	-2.13212	-0.221509	6.83429e-10	-1.93447	-0.334783
205326448	chr1:205326448:G:A	3.44211e-13	-3.68066e-10	-1.26741	9.06759e-08	-3.68066e-10	-1.32462	1.62794e-09	-3.68066e-10	-1.40131
205326524	chr1:205326524:A:C	1.01596e-12	-0.18508	-4.18584e-10	6.0317e-08	-1.7323	-4.18584e-10	1.6649e-09	-1.37886	-4.18584e-10
205326616	chr1:205326616:G:A	2.93665e-13	-3.68066e-10	-1.42623	8.17627e-08	-3.68066e-10	-1.42809	1.65418e-09	-3.68066e-10	-1.38531
205326779	chr1:205326779:C:T	8.27424e-14	-1.5732	-1.11974	1.08323e-08	-2.14625	-1.30313	2.21078e-10	-1.99503	-1.40283
205326871	chr1:205326871:A:G	1.54934e-12	0.0200563	0.216863	2.95828e-08	-2.12858	-0.316134	6.17788e-10	-1.94635	-0.423882
205326909	chr1:205326909:A:G	2.9204e-13	-3.68066e-10	-1.43178	8.13509e-08	-3.68066e-10	-1.43314	1.63212e-09	-3.68066e-10	-1.39874
205327061	chr1:205327061:C:G	7.84809e-12	-3.68066e-10	1.85936	1.1506e-06	-3.68066e-10	1.21613	1.99914e-08	-3.68066e-10	1.10668
205327238	chr1:205327238:C:T	1.13256e-12	-0.0764345	-4.18584e-10	2.09089e-07	-0.489149	-4.18584e-10	2.8237e-09	-0.850575	-4.18584e-10
205327427	chr1:205327427:C:T	9.04455e-12	1.53701	0.464241	3.72299e-08	-2.09271	-0.12209	1.14915e-09	-1.49808	-0.251516
205327435	chr1:205327435:C:T	1.61511e-11	1.3354	1.24567	5.32306e-08	-2.14979	0.292513	1.51816e-09	-1.75379	0.282665
205327543	chr1:205327543:G:A	2.37938e-13	-1.63666	-4.18584e-10	4.4563e-08	-2.03501	-4.18584e-10	9.24461e-10	-1.96717	-4.18584e-10
205327914	chr1:205327914:C:T	3.07746e-13	-3.68066e-10	-1.37939	8.63164e-08	-3.68066e-10	-1.37389	1.8203e-09	-3.68066e-10	-1.28962
205328103	chr1:205328103:A:T	1.35228e-11	0.920262	1.4832	6.41225e-08	-2.13491	0.463797	1.44675e-09	-1.88654	0.367235
205328214	chr1:205328214:G:A	1.42864e-13	-2.14677	-4.18584e-10	5.20437e-08	-1.87983	-4.18584e-10	9.22809e-10	-1.96895	-4.18584e-10
205328279	chr1:205328279:A:C	3.60055e-13	-3.68066e-10	-1.22241	1.02007e-07	-3.68066e-10	-1.20686	2.21963e-09	-3.68066e-10	-1.09128
205328643	chr1:205328643:A:G	7.83042e-13	0.348948	-0.79443	1.45388e-08	-2.10467	-1.05042	3.47363e-10	-1.95685	-0.989158
205328752	chr1:205328752:G:A	6.71299e-14	-2.12516	-0.776874	2.13982e-08	-1.74723	-1.02137	6.21471e-09	0.715098	-0.7768
205329179	chr1:205329179:G:A	4.71549e-13	-3.68066e-10	-0.952644	1.58612e-07	-3.68066e-10	-0.765451	3.08659e-09	-3.68066e-10	-0.761553
205329327	chr1:205329327:G:A	3.89123e-13	-3.68066e-10	-1.14477	9.49692e-08	-3.68066e-10	-1.27836	1.73748e-09	-3.68066e-10	-1.33619
205329388	chr1:205329388:C:T	4.27126e-12	1.93056	-0.679568	1.5364e-08	-2.12952	-0.970364	5.55896e-10	-1.56361	-0.912186
205329446	chr1:205329446:C:G	7.61955e-12	-0.588854	2.41866	9.23946e-07	-0.876275	1.87302	1.45417e-08	-1.06758	1.85598
205329669	chr1:205329669:C:G	4.68936e-12	2.16475	-0.82037	1.41523e-08	-2.10883	-1.07321	5.4316e-10	-1.46636	-1.03262
205329731	chr1:205329731:G:C	4.05608e-12	1.94686	-0.747559	1.46441e-08	-2.12611	-1.02176	5.367e-10	-1.5433	-0.967636
205329878	chr1:205329878:A:G	6.02922e-12	2.36948	-0.773772	1.49456e-08	-2.0848	-1.04269	6.19403e-10	-1.3769	-0.990715
205330305	chr1:205330305:A:G	6.28541e-12	2.39901	-0.761696	1.50764e-08	-2.08445	-1.03433	6.26384e-10	-1.37566	-0.980757
205330402	chr1:205330402:C:T	3.56755e-14	-2.09728	-1.43693	1.70406e-08	-1.56241	-1.4339	2.83281e-10	-1.75752	-1.39242
205330509	chr1:205330509:G:A	1.63983e-12	0.0806543	0.213028	2.9391e-08	-2.13336	-0.317867	6.97673e-10	-1.91643	-0.332201
205330513	chr1:205330513:A:AT	1.69593e-13	-1.97526	-4.18584e-10	4.5109e-08	-2.02283	-4.18584e-10	9.86093e-10	-1.90263	-4.18584e-10
205330726	chr1:205330726:G:A	1.52499e-12	-3.68066e-10	0.221077	2.6437e-07	-3.68066e-10	-0.254558	3.95999e-09	-3.68066e-10	-0.512379
205331284	chr1:205331284:G:A	6.26642e-12	2.19782	-0.563531	1.6609e-08	-2.10685	-0.915118	6.85668e-10	-1.44862	-0.817361
205331384	chr1:205331384:G:A	5.60971e-12	2.3099	-0.786311	1.46592e-08	-2.09426	-1.05258	5.93201e-10	-1.40887	-1.00197
205331780	chr1:205331780:T:C	7.1266e-12	2.51267	-0.74975	1.52486e-08	-2.0796	-1.02782	6.37499e-10	-1.36245	-0.976374
205332099	chr1:205332099:A:G	5.98224e-12	2.38849	-0.800606	1.45936e-08	-2.08821	-1.06312	5.92609e-10	-1.39336	-1.01848
205332102	chr1:205332102:A:G	6.09467e-12	2.41073	-0.804228	1.45903e-08	-2.0857	-1.06586	5.96096e-10	-1.38454	-1.02143
205332339	chr1:205332339:T:C	6.36167e-12	2.40235	-0.752973	1.51372e-08	-2.08742	-1.02733	6.1743e-10	-1.38906	-0.981755
205332583	chr1:205332583:CATGG:C	6.2367e-12	2.39709	-0.76755	1.49587e-08	-2.08846	-1.03815	6.08965e-10	-1.39215	-0.992469
205332619	chr1:205332619:G:C	6.65296e-12	2.43521	-0.741064	1.5338e-08	-2.08393	-1.01765	6.32064e-10	-1.37655	-0.970836
205332894	chr1:205332894:A:G	2.91483e-12	0.328595	0.540304	3.8755e-08	-2.14932	-0.0253263	9.12913e-10	-1.88865	-0.0910831
205333215	chr1:205333215:T:G	2.90822e-13	-3.68066e-10	-1.43596	8.36611e-08	-3.68066e-10	-1.40514	1.65493e-09	-3.68066e-10	-1.38486
205333353	chr1:205333353:C:T	1.55844e-12	-3.68066e-10	0.242773	2.60542e-07	-3.68066e-10	-0.269146	3.81817e-09	-3.68066e-10	-0.54885
205333442	chr1:205333442:T:A	5.87061e-12	2.36204	-0.792994	1.46551e-08	-2.08948	-1.05764	5.93141e-10	-1.39724	-1.01371
205333546	chr1:205333546:A:G	5.92543e-12	2.35906	-0.780718	1.47845e-08	-2.08974	-1.04859	5.98304e-10	-1.39846	-1.00382
205333561	chr1:205333561:T:G	3.58209e-13	-3.68066e-10	-1.22755	9.92056e-08	-3.68066e-10	-1.23472	2.18911e-09	-3.68066e-10	-1.10513
205333593	chr1:205333593:C:T	3.02337e-13	-3.68066e-10	-1.39713	8.18622e-08	-3.68066e-10	-1.42687	1.58404e-09	-3.68066e-10	-1.42864
205333668	chr1:205333668:G:T	3.92537e-13	-3.68066e-10	-1.13604	8.90502e-08	-3.68066e-10	-1.34271	1.57049e-09	-3.68066e-10	-1.43724
205333845	chr1:205333845:C:T	1.52446e-12	-3.68066e-10	0.220725	2.55959e-07	-3.68066e-10	-0.286894	3.75877e-09	-3.68066e-10	-0.56453
205333952	chr1:205333952:CTCTT:C	2.10294e-13	-0.572608	-1.18755	1.43822e-08	-2.14154	-1.02438	2.56652e-10	-1.91674	-1.33191
205334108	chr1:205334108:C:T	8.31272e-12	-3.68066e-10	1.91687	1.21273e-06	-3.68066e-10	1.26872	2.09416e-08	-3.68066e-10	1.15312
205334134	chr1:205334134:A:G	5.69971e-12	-3.68066e-10	1.5395	8.48121e-07	-3.68066e-10	0.911113	1.45403e-08	-3.68066e-10	0.788303
205334224	chr1:205334224:C:T	4.52007e-11	1.73449	1.87571	9.07124e-08	-2.14436	0.820141	2.46478e-09	-1.63932	0.652804
205334544	chr1:205334544:T:C	4.34971e-14	-2.02933	-1.30665	9.65224e-09	-2.14627	-1.41845	1.89361e-10	-2.11594	-1.43678
205334570	chr1:205334570:T:G	3.70005e-13	-3.68066e-10	-1.19515	1.02333e-07	-3.68066e-10	-1.20367	2.27941e-09	-3.68066e-10	-1.06471
205334638	chr1:205334638:C:T	5.75367e-12	2.33856	-0.789638	1.46436e-08	-2.09226	-1.05564	5.88528e-10	-1.40737	-1.01138
205334703	chr1:205334703:C:G	1.46151e-12	-3.68066e-10	0.178558	2.47049e-07	-3.68066e-10	-0.322321	3.63928e-09	-3.68066e-10	-0.596836
205334723	chr1:205334723:G:A	5.21344e-13	-0.852259	-4.18584e-10	1.07556e-07	-1.1539	-4.18584e-10	1.55136e-09	-1.44949	-4.18584e-10
205334824	chr1:205334824:T:C	9.79124e-12	-3.68066e-10	2.08058	1.40787e-06	-3.68066e-10	1.41793	2.42695e-08	-3.68066e-10	1.3006
205334982	chr1:205334982:T:A	1.49833e-12	-3.68066e-10	0.203438	2.52296e-07	-3.68066e-10	-0.301308	3.7121e-09	-3.68066e-10	-0.577024
205335020	chr1:205335020:T:C	5.6456e-12	2.30658	-0.776617	1.47389e-08	-2.09581	-1.04561	5.87175e-10	-1.42014	-1.00091
205335195	chr1:205335195:G:T	5.64433e-12	2.31779	-0.788049	1.46241e-08	-2.09461	-1.05462	5.84259e-10	-1.41572	-1.01031
205335202	chr1:205335202:A:G	5.61886e-12	2.30607	-0.780853	1.46852e-08	-2.09597	-1.04909	5.85002e-10	-1.42029	-1.00447
205335246	chr1:205335246:T:C	3.08921e-13	-3.68066e-10	-1.37558	8.10472e-08	-3.68066e-10	-1.43688	1.67117e-09	-3.68066e-10	-1.3751
205335441	chr1:205335441:C:T	6.03848e-12	2.37173	-0.774494	1.48454e-08	-2.08772	-1.0465	6.02635e-10	-1.39116	-1.00391
205335571	chr1:205335571:T:C	6.08488e-12	2.37779	-0.772891	1.49016e-08	-2.08788	-1.04256	6.05995e-10	-1.39184	-0.997662
205335678	chr1:205335678:A:G	4.982e-14	-2.08827	-1.11198	1.46143e-08	-1.96423	-1.18568	2.74648e-10	-1.81173	-1.36916
205335920	chr1:205335920:A:C	3.30938e-11	1.77339	1.52504	6.52472e-08	-2.14277	0.48904	1.9074e-09	-1.62517	0.382289
205336135	chr1:205336135:G:C	3.28704e-13	-3.68066e-10	-1.31351	8.85602e-08	-3.68066e-10	-1.34823	1.58926e-09	-3.68066e-10	-1.42535
205336321	chr1:205336321:C:T	7.3661e-12	2.47583	-0.679851	1.63113e-08	-2.07535	-0.964709	6.93293e-10	-1.34664	-0.90828
205336556	chr1:205336556:A:G	1.75628e-13	-1.59744	-0.342858	3.16423e-08	-1.91628	-0.461133	5.72147e-10	-1.87473	-0.572246
205336797	chr1:205336797:G:A	4.15385e-11	1.80593	1.71978	7.77769e-08	-2.14114	0.663072	2.32784e-09	-1.60974	0.566056
205336974	chr1:205336974:C:T	4.30255e-11	1.83579	1.72509	7.82053e-08	-2.13952	0.666947	2.36475e-09	-1.59785	0.569904
205337317	chr1:205337317:C:T	3.76982e-11	1.83505	1.59365	7.04389e-08	-2.13512	0.55796	2.28139e-09	-1.53307	0.469238
205337465	chr1:205337465:G:A	3.49055e-13	-3.68066e-10	-1.25344	9.67427e-08	-3.68066e-10	-1.25985	2.11312e-09	-3.68066e-10	-1.14045
205337567	chr1:205337567:C:T	8.58366e-12	-3.68066e-10	1.94895	1.2426e-06	-3.68066e-10	1.29305	2.14162e-08	-3.68066e-10	1.17553
205338207	chr1:205338207:G:A	3.6764e-13	-3.68066e-10	-1.20156	1.01779e-07	-3.68066e-10	-1.2091	2.26098e-09	-3.68066e-10	-1.07282
205338242	chr1:205338242:C:T	2.72041e-13	-1.50272	-4.18584e-10	4.74344e-08	-1.97256	-4.18584e-10	1.18613e-09	-1.71792	-4.18584e-10
205338607	chr1:205338607:T:C	3.84737e-13	-3.68066e-10	-1.15611	9.12367e-08	-3.68066e-10	-1.31845	1.77682e-09	-3.68066e-10	-1.31379
205338661	chr1:205338661:G:A	3.00893e-11	1.70262	1.50064	6.51688e-08	-2.14026	0.485334	2.04101e-09	-1.5711	0.395919
205338949	chr1:205338949:G:A	3.02198e-11	1.69718	1.5104	6.56208e-08	-2.14025	0.492233	2.05131e-09	-1.57306	0.402919
205339207	chr1:205339207:G:A	1.25333e-11	1.41171	0.915768	5.23699e-08	-2.10754	0.233961	2.24004e-09	-1.36897	0.286847
205339240	chr1:205339240:C:T	1.25753e-11	1.44737	0.883455	5.12953e-08	-2.10305	0.208742	2.05982e-09	-1.40639	0.240382
205339463	chr1:205339463:C:T	1.01088e-11	1.01838	1.09411	6.16138e-08	-2.13726	0.426232	2.00917e-09	-1.54282	0.351925
205339464	chr1:205339464:G:A	2.85991e-13	-2.01999	0.567285	3.46963e-08	-2.08854	-0.196737	4.50123e-10	-2.11114	-0.575717
205339786	chr1:205339786:G:A	3.18973e-13	-3.68066e-10	-1.34356	8.23967e-08	-3.68066e-10	-1.42036	1.60779e-09	-3.68066e-10	-1.41376
205340083	chr1:205340083:T:C	1.42115e-11	1.05739	1.39575	7.41563e-08	-2.13562	0.609885	2.31465e-09	-1.53963	0.490268
205340254	chr1:205340254:A:G	1.02543e-11	1.21097	0.915821	5.32737e-08	-2.12323	0.266757	1.95599e-09	-1.45855	0.240824
205340266	chr1:205340266:C:T	1.09154e-11	1.18262	1.00664	5.73659e-08	-2.12627	0.343813	2.07514e-09	-1.47447	0.315883
205341078	chr1:205341078:T:C	1.28623e-13	-2.12616	-0.125618	2.33134e-08	-2.10338	-0.579497	3.27814e-10	-1.98515	-1.01878
205341395	chr1:205341395:A:T	5.11344e-13	-3.68066e-10	-0.871626	1.45586e-07	-3.68066e-10	-0.851144	2.29777e-09	-3.68066e-10	-1.05668
205341736	chr1:205341736:T:C	1.85271e-13	-1.2184	-0.668445	9.47818e-08	-0.513822	-0.76651	7.50316e-10	-1.41466	-0.761218
205341807	chr1:205341807:T:C	1.13082e-13	-1.71268	-0.667873	1.97733e-08	-1.97362	-0.873954	3.53137e-10	-1.84539	-1.08413
205341851	chr1:205341851:A:G	1.01052e-13	-1.60856	-0.884478	1.79761e-08	-1.93446	-1.00841	3.49962e-10	-1.8619	-1.07665
205341938	chr1:205341938:C:T	1.50499e-13	-1.80956	-0.285152	1.30299e-07	-0.815938	-0.146142	5.92221e-10	-1.76632	-0.646178
205341993	chr1:205341993:T:G	1.36929e-13	-1.40021	-0.788996	2.27259e-08	-1.79266	-0.915742	4.49603e-10	-1.70299	-0.985023
205342133	chr1:205342133:T:G	3.00167e-13	-3.68066e-10	-1.40433	8.10912e-08	-3.68066e-10	-1.43633	1.57335e-09	-3.68066e-10	-1.43541
205342340	chr1:205342340:G:A	3.00382e-13	-3.68066e-10	-1.40361	8.16339e-08	-3.68066e-10	-1.42966	1.58122e-09	-3.68066e-10	-1.43042
205342502	chr1:205342502:G:A	4.11169e-14	-2.08474	-1.30751	1.36738e-08	-1.93886	-1.27757	5.86367e-10	-1.0057	-1.41673
205342823	chr1:205342823:AGGACTTAGTGAAACGC:A	4.99882e-14	-2.12178	-1.07511	1.30962e-08	-2.12078	-1.1388	6.56881e-10	-1.3615	-0.947378
205343118	chr1:205343118:T:C	5.49335e-13	-3.68066e-10	-0.79996	1.4023e-07	-3.68066e-10	-0.888627	2.11416e-09	-3.68066e-10	-1.13996
205343476	chr1:205343476:G:A	3.16362e-13	-3.68066e-10	-1.35178	8.20578e-08	-3.68066e-10	-1.42449	1.59142e-09	-3.68066e-10	-1.424
205343639	chr1:205343639:G:T	1.55846e-13	-2.14329	0.0834876	3.49263e-08	-2.03066	-0.248015	1.31998e-09	-1.65668	0.0456689
205343978	chr1:205343978:A:G	2.99589e-13	-3.68066e-10	-1.40626	8.15332e-08	-3.68066e-10	-1.4309	1.57941e-09	-3.68066e-10	-1.43157
205344292	chr1:205344292:C:T	1.52731e-12	-3.68066e-10	0.222597	2.83149e-07	-3.68066e-10	-0.185938	6.08e-09	-3.68066e-10	-0.0836165
205344508	chr1:205344508:C:T	4.28584e-13	-3.68066e-10	-1.04818	1.05051e-07	-3.68066e-10	-1.17746	2.22134e-09	-3.68066e-10	-1.09051
205344714	chr1:205344714:G:A	3.19486e-13	-3.68066e-10	-1.34196	8.10258e-08	-3.68066e-10	-1.43714	1.57538e-09	-3.68066e-10	-1.43412
205344793	chr1:205344793:T:C	1.62365e-13	-1.404	-0.614819	2.61846e-08	-1.76862	-0.79812	5.03266e-10	-1.65406	-0.921192
205344835	chr1:205344835:A:T	3.8126e-13	-3.68066e-10	-1.16519	1.19016e-07	-3.68066e-10	-1.05265	3.02296e-09	-3.68066e-10	-0.782385
205344870	chr1:205344870:T:C	6.35743e-13	-3.68066e-10	-0.653874	1.83784e-07	-3.68066e-10	-0.618151	3.37621e-09	-3.68066e-10	-0.671866
205344880	chr1:205344880:C:T	3.66231e-13	-3.68066e-10	-1.2054	8.41538e-08	-3.68066e-10	-1.39926	1.72962e-09	-3.68066e-10	-1.34072
205344898	chr1:205344898:A:G	3.98422e-13	-3.68066e-10	-1.12116	1.01111e-07	-3.68066e-10	-1.21569	2.11078e-09	-3.68066e-10	-1.14156
205344927	chr1:205344927:C:T	6.91096e-11	-3.68066e-10	4.03478	1.84289e-05	-3.68066e-10	3.98976	2.27183e-07	-3.68066e-10	3.53713
205345358	chr1:205345358:C:A	3.97202e-13	-3.68066e-10	-1.12422	1.00855e-07	-3.68066e-10	-1.21823	2.10468e-09	-3.68066e-10	-1.14446
205345437	chr1:205345437:A:C	1.60144e-13	-1.37243	-0.660164	2.56688e-08	-1.74643	-0.840201	4.95759e-10	-1.62722	-0.963065
205345606	chr1:205345606:T:G	1.23766e-12	-3.68066e-10	0.0123061	3.13651e-07	-3.68066e-10	-0.0836281	3.63002e-09	-3.68066e-10	-0.599382
205345697	chr1:205345697:C:T	1.99163e-12	-3.68066e-10	0.488042	2.57394e-07	-3.68066e-10	-0.281302	3.16161e-09	-3.68066e-10	-0.737541
205345742	chr1:205345742:A:G	1.98378e-12	-3.68066e-10	0.484091	2.56532e-07	-3.68066e-10	-0.284658	3.15296e-09	-3.68066e-10	-0.740278
205345796	chr1:205345796:C:T	2.73678e-12	-3.68066e-10	0.805869	4.35495e-07	-3.68066e-10	0.244573	6.01213e-09	-3.68066e-10	-0.0948421
205345957	chr1:205345957:C:T	1.2387e-13	-1.47541	-0.814023	2.13559e-08	-1.8336	-0.936981	3.97744e-10	-1.7326	-1.07797
205346034	chr1:205346034:A:G	1.04519e-13	-1.49049	-0.968807	1.85042e-08	-1.84437	-1.06954	3.48804e-10	-1.74979	-1.19208
205346114	chr1:205346114:C:G	3.50603e-13	-2.14124	0.892229	6.9787e-08	-2.01903	0.432571	2.55769e-09	-1.68776	0.738241
205346342	chr1:205346342:A:G	3.86311e-13	-3.68066e-10	-1.15203	9.84156e-08	-3.68066e-10	-1.24271	2.04863e-09	-3.68066e-10	-1.17145
205346460	chr1:205346460:C:T	4.76184e-13	-3.68066e-10	-0.942864	1.22429e-07	-3.68066e-10	-1.02438	1.91321e-09	-3.68066e-10	-1.23984
205346627	chr1:205346627:T:C	4.2069e-13	-3.68066e-10	-1.06677	1.05824e-07	-3.68066e-10	-1.17014	2.22462e-09	-3.68066e-10	-1.08904
205346695	chr1:205346695:A:G	9.33905e-14	-1.15279	-1.41909	1.71292e-08	-1.56504	-1.42609	3.58477e-10	-1.48848	-1.42603
205346881	chr1:205346881:T:C	5.90801e-14	-1.70305	-1.32672	1.08845e-08	-2.08126	-1.36331	2.2192e-10	-2.09992	-1.29413
205347182	chr1:205347182:C:A	3.06998e-13	-3.68066e-10	-1.38183	8.52168e-08	-3.68066e-10	-1.38671	1.77421e-09	-3.68066e-10	-1.31527
205347221	chr1:205347221:C:T	1.10765e-12	-3.68066e-10	-0.0986701	2.13167e-07	-3.68066e-10	-0.469832	3.8345e-09	-3.68066e-10	-0.544581
205347233	chr1:205347233:C:T	6.91294e-13	-3.68066e-10	-0.570103	1.52971e-07	-3.68066e-10	-0.801659	2.64334e-09	-3.68066e-10	-0.916577
205347342	chr1:205347342:C:T	6.47383e-14	-1.6735	-1.26482	1.13149e-08	-2.09225	-1.31354	2.39188e-10	-2.09179	-1.22733
205347535	chr1:205347535:A:G	5.78036e-14	-1.64859	-1.40303	1.39573e-08	-1.84347	-1.35244	9.53727e-10	-0.519462	-1.41654
205347544	chr1:205347544:C:T	8.00788e-13	-3.68066e-10	-0.423072	2.02382e-07	-3.68066e-10	-0.521751	4.19589e-09	-3.68066e-10	-0.454517
205347667	chr1:205347667:A:G	6.21629e-13	-0.676324	-4.18584e-10	1.64028e-07	-0.731871	-4.18584e-10	2.34026e-09	-1.03836	-4.18584e-10
205347695	chr1:205347695:A:G	6.62053e-13	-3.68066e-10	-0.613322	1.93556e-07	-3.68066e-10	-0.566341	3.49988e-09	-3.68066e-10	-0.635892
205348264	chr1:205348264:T:A	8.32429e-14	-1.84075	-0.846151	1.38704e-08	-2.1119	-1.09025	2.85808e-10	-1.86368	-1.27738
205348316	chr1:205348316:G:A	3.90799e-13	-3.68066e-10	-1.14047	9.95614e-08	-3.68066e-10	-1.23114	2.07106e-09	-3.68066e-10	-1.16056
205348375	chr1:205348375:C:T	6.16511e-14	-2.07573	-0.911443	3.09739e-08	-1.53363	-0.865129	2.82863e-10	-2.14162	-1.00979
205348431	chr1:205348431:C:T	6.72495e-13	-3.68066e-10	-0.597673	1.94126e-07	-3.68066e-10	-0.563404	3.50844e-09	-3.68066e-10	-0.63345
205348548	chr1:205348548:T:C	8.62993e-14	-1.62047	-1.03038	1.24536e-08	-2.11376	-1.19614	2.5065e-10	-2.12745	-1.14487
205348551	chr1:205348551:T:C	3.35988e-13	-3.68066e-10	-1.29159	1.10433e-07	-3.68066e-10	-1.1275	2.88107e-09	-3.68066e-10	-0.830459
205349193	chr1:205349193:T:C	6.09097e-14	-1.86817	-1.13111	1.87237e-08	-1.6901	-1.21202	2.24177e-10	-2.13206	-1.25188
205349396	chr1:205349396:C:T	3.44077e-14	-2.14216	-1.42823	1.09813e-08	-2.01494	-1.42078	3.20051e-10	-1.59106	-1.43684
205349532	chr1:205349532:T:C	3.04115e-13	-3.68066e-10	-1.39126	9.51041e-08	-3.68066e-10	-1.27694	1.74173e-09	-3.68066e-10	-1.33374
205349548	chr1:205349548:T:C	6.37218e-14	-1.82982	-1.12432	1.62819e-08	-2.03291	-1.00895	2.84257e-10	-2.07004	-1.07646
205349652	chr1:205349652:A:T	3.77919e-13	-3.68066e-10	-1.17399	9.79951e-08	-3.68066e-10	-1.24699	1.7602e-09	-3.68066e-10	-1.32319
205349855	chr1:205349855:C:T	6.03223e-14	-1.95557	-1.0534	1.68014e-08	-1.74136	-1.26909	3.07529e-10	-1.87313	-1.19468
205349873	chr1:205349873:T:C	2.79593e-12	0.827251	-4.18584e-10	2.22068e-07	-0.428928	-4.18584e-10	3.03071e-09	-0.779825	-4.18584e-10
205350099	chr1:205350099:G:A	4.66797e-14	-2.01833	-1.24703	1.37574e-08	-1.83349	-1.37684	2.99362e-10	-1.7805	-1.31422
205350218	chr1:205350218:C:A	5.94531e-14	-1.97326	-1.05022	1.64591e-08	-1.76525	-1.26578	3.14843e-10	-1.85265	-1.19165
205350334	chr1:205350334:C:T	6.08849e-14	-1.97208	-1.0276	1.67603e-08	-1.76348	-1.24942	3.20832e-10	-1.85378	-1.17168
205350458	chr1:205350458:C:G	3.17243e-13	-3.68066e-10	-1.349	8.22561e-08	-3.68066e-10	-1.42207	1.5963e-09	-3.68066e-10	-1.42093
205351075	chr1:205351075:C:T	4.39133e-13	-3.68066e-10	-1.02387	1.40309e-07	-3.68066e-10	-0.888064	3.12626e-09	-3.68066e-10	-0.748783
205351110	chr1:205351110:T:G	2.90494e-13	-3.68066e-10	-1.43708	8.21144e-08	-3.68066e-10	-1.4238	1.61206e-09	-3.68066e-10	-1.4111
205351242	chr1:205351242:A:G	5.57772e-14	-2.14878	-0.938525	4.32895e-08	-1.20977	-0.854228	2.75398e-10	-2.10803	-1.07013
205351341	chr1:205351341:G:A	7.11871e-14	-2.13126	-0.712098	1.7724e-08	-1.97083	-0.986166	6.90569e-10	-1.31188	-0.946977
205351582	chr1:205351582:A:G	6.11052e-14	-1.69712	-1.29895	1.38275e-08	-1.95892	-1.24633	2.42214e-10	-1.99508	-1.31147
205351689	chr1:205351689:C:T	4.13797e-14	-2.14294	-1.24293	3.39346e-08	-1.09732	-1.21015	2.1835e-10	-2.086	-1.32428
205351730	chr1:205351730:T:C	5.09846e-14	-2.08049	-1.09665	1.60638e-08	-2.01187	-1.04348	5.70044e-10	-1.49947	-0.95119
205351744	chr1:205351744:C:T	5.32217e-14	-2.05859	-1.07561	1.59756e-08	-2.03924	-1.0216	5.49059e-10	-1.56088	-0.927296
205351747	chr1:205351747:C:T	5.17652e-14	-2.06797	-1.09398	1.58224e-08	-2.02886	-1.04162	5.50201e-10	-1.53616	-0.949929
205351846	chr1:205351846:G:C	3.39174e-14	-2.15014	-1.4346	1.31519e-08	-1.81824	-1.4371	5.09919e-10	-1.14839	-1.41374
205351956	chr1:205351956:C:T	4.07491e-14	-1.99587	-1.40537	1.3596e-08	-1.83576	-1.38637	2.84033e-10	-1.85748	-1.28981
205352092	chr1:205352092:A:C	3.11543e-13	-3.68066e-10	-1.36713	8.15936e-08	-3.68066e-10	-1.43016	1.58077e-09	-3.68066e-10	-1.43071
205352302	chr1:205352302:C:A	2.38897e-12	-3.68066e-10	0.669951	3.83862e-07	-3.68066e-10	0.118372	5.35136e-09	-3.68066e-10	-0.211271
205352590	chr1:205352590:G:A	3.38354e-13	-3.68066e-10	-1.28458	9.75563e-08	-3.68066e-10	-1.25148	1.58653e-09	-3.68066e-10	-1.42707
205352705	chr1:205352705:T:C	6.34822e-14	-1.68526	-1.27265	2.37664e-08	-1.38777	-1.27587	2.26658e-10	-2.14981	-1.22312
205352731	chr1:205352731:G:T	9.49959e-13	-3.68066e-10	-0.252249	1.91328e-07	-3.68066e-10	-0.577919	3.46805e-09	-3.68066e-10	-0.645029
205353000	chr1:205353000:G:C	7.25672e-14	-1.82542	-0.998737	2.46001e-08	-1.58612	-1.04304	3.03067e-10	-2.13661	-0.945815
205353213	chr1:205353213:A:G	5.29393e-14	-1.71447	-1.42505	1.21138e-08	-1.96311	-1.37446	2.25039e-10	-2.02402	-1.35608
205353226	chr1:205353226:T:G	4.30023e-13	-3.68066e-10	-1.04483	1.43823e-07	-3.68066e-10	-0.863324	2.75041e-09	-3.68066e-10	-0.876873
205353311	chr1:205353311:A:G	8.27335e-13	-3.68066e-10	-0.390458	1.60782e-07	-3.68066e-10	-0.751863	2.04162e-09	-3.68066e-10	-1.17488
205353391	chr1:205353391:T:C	6.71775e-14	-1.76916	-1.13217	2.34377e-08	-1.50965	-1.16792	2.51911e-10	-2.14499	-1.12231
205353649	chr1:205353649:T:C	4.04983e-14	-2.13066	-1.27674	2.00297e-08	-1.61072	-1.22397	2.24501e-10	-2.09341	-1.28908
205353661	chr1:205353661:C:T	3.20145e-13	-1.24217	-0.0977242	7.00599e-08	-1.36673	-0.215825	2.91978e-09	-0.827008	0.00989557
205353681	chr1:205353681:C:T	4.27626e-14	-2.15015	-1.20285	2.58515e-08	-1.43539	-1.14415	2.51524e-10	-2.04336	-1.22548
205353806	chr1:205353806:C:T	2.34219e-13	-1.18826	-0.464152	5.13489e-08	-1.3203	-0.572965	2.31219e-09	-0.749166	-0.301258
205353846	chr1:205353846:A:G	2.16968e-13	-1.51163	-0.217285	5.03016e-08	-1.5983	-0.315577	2.04709e-09	-1.08267	-0.089533
205353948	chr1:205353948:T:C	4.06397e-14	-2.12585	-1.27807	1.95009e-08	-1.63592	-1.22553	2.22374e-10	-2.1016	-1.29041
205354332	chr1:205354332:T:C	3.18857e-13	-3.68066e-10	-1.34393	9.20308e-08	-3.68066e-10	-1.30979	1.7595e-09	-3.68066e-10	-1.32359
205354389	chr1:205354389:G:T	3.16233e-13	-3.68066e-10	-1.35219	8.40847e-08	-3.68066e-10	-1.40009	1.68272e-09	-3.68066e-10	-1.36821
205354559	chr1:205354559:G:A	4.08628e-14	-2.12747	-1.27098	1.97712e-08	-1.63013	-1.21755	2.24284e-10	-2.09963	-1.28383
205354619	chr1:205354619:G:A	3.26479e-13	-1.26027	-0.0600372	7.19796e-08	-1.38372	-0.17181	2.99924e-09	-0.849469	0.0592056
205354696	chr1:205354696:T:C	3.20481e-13	-3.68066e-10	-1.33885	9.2658e-08	-3.68066e-10	-1.30299	1.77031e-09	-3.68066e-10	-1.31747
205354897	chr1:205354897:G:A	4.05279e-14	-2.13122	-1.27546	2.00511e-08	-1.61114	-1.22249	2.24758e-10	-2.0935	-1.28785
205354925	chr1:205354925:G:A	3.8032e-14	-2.13562	-1.33462	1.91863e-08	-1.58575	-1.29196	2.14187e-10	-2.08495	-1.34458
205355123	chr1:205355123:G:A	1.84238e-13	-1.89244	-4.18584e-10	4.92081e-08	-1.93585	-4.18584e-10	8.62823e-10	-2.03617	-4.18584e-10
205355155	chr1:205355155:T:C	4.06845e-14	-2.11193	-1.2909	1.82269e-08	-1.68876	-1.24025	2.16299e-10	-2.11703	-1.30268
205355392	chr1:205355392:G:A	1.4881e-12	-3.68066e-10	0.19659	3.29366e-07	-3.68066e-10	-0.0347403	7.10872e-09	-3.68066e-10	0.0727018
205355456	chr1:205355456:A:G	2.90501e-13	-3.68066e-10	-1.43706	8.40524e-08	-3.68066e-10	-1.40047	1.63166e-09	-3.68066e-10	-1.39902
205355597	chr1:205355597:G:A	1.42884e-13	-1.44605	-0.700589	1.70192e-08	-2.14424	-0.853326	6.72682e-10	-1.62537	-0.659735
205355619	chr1:205355619:G:A	1.35468e-13	-1.45881	-0.741125	1.64403e-08	-2.14535	-0.886822	6.41062e-10	-1.63575	-0.697501
205356046	chr1:205356046:C:T	2.54668e-12	-3.68066e-10	0.733877	6.66099e-07	-3.68066e-10	0.669529	9.50649e-09	-3.68066e-10	0.363353
205356330	chr1:205356330:G:A	4.02223e-13	-1.3893	0.277637	8.57415e-08	-1.50035	0.119773	3.22119e-09	-1.01323	0.294358
205356481	chr1:205356481:C:A	1.03057e-13	-1.21487	-1.25852	1.16434e-08	-2.10572	-1.27145	5.14647e-10	-1.45504	-1.09786
205357207	chr1:205357207:C:G	3.37946e-13	-3.68066e-10	-1.28578	8.86834e-08	-3.68066e-10	-1.34684	1.79972e-09	-3.68066e-10	-1.30099
205357604	chr1:205357604:A:G	4.71412e-13	-3.68066e-10	-0.952935	1.27816e-07	-3.68066e-10	-0.981319	3.02631e-09	-3.68066e-10	-0.781276
205357695	chr1:205357695:T:C	7.54128e-14	-1.9835	-0.802187	2.51754e-08	-1.71584	-0.890207	3.56944e-10	-2.1253	-0.793495
205357710	chr1:205357710:T:G	3.30252e-13	-3.68066e-10	-1.30881	9.75339e-08	-3.68066e-10	-1.25171	1.82836e-09	-3.68066e-10	-1.2852
205357955	chr1:205357955:G:C	1.20473e-11	-1.75767	4.04559	2.90327e-06	-1.57009	3.71177	4.88497e-09	-2.11912	1.81667
205358019	chr1:205358019:C:T	1.01127e-13	-1.69517	-0.797122	4.4621e-08	-1.42488	-0.60882	4.62834e-10	-2.14838	-0.510623
205358074	chr1:205358074:A:G	2.0196e-13	-1.8006	-4.18584e-10	9.50742e-08	-1.27725	-4.18584e-10	2.3943e-09	-1.01553	-4.18584e-10
205358109	chr1:205358109:A:G	1.50631e-13	-1.55787	-0.535959	4.18191e-08	-1.36014	-0.738414	3.64022e-10	-2.13021	-0.768946
205358153	chr1:205358153:A:G	6.11934e-14	-1.71576	-1.27887	1.20689e-08	-2.05789	-1.28339	1.88415e-10	-2.14588	-1.41185
205358184	chr1:205358184:A:G	2.99027e-13	-3.68066e-10	-1.40813	8.37518e-08	-3.68066e-10	-1.40405	1.57778e-09	-3.68066e-10	-1.4326
205358289	chr1:205358289:C:A	3.05442e-13	-3.68066e-10	-1.38691	8.13802e-08	-3.68066e-10	-1.43278	1.57112e-09	-3.68066e-10	-1.43683
205358388	chr1:205358388:T:C	3.19932e-13	-3.68066e-10	-1.34056	9.79733e-08	-3.68066e-10	-1.24722	2.11433e-09	-3.68066e-10	-1.13988
205358743	chr1:205358743:C:T	3.32504e-13	-3.68066e-10	-1.30202	8.36428e-08	-3.68066e-10	-1.40535	1.57917e-09	-3.68066e-10	-1.43172
205359129	chr1:205359129:T:C	4.55498e-13	-3.68066e-10	-0.987278	1.33532e-07	-3.68066e-10	-0.937572	2.3598e-09	-3.68066e-10	-1.03004
205360374	chr1:205360374:G:A	7.91705e-13	-3.68066e-10	-0.434479	2.18628e-07	-3.68066e-10	-0.44454	4.11883e-09	-3.68066e-10	-0.473052
205360672	chr1:205360672:C:G	1.53713e-13	-2.07358	-4.18584e-10	7.60375e-08	-1.50068	-4.18584e-10	1.17142e-09	-1.73041	-4.18584e-10
205361106	chr1:205361106:C:T	4.77194e-13	-3.68066e-10	-0.940744	1.19634e-07	-3.68066e-10	-1.04747	1.97146e-09	-3.68066e-10	-1.20985
205361449	chr1:205361449:T:C	6.20657e-14	-1.89269	-1.08779	1.16942e-08	-2.11706	-1.25576	2.50987e-10	-1.89285	-1.37812
205361528	chr1:205361528:A:C	5.88477e-13	-3.68066e-10	-0.73113	1.39897e-07	-3.68066e-10	-0.891005	2.732e-09	-3.68066e-10	-0.883587
205361833	chr1:205361833:C:T	8.14554e-13	-3.68066e-10	-0.406028	1.94026e-07	-3.68066e-10	-0.56392	4.04509e-09	-3.68066e-10	-0.491118
205362354	chr1:205362354:T:A	3.67595e-14	-2.09946	-1.40481	1.02196e-08	-2.11022	-1.39738	2.36932e-10	-2.01515	-1.31345
205362746	chr1:205362746:G:A	6.26195e-14	-1.92533	-1.04626	1.62884e-08	-1.90768	-1.13377	2.90594e-10	-2.0957	-1.02875
205362871	chr1:205362871:A:G	1.70153e-13	-2.08057	0.108597	6.26143e-08	-1.76293	0.0680116	5.21536e-10	-2.10408	-0.435515
205363376	chr1:205363376:A:G	7.48617e-13	-3.68066e-10	-0.49044	1.89587e-07	-3.68066e-10	-0.587064	3.38833e-09	-3.68066e-10	-0.668283
205363401	chr1:205363401:C:T	1.67821e-13	-2.08881	0.103038	6.08183e-08	-1.78505	0.0610261	5.15187e-10	-2.11111	-0.44074
205363804	chr1:205363804:T:A	6.32201e-14	-1.80984	-1.15221	1.67845e-08	-1.78608	-1.22537	2.77906e-10	-2.03188	-1.13722
205364283	chr1:205364283:G:A	4.32378e-13	-3.68066e-10	-1.03937	1.07086e-07	-3.68066e-10	-1.15828	2.26471e-09	-3.68066e-10	-1.07118
205364696	chr1:205364696:T:C	1.42385e-13	-2.15014	-4.18584e-10	3.97274e-08	-2.14987	-4.18584e-10	7.69877e-10	-2.15015	-4.18584e-10
205365170	chr1:205365170:G:A	4.39149e-13	-3.68066e-10	-1.02383	1.08492e-07	-3.68066e-10	-1.14523	2.30074e-09	-3.68066e-10	-1.05539
205365281	chr1:205365281:T:C	2.40851e-13	-1.67281	0.0483152	6.91825e-08	-1.37372	-0.22144	8.32414e-10	-2.10208	0.0300306
205365348	chr1:205365348:T:C	1.17903e-13	-1.77534	-0.56346	3.58447e-08	-1.50666	-0.746052	4.6509e-10	-2.12766	-0.526491
205365375	chr1:205365375:T:A	6.83666e-14	-1.64492	-1.23886	2.44518e-08	-1.35049	-1.28471	2.3293e-10	-2.11708	-1.22856
205365402	chr1:205365402:A:G	4.75264e-13	-3.68066e-10	-0.944798	1.39947e-07	-3.68066e-10	-0.890645	2.459e-09	-3.68066e-10	-0.988865
205365447	chr1:205365447:T:A	4.37501e-13	-3.68066e-10	-1.02759	1.09728e-07	-3.68066e-10	-1.1339	2.27178e-09	-3.68066e-10	-1.06806
205365682	chr1:205365682:T:TAA	7.95826e-14	-1.62366	-1.10822	2.88919e-08	-1.303	-1.16534	2.68635e-10	-2.10754	-1.09548
205365811	chr1:205365811:G:C	8.10157e-14	-1.60006	-1.11397	2.96033e-08	-1.27345	-1.17058	2.68889e-10	-2.10075	-1.10133
205366016	chr1:205366016:T:C	7.20065e-13	-3.68066e-10	-0.529327	1.83005e-07	-3.68066e-10	-0.622398	3.2727e-09	-3.68066e-10	-0.703007
205366072	chr1:205366072:TCC:T	7.21651e-13	-3.68066e-10	-0.527126	1.83366e-07	-3.68066e-10	-0.620423	3.27912e-09	-3.68066e-10	-0.701045
205366077	chr1:205366077:T:C	1.41627e-13	-1.5761	-0.579377	5.25504e-08	-1.06224	-0.8079	5.2258e-10	-1.58117	-0.956424
205366141	chr1:205366141:GC:G	1.52044e-13	-2.0845	-4.18584e-10	4.51197e-08	-2.02259	-4.18584e-10	8.3394e-10	-2.07021	-4.18584e-10
205366266	chr1:205366266:G:A	3.69397e-13	-3.68066e-10	-1.1968	9.32849e-08	-3.68066e-10	-1.29625	1.81623e-09	-3.68066e-10	-1.29186
205366354	chr1:205366354:G:A	5.75037e-13	-3.68066e-10	-0.754234	1.3836e-07	-3.68066e-10	-0.902054	2.83186e-09	-3.68066e-10	-0.847687
205366411	chr1:205366411:T:C	7.21651e-13	-3.68066e-10	-0.527126	1.83366e-07	-3.68066e-10	-0.620423	3.27912e-09	-3.68066e-10	-0.701045
205366707	chr1:205366707:C:T	1.70603e-12	-3.68066e-10	0.333256	2.78736e-07	-3.68066e-10	-0.201643	4.90214e-09	-3.68066e-10	-0.298949
205366974	chr1:205366974:G:A	1.42748e-13	-2.14758	-4.18584e-10	3.97765e-08	-2.14863	-4.18584e-10	7.91258e-10	-2.12275	-4.18584e-10
205367026	chr1:205367026:T:A	5.03487e-13	-3.68066e-10	-0.88711	1.25176e-07	-3.68066e-10	-1.00219	2.0393e-09	-3.68066e-10	-1.17601
205367273	chr1:205367273:T:C	7.21651e-13	-3.68066e-10	-0.527126	1.83366e-07	-3.68066e-10	-0.620423	3.27912e-09	-3.68066e-10	-0.701045
205367312	chr1:205367312:T:C	8.52546e-14	-1.55932	-1.10371	3.14304e-08	-1.22237	-1.16176	2.74966e-10	-2.08789	-1.09184
205367415	chr1:205367415:C:G	7.95509e-14	-1.56655	-1.16572	2.95022e-08	-1.22975	-1.21769	2.57674e-10	-2.08947	-1.15521
205367681	chr1:205367681:A:G	2.80371e-13	-1.47255	-4.18584e-10	5.38762e-08	-1.84522	-4.18584e-10	8.3825e-09	0.237525	-4.18584e-10
205367722	chr1:205367722:C:T	3.88049e-13	-3.68066e-10	-1.14754	1.02125e-07	-3.68066e-10	-1.20571	1.83107e-09	-3.68066e-10	-1.28372
205367747	chr1:205367747:C:T	8.29349e-14	-1.57876	-1.11185	3.05007e-08	-1.24492	-1.16925	2.71292e-10	-2.09351	-1.09967
205368232	chr1:205368232:T:C	4.24923e-13	-1.05676	-4.18584e-10	4.59388e-08	-2.0046	-4.18584e-10	1.02048e-09	-1.86835	-4.18584e-10
205368257	chr1:205368257:G:A	1.8568e-12	-3.68066e-10	0.417943	2.99602e-07	-3.68066e-10	-0.129454	5.25414e-09	-3.68066e-10	-0.229605
205368423	chr1:205368423:C:G	4.41581e-13	-3.68066e-10	-1.01831	1.10634e-07	-3.68066e-10	-1.12568	2.29237e-09	-3.68066e-10	-1.05903
205368686	chr1:205368686:T:G	2.39282e-13	-2.1359	0.504876	5.19867e-08	-2.14338	0.262455	1.83035e-09	-1.86013	0.576011
205368708	chr1:205368708:T:C	1.96447e-13	-2.14174	0.313461	4.33286e-08	-2.14722	0.0841257	1.55315e-09	-1.82966	0.38132
205368709	chr1:205368709:G:A	1.64318e-13	-2.00686	-4.18584e-10	8.68406e-08	-1.36784	-4.18584e-10	1.16046e-09	-1.73981	-4.18584e-10
205369068	chr1:205369068:T:C	7.02628e-13	-3.68066e-10	-0.553841	1.78365e-07	-3.68066e-10	-0.64808	3.20191e-09	-3.68066e-10	-0.724874
205369158	chr1:205369158:T:A	6.73371e-13	-3.68066e-10	-0.596371	1.71978e-07	-3.68066e-10	-0.68454	3.09619e-09	-3.68066e-10	-0.758449
205369215	chr1:205369215:A:G	4.00678e-14	-2.11665	-1.30144	1.13787e-08	-2.12363	-1.27654	2.91819e-10	-1.98576	-1.13448
205369555	chr1:205369555:G:T	3.69653e-14	-2.09983	-1.39886	1.04033e-08	-2.1082	-1.38159	2.41073e-10	-2.01825	-1.29302
205369659	chr1:205369659:T:TA	3.3283e-13	-3.68066e-10	-1.30104	9.28003e-08	-3.68066e-10	-1.30146	1.66327e-09	-3.68066e-10	-1.37983
205369840	chr1:205369840:C:T	1.72663e-13	-2.10227	0.144943	6.14914e-08	-1.81868	0.105666	5.28616e-10	-2.12131	-0.404801
205369848	chr1:205369848:G:A	4.05755e-13	-1.10292	-4.18584e-10	4.17973e-08	-2.09908	-4.18584e-10	9.06939e-10	-1.9863	-4.18584e-10
205369991	chr1:205369991:G:A	2.02252e-13	-1.60309	-0.196065	9.6741e-08	-0.90635	-0.353522	7.37796e-10	-2.06825	-0.124455
205370289	chr1:205370289:T:C	2.91034e-13	-3.68066e-10	-1.43523	8.10241e-08	-3.68066e-10	-1.43716	1.58353e-09	-3.68066e-10	-1.42896
205370385	chr1:205370385:G:A	8.10885e-13	-3.68066e-10	-0.410542	2.00807e-07	-3.68066e-10	-0.529565	3.1776e-09	-3.68066e-10	-0.732494
205370389	chr1:205370389:A:G	3.18015e-13	-1.53298	0.186413	1.50357e-07	-0.806008	-0.0128922	1.11274e-09	-2.04072	0.258929
205370414	chr1:205370414:A:G	1.71022e-13	-2.11611	0.149241	5.94584e-08	-1.85671	0.110081	5.25048e-10	-2.13169	-0.401196
205371131	chr1:205371131:G:A	5.13287e-13	-3.68066e-10	-0.867833	1.31642e-07	-3.68066e-10	-0.951826	2.25501e-09	-3.68066e-10	-1.07547
205371141	chr1:205371141:G:A	9.00976e-14	-1.34149	-1.26628	4.03976e-08	-0.818571	-1.31457	4.06149e-10	-1.42029	-1.36937
205371224	chr1:205371224:A:G	2.9343e-13	-3.68066e-10	-1.42703	8.23053e-08	-3.68066e-10	-1.42147	1.57513e-09	-3.68066e-10	-1.43428
205371456	chr1:205371456:C:T	1.82755e-12	-3.68066e-10	0.402062	4.36191e-07	-3.68066e-10	0.246171	8.99485e-09	-3.68066e-10	0.308031
205371637	chr1:205371637:G:A	1.51765e-13	-2.07115	-0.0151809	5.23994e-08	-1.77544	-0.0975771	4.45979e-10	-2.11958	-0.576524
205372255	chr1:205372255:C:T	1.41683e-13	-2.06204	-0.0930402	4.94454e-08	-1.757	-0.174036	4.22193e-10	-2.11417	-0.636741
205372687	chr1:205372687:T:C	1.52772e-13	-2.07972	-4.18584e-10	4.91201e-08	-1.93764	-4.18584e-10	8.57893e-10	-2.0419	-4.18584e-10
205373220	chr1:205373220:A:C	1.08105e-13	-0.9885	-1.43706	1.11447e-07	0.303902	-1.42226	6.35726e-10	-0.909299	-1.43231
205373223	chr1:205373223:G:A	1.23529e-13	-2.05035	-0.241839	4.39654e-08	-1.73121	-0.317298	3.79968e-10	-2.10589	-0.750402
205373228	chr1:205373228:C:T	5.25594e-13	-3.68066e-10	-0.844138	1.19493e-07	-3.68066e-10	-1.04865	2.05333e-09	-3.68066e-10	-1.16916
205373322	chr1:205373322:T:G	1.27786e-13	-2.01647	-0.241839	4.70638e-08	-1.66311	-0.317298	3.89123e-10	-2.08208	-0.750402
205373387	chr1:205373387:A:G	3.23622e-13	-3.68066e-10	-1.32909	8.30322e-08	-3.68066e-10	-1.41268	1.5889e-09	-3.68066e-10	-1.42558
205373524	chr1:205373524:T:G	1.29636e-13	-2.00709	-0.236848	4.82243e-08	-1.64484	-0.311208	3.93549e-10	-2.07515	-0.746017
205374061	chr1:205374061:A:G	1.42969e-13	-2.14604	-4.18584e-10	4.35783e-08	-2.05735	-4.18584e-10	8.96616e-10	-1.99775	-4.18584e-10
205374124	chr1:205374124:C:T	6.61222e-13	-3.68066e-10	-0.614578	1.46469e-07	-3.68066e-10	-0.845094	2.90905e-09	-3.68066e-10	-0.820795
205374500	chr1:205374500:T:C	1.85775e-13	-1.92838	0.0442497	7.09218e-08	-1.52648	-0.0438556	5.07277e-10	-2.02498	-0.542338
205374520	chr1:205374520:G:A	3.91273e-13	-2.03852	0.899254	5.67249e-08	-2.14927	0.355573	1.73457e-09	-1.75618	0.418322
205374712	chr1:205374712:G:C	1.09247e-13	-1.63977	-0.775289	5.00767e-08	-1.14356	-0.774792	5.20692e-10	-1.62295	-0.91827
205374933	chr1:205374933:T:C	2.02048e-13	-1.99841	0.198248	7.38176e-08	-1.64419	0.113876	5.50315e-10	-2.07221	-0.413679
205375145	chr1:205375145:C:G	3.12451e-13	-3.68066e-10	-1.36422	8.87124e-08	-3.68066e-10	-1.34651	1.66546e-09	-3.68066e-10	-1.37852
205375269	chr1:205375269:C:T	1.15306e-13	-1.2995	-1.06158	5.84636e-08	-0.615739	-1.14777	7.12995e-10	-1.05049	-1.17641
205375544	chr1:205375544:G:A	1.06995e-13	-2.07931	-0.356577	2.37734e-08	-2.14802	-0.515318	7.71207e-10	-1.86823	-0.280188
205375743	chr1:205375743:G:A	1.01883e-12	-3.68066e-10	-0.182258	2.5752e-07	-3.68066e-10	-0.280812	5.23479e-09	-3.68066e-10	-0.233295
205375780	chr1:205375780:T:A	5.3402e-13	-3.68066e-10	-0.828234	1.31034e-07	-3.68066e-10	-0.956455	2.5342e-09	-3.68066e-10	-0.958744
205376058	chr1:205376058:C:G	3.12453e-13	-3.68066e-10	-1.36421	8.82597e-08	-3.68066e-10	-1.35163	1.65659e-09	-3.68066e-10	-1.38386
205376081	chr1:205376081:C:T	1.02085e-13	-1.55567	-0.927195	4.93577e-08	-1.00735	-0.925463	4.96364e-10	-1.51568	-1.07339
205376289	chr1:205376289:C:T	2.91302e-13	-3.68066e-10	-1.43431	8.15112e-08	-3.68066e-10	-1.43117	1.61494e-09	-3.68066e-10	-1.40933
205376429	chr1:205376429:A:G	3.11452e-13	-3.68066e-10	-1.36742	8.7907e-08	-3.68066e-10	-1.35563	1.65083e-09	-3.68066e-10	-1.38734
205376797	chr1:205376797:TTTC:T	5.4887e-13	-3.68066e-10	-0.800806	1.36818e-07	-3.68066e-10	-0.913256	2.63286e-09	-3.68066e-10	-0.920551
205376903	chr1:205376903:C:T	2.9815e-13	-3.68066e-10	-1.41107	8.33935e-08	-3.68066e-10	-1.40834	1.59096e-09	-3.68066e-10	-1.42428
205377201	chr1:205377201:ATTTG:A	3.31015e-13	-1.14598	-0.160522	9.0518e-08	-0.922053	-0.404307	7.97572e-10	-2.04582	-0.0689803
205377476	chr1:205377476:C:T	3.55451e-13	-3.68066e-10	-1.23528	9.55602e-08	-3.68066e-10	-1.27215	1.70478e-09	-3.68066e-10	-1.35518
205377605	chr1:205377605:A:G	1.96423e-13	-1.97389	0.145497	3.05505e-08	-2.1463	-0.266226	8.2126e-10	-1.86383	-0.221703
205378761	chr1:205378761:C:T	4.50658e-14	-2.12031	-1.18023	1.65392e-08	-1.77576	-1.25042	2.31843e-10	-2.09725	-1.25307
205379051	chr1:205379051:C:A	9.10856e-13	-3.68066e-10	-0.294283	3.07281e-07	-3.68066e-10	-0.104146	9.07461e-09	-3.68066e-10	0.316859
205379087	chr1:205379087:C:A	9.32787e-14	-1.82091	-0.752168	1.73268e-08	-2.07021	-0.909442	3.53349e-10	-2.11409	-0.814828
205379147	chr1:205379147:C:T	3.83957e-13	-1.02227	-0.135864	9.50752e-08	-0.748146	-0.529096	6.9277e-10	-2.00653	-0.249147
205379148	chr1:205379148:G:A	4.86942e-14	-2.04794	-1.17516	1.55068e-08	-1.8829	-1.20773	2.27213e-10	-2.08956	-1.28093
205379301	chr1:205379301:C:T	5.1459e-13	-3.68066e-10	-0.865297	1.82827e-07	-3.68066e-10	-0.623368	3.86042e-09	-3.68066e-10	-0.537844
205380274	chr1:205380274:C:T	3.762e-13	-0.998734	-0.179813	9.2431e-08	-0.735485	-0.569962	6.72192e-10	-1.99401	-0.291824
205380275	chr1:205380275:C:T	4.0815e-14	-2.14013	-1.25948	1.40881e-08	-1.86889	-1.31769	2.11438e-10	-2.12231	-1.32014
205380468	chr1:205380468:C:A	6.47703e-13	-3.68066e-10	-0.635236	1.48457e-07	-3.68066e-10	-0.831613	3.02697e-09	-3.68066e-10	-0.781059
205380542	chr1:205380542:C:T	1.15367e-13	-2.04844	-0.312111	3.37894e-08	-1.90334	-0.408422	3.49619e-10	-2.11735	-0.822184
205381100	chr1:205381100:C:T	9.6942e-14	-1.77623	-0.758323	1.75471e-08	-2.04693	-0.920092	3.44757e-10	-2.12786	-0.825673
205381996	chr1:205381996:G:A	4.49572e-14	-1.8658	-1.43715	1.60855e-08	-1.62269	-1.4313	2.34022e-10	-1.91223	-1.42873
205382356	chr1:205382356:G:A	1.12429e-12	-3.68066e-10	-0.0837646	2.52578e-07	-3.68066e-10	-0.30019	4.76184e-09	-3.68066e-10	-0.327987
205382656	chr1:205382656:G:A	3.72449e-14	-2.13187	-1.35928	9.65997e-09	-2.14567	-1.41825	1.89039e-10	-2.14723	-1.40719
205382897	chr1:205382897:T:C	3.39309e-13	-3.68066e-10	-1.28176	8.4808e-08	-3.68066e-10	-1.39152	1.89266e-09	-3.68066e-10	-1.25064
205382989	chr1:205382989:C:A	4.59595e-14	-1.93737	-1.34353	1.53633e-08	-1.71937	-1.38056	2.25322e-10	-1.97928	-1.39956
205383031	chr1:205383031:G:A	2.90515e-13	-3.68066e-10	-1.43701	8.13578e-08	-3.68066e-10	-1.43305	1.62786e-09	-3.68066e-10	-1.40136
205383638	chr1:205383638:T:C	4.35645e-13	-3.68066e-10	-1.03184	1.10829e-07	-3.68066e-10	-1.12392	2.35207e-09	-3.68066e-10	-1.03332
205384087	chr1:205384087:C:T	1.00588e-13	-1.67488	-0.822756	1.73267e-08	-2.00547	-0.974189	3.19788e-10	-2.14422	-0.884493
205384242	chr1:205384242:G:T	8.93507e-13	-3.68066e-10	-0.313514	2.87139e-07	-3.68066e-10	-0.171943	5.73392e-09	-3.68066e-10	-0.142222
205384339	chr1:205384339:C:T	2.90558e-13	-3.68066e-10	-1.43686	8.10848e-08	-3.68066e-10	-1.43641	1.57176e-09	-3.68066e-10	-1.43642
205384364	chr1:205384364:A:C	5.94137e-14	-2.03168	-0.992465	2.67548e-08	-1.54445	-1.00074	2.39324e-10	-2.04635	-1.2722
205384786	chr1:205384786:C:T	5.29326e-13	-3.68066e-10	-0.837063	1.31456e-07	-3.68066e-10	-0.953235	2.37875e-09	-3.68066e-10	-1.02205
205384897	chr1:205384897:T:C	2.557e-13	-0.991599	-0.573062	6.8757e-08	-0.721681	-0.879651	4.66649e-10	-1.9893	-0.661501
205384945	chr1:205384945:G:A	6.69768e-14	-2.02343	-0.880889	2.15357e-08	-1.81485	-0.947349	2.93355e-10	-2.05745	-1.05755
205385056	chr1:205385056:C:T	3.50343e-13	-3.68066e-10	-1.24975	9.52453e-08	-3.68066e-10	-1.27545	1.69601e-09	-3.68066e-10	-1.36034
205385273	chr1:205385273:CTG:C	6.44852e-13	-3.68066e-10	-0.639648	1.66221e-07	-3.68066e-10	-0.718589	3.37788e-09	-3.68066e-10	-0.671373
205385382	chr1:205385382:T:C	3.39072e-13	-3.68066e-10	-1.28246	9.24014e-08	-3.68066e-10	-1.30577	1.66114e-09	-3.68066e-10	-1.38111
205385567	chr1:205385567:C:T	5.65972e-14	-2.05535	-1.01736	2.4727e-08	-1.59987	-1.02414	2.30915e-10	-2.06855	-1.28577
205386132	chr1:205386132:C:T	6.91591e-13	-3.68066e-10	-0.569674	1.35646e-07	-3.68066e-10	-0.921858	2.22351e-09	-3.68066e-10	-1.08953
205386217	chr1:205386217:C:T	2.91052e-13	-3.68066e-10	-1.43516	8.12532e-08	-3.68066e-10	-1.43434	1.5704e-09	-3.68066e-10	-1.43729
205386405	chr1:205386405:G:A	3.63239e-13	-3.68066e-10	-1.21361	9.70379e-08	-3.68066e-10	-1.25681	1.70547e-09	-3.68066e-10	-1.35478
205386496	chr1:205386496:G:A	8.00814e-13	-3.68066e-10	-0.423039	1.79485e-07	-3.68066e-10	-0.641818	3.66687e-09	-3.68066e-10	-0.589282
205386775	chr1:205386775:C:T	5.88289e-14	-2.06642	-0.967614	2.55628e-08	-1.61674	-0.974035	2.36469e-10	-2.07483	-1.25573
205387112	chr1:205387112:A:G	9.05974e-13	-3.68066e-10	-0.299658	1.96106e-07	-3.68066e-10	-0.553252	3.89124e-09	-3.68066e-10	-0.529893
205387879	chr1:205387879:C:T	8.98115e-13	-3.68066e-10	-0.30837	2.14746e-07	-3.68066e-10	-0.462452	3.42351e-09	-3.68066e-10	-0.657953
205388015	chr1:205388015:G:A	3.66457e-13	-3.68066e-10	-1.20479	8.85629e-08	-3.68066e-10	-1.3482	1.65757e-09	-3.68066e-10	-1.38327
205388197	chr1:205388197:T:C	2.90831e-13	-3.68066e-10	-1.43593	8.12581e-08	-3.68066e-10	-1.43428	1.57274e-09	-3.68066e-10	-1.4358
205388224	chr1:205388224:A:G	5.01564e-13	-1.94384	1.0529	1.17275e-07	-1.96635	0.898966	3.52019e-09	-1.5338	0.903694
205388230	chr1:205388230:G:T	2.90423e-13	-3.68066e-10	-1.43733	8.11667e-08	-3.68066e-10	-1.4354	1.57915e-09	-3.68066e-10	-1.43173
205388245	chr1:205388245:T:G	2.97832e-13	-3.68066e-10	-1.41214	8.34926e-08	-3.68066e-10	-1.40715	1.6079e-09	-3.68066e-10	-1.41369
205388406	chr1:205388406:G:A	3.82964e-13	-3.68066e-10	-1.16073	9.49766e-08	-3.68066e-10	-1.27828	1.65378e-09	-3.68066e-10	-1.38556
205388440	chr1:205388440:C:T	5.2503e-14	-1.9517	-1.1961	1.16392e-08	-2.14897	-1.22856	4.93862e-10	-1.31745	-1.27667
205388452	chr1:205388452:G:T	7.0407e-13	-3.68066e-10	-0.55179	2.08898e-07	-3.68066e-10	-0.490065	5.52752e-09	-3.68066e-10	-0.178882
205388762	chr1:205388762:C:T	1.07404e-13	-2.0264	-0.405666	2.11177e-08	-2.14013	-0.641663	6.87717e-10	-1.76191	-0.501087
205388828	chr1:205388828:G:A	6.69111e-14	-1.89274	-1.01256	1.40442e-08	-2.14912	-1.04058	6.9313e-10	-1.16992	-1.08523
205389294	chr1:205389294:C:T	3.77068e-13	-3.68066e-10	-1.17624	9.38465e-08	-3.68066e-10	-1.29025	1.64266e-09	-3.68066e-10	-1.3923
205389466	chr1:205389466:T:C	2.30313e-13	-0.815932	-0.853298	2.23521e-08	-1.93083	-0.794156	8.58042e-10	-1.49879	-0.542931
205389494	chr1:205389494:G:A	5.37955e-14	-1.85518	-1.2683	1.14533e-08	-2.14478	-1.24885	6.47962e-10	-1.05759	-1.26496
205389571	chr1:205389571:C:T	3.68794e-13	-3.68066e-10	-1.19843	9.29248e-08	-3.68066e-10	-1.30012	1.76416e-09	-3.68066e-10	-1.32095
205389587	chr1:205389587:G:A	4.73697e-13	-1.91904	0.970943	1.05929e-07	-1.94265	0.773507	3.34433e-09	-1.47136	0.790003
205389613	chr1:205389613:T:C	6.10682e-14	-2.06201	-0.934665	1.38897e-08	-2.12607	-1.0747	4.53529e-10	-1.70108	-0.978233
205390050	chr1:205390050:T:C	3.52159e-13	-3.68066e-10	-1.24458	8.93347e-08	-3.68066e-10	-1.33952	1.59964e-09	-3.68066e-10	-1.41884
205390057	chr1:205390057:T:TA	5.86823e-14	-2.09663	-0.939903	2.43706e-08	-1.69954	-0.938995	2.34633e-10	-2.10376	-1.23459
205390217	chr1:205390217:T:C	3.35308e-13	-3.68066e-10	-1.29362	8.67754e-08	-3.68066e-10	-1.36859	1.65723e-09	-3.68066e-10	-1.38347
205390218	chr1:205390218:G:A	4.35612e-13	-3.68066e-10	-1.03192	1.04959e-07	-3.68066e-10	-1.17834	2.01623e-09	-3.68066e-10	-1.18739
205391197	chr1:205391197:T:C	5.36066e-13	-1.18007	0.355657	3.8356e-08	-2.07323	-0.111773	4.42126e-10	-2.13734	-0.567446
205391309	chr1:205391309:C:T	4.40676e-13	-3.68066e-10	-1.02036	1.09672e-07	-3.68066e-10	-1.13441	1.98329e-09	-3.68066e-10	-1.20386
205391565	chr1:205391565:A:C	7.84656e-13	-3.68066e-10	-0.443423	2.08686e-07	-3.68066e-10	-0.491079	3.19891e-09	-3.68066e-10	-0.72581
205391829	chr1:205391829:C:T	7.36941e-14	-1.87205	-0.936697	4.23641e-08	-1.15609	-0.929521	3.22164e-10	-1.79397	-1.22734
205391978	chr1:205391978:G:A	3.43067e-13	-3.68066e-10	-1.27074	8.91402e-08	-3.68066e-10	-1.3417	1.61608e-09	-3.68066e-10	-1.40862
205391994	chr1:205391994:C:G	3.55983e-14	-2.10258	-1.43379	9.82267e-09	-2.11074	-1.43648	2.13761e-10	-2.02224	-1.40928
205392017	chr1:205392017:A:C	2.95112e-13	-3.68066e-10	-1.42131	8.24796e-08	-3.68066e-10	-1.41936	1.62493e-09	-3.68066e-10	-1.40315
205392040	chr1:205392040:G:C	4.95682e-13	-3.68066e-10	-0.902733	1.21464e-07	-3.68066e-10	-1.03229	2.10972e-09	-3.68066e-10	-1.14206
205392810	chr1:205392810:G:A	3.0778e-13	-3.68066e-10	-1.37928	9.75887e-08	-3.68066e-10	-1.25115	1.71589e-09	-3.68066e-10	-1.34869
205392965	chr1:205392965:C:T	9.09362e-13	-3.68066e-10	-0.295924	2.09776e-07	-3.68066e-10	-0.48587	4.02888e-09	-3.68066e-10	-0.495132
205392990	chr1:205392990:T:A	3.93182e-13	-3.68066e-10	-1.1344	9.63145e-08	-3.68066e-10	-1.26429	1.67201e-09	-3.68066e-10	-1.3746
205393032	chr1:205393032:C:T	3.48561e-13	-3.68066e-10	-1.25486	8.93483e-08	-3.68066e-10	-1.33937	1.63357e-09	-3.68066e-10	-1.39785
205393108	chr1:205393108:A:G	3.673e-13	-2.12705	0.924558	9.02196e-08	-1.73588	0.406218	9.37404e-10	-2.1165	0.163234
205393121	chr1:205393121:A:G	3.69049e-14	-2.06595	-1.43438	1.02879e-08	-2.07235	-1.42859	2.00385e-10	-2.06849	-1.42765
205393282	chr1:205393282:A:G	5.17449e-13	-3.68066e-10	-0.859757	1.26367e-07	-3.68066e-10	-0.992719	2.25069e-09	-3.68066e-10	-1.07738
205393389	chr1:205393389:AG:A	3.59701e-14	-2.12861	-1.39737	1.20158e-08	-1.96856	-1.37712	2.42932e-10	-2.00298	-1.30061
205393473	chr1:205393473:C:T	3.77504e-13	-3.68066e-10	-1.17509	1.15409e-07	-3.68066e-10	-1.08343	2.22539e-09	-3.68066e-10	-1.08869
205394247	chr1:205394247:A:G	4.75564e-13	-3.68066e-10	-0.944166	1.38867e-07	-3.68066e-10	-0.898395	2.81961e-09	-3.68066e-10	-0.852024
205394425	chr1:205394425:C:A	3.73402e-14	-2.05623	-1.43237	1.02217e-08	-2.08187	-1.42553	1.99148e-10	-2.0779	-1.42443
205394621	chr1:205394621:G:A	4.97688e-13	-3.68066e-10	-0.898695	1.18942e-07	-3.68066e-10	-1.05328	1.91716e-09	-3.68066e-10	-1.23777
205394631	chr1:205394631:C:T	2.15701e-13	-2.05776	0.322984	8.17621e-08	-1.50876	0.080666	8.69517e-10	-2.14903	0.120592
205394662	chr1:205394662:G:A	3.49445e-13	-3.68066e-10	-1.25232	8.97592e-08	-3.68066e-10	-1.33478	1.63423e-09	-3.68066e-10	-1.39745
205394770	chr1:205394770:C:T	7.12017e-14	-1.90292	-0.940236	3.54905e-08	-1.31052	-0.952126	2.74728e-10	-1.93229	-1.2483
205394784	chr1:205394784:T:C	9.72373e-14	-1.84042	-0.691095	2.24499e-08	-1.98685	-0.733777	4.78015e-10	-2.07687	-0.549862
205394844	chr1:205394844:G:A	5.78447e-14	-1.93412	-1.11679	2.81029e-08	-1.36918	-1.12685	2.41253e-10	-1.96094	-1.34959
205395226	chr1:205395226:G:A	4.8961e-13	-3.68066e-10	-0.915058	1.43325e-07	-3.68066e-10	-0.866793	2.91172e-09	-3.68066e-10	-0.819878
205395356	chr1:205395356:A:G	7.71992e-13	-1.82147	1.36178	1.15181e-07	-1.99031	0.904906	1.62933e-09	-2.0402	0.639745
205395397	chr1:205395397:C:A	4.60018e-13	-3.68066e-10	-0.977403	1.3437e-07	-3.68066e-10	-0.93131	2.72055e-09	-3.68066e-10	-0.887787
205396083	chr1:205396083:T:C	2.92328e-13	-3.68066e-10	-1.43079	8.45862e-08	-3.68066e-10	-1.39414	1.67916e-09	-3.68066e-10	-1.37033
205396545	chr1:205396545:C:T	5.34164e-13	-3.68066e-10	-0.827964	1.2759e-07	-3.68066e-10	-0.983089	2.01493e-09	-3.68066e-10	-1.18804
205396593	chr1:205396593:CT:C	1.10377e-13	-2.0783	-0.326467	4.48598e-08	-1.56627	-0.462098	4.95651e-10	-2.14651	-0.443996
205396596	chr1:205396596:T:A	1.10049e-13	-2.05284	-0.354908	4.68491e-08	-1.49707	-0.487908	4.82215e-10	-2.14989	-0.468091
205396598	chr1:205396598:T:A	1.09582e-13	-2.05255	-0.359446	4.66762e-08	-1.49643	-0.492242	4.80034e-10	-2.14991	-0.472609
205396677	chr1:205396677:C:G	4.40639e-13	-3.68066e-10	-1.02044	1.11522e-07	-3.68066e-10	-1.11769	1.89278e-09	-3.68066e-10	-1.25057
205396720	chr1:205396720:C:T	3.51481e-14	-2.11416	-1.43494	1.09159e-08	-2.00452	-1.43716	2.1442e-10	-1.99138	-1.43705
205396986	chr1:205396986:C:A	1.42388e-13	-2.15012	-4.18584e-10	3.97332e-08	-2.14972	-4.18584e-10	7.78834e-10	-2.13858	-4.18584e-10
205397575	chr1:205397575:A:C	2.90756e-13	-3.68066e-10	-1.43618	8.11214e-08	-3.68066e-10	-1.43596	1.58448e-09	-3.68066e-10	-1.42837
205397710	chr1:205397710:T:C	5.32504e-13	-3.68066e-10	-0.831077	1.56519e-07	-3.68066e-10	-0.77873	3.19623e-09	-3.68066e-10	-0.726648
205398105	chr1:205398105:A:T	2.26574e-13	-1.68559	-4.18584e-10	1.19446e-07	-1.04905	-4.18584e-10	8.52788e-10	-2.04787	-4.18584e-10
205398134	chr1:205398134:C:T	4.28164e-14	-2.13578	-1.21596	1.34106e-08	-1.96271	-1.27315	2.32061e-10	-2.01014	-1.33923
205398147	chr1:205398147:T:C	1.01073e-12	-3.68066e-10	-0.190244	2.4619e-07	-3.68066e-10	-0.325807	3.34974e-09	-3.68066e-10	-0.679738
205398275	chr1:205398275:C:T	4.04434e-13	-3.68066e-10	-1.10618	1.10559e-07	-3.68066e-10	-1.12636	1.97827e-09	-3.68066e-10	-1.2064
205398763	chr1:205398763:G:A	8.36387e-13	-1.56752	1.18794	1.98098e-07	-1.55531	1.01216	4.59346e-09	-1.01348	0.649495
205398767	chr1:205398767:C:A	1.04584e-12	-3.68066e-10	-0.156089	2.54398e-07	-3.68066e-10	-0.293011	3.44148e-09	-3.68066e-10	-0.652719
205399428	chr1:205399428:T:C	1.74751e-13	-2.11052	0.165219	3.42026e-08	-2.15016	-0.14945	7.80741e-10	-1.87649	-0.259637
205399857	chr1:205399857:AGAAT:A	1.58335e-13	-2.04395	-4.18584e-10	4.04614e-08	-2.13156	-4.18584e-10	7.70918e-10	-2.14879	-4.18584e-10
205399947	chr1:205399947:C:T	2.64668e-13	-2.08519	0.554997	4.47916e-08	-2.14365	0.113764	9.92796e-10	-1.70673	-0.18912
205400000	chr1:205400000:T:C	8.1534e-13	-3.68066e-10	-0.405062	2.01792e-07	-3.68066e-10	-0.524671	2.84494e-09	-3.68066e-10	-0.84308
205400203	chr1:205400203:G:A	3.1756e-13	-2.07508	0.727074	5.17316e-08	-2.14178	0.255943	1.12496e-09	-1.73614	-0.0347302
205400541	chr1:205400541:A:T	1.01793e-12	-3.68066e-10	-0.183142	2.479e-07	-3.68066e-10	-0.318883	3.36873e-09	-3.68066e-10	-0.674086
205400602	chr1:205400602:C:T	2.37047e-13	-2.0939	0.453493	4.44152e-08	-2.14856	0.110235	1.06998e-09	-1.83822	0.0172313
205401341	chr1:205401341:C:A	6.40686e-14	-1.80376	-1.14496	3.51648e-08	-1.12031	-1.15155	2.70643e-10	-1.83258	-1.363
205401463	chr1:205401463:T:TGTGTC	2.29612e-13	-2.09983	0.427557	4.33615e-08	-2.14944	0.0870979	1.03141e-09	-1.8527	-0.00498941
205401465	chr1:205401465:T:TTTGGCTG	2.20454e-13	-2.11312	0.400138	4.22814e-08	-2.15014	0.0625792	9.73777e-10	-1.88664	-0.0285492
205401529	chr1:205401529:C:A	2.3618e-13	-2.11306	0.468981	4.51488e-08	-2.15005	0.128104	1.03362e-09	-1.89009	0.0345377
205401664	chr1:205401664:G:A	2.25329e-13	-2.11396	0.422856	4.31635e-08	-2.15012	0.0832028	9.90673e-10	-1.88873	-0.00926333
205401721	chr1:205401721:T:C	3.30986e-13	-3.68066e-10	-1.30659	8.63857e-08	-3.68066e-10	-1.37309	1.59587e-09	-3.68066e-10	-1.4212
205401731	chr1:205401731:C:T	2.72323e-13	-1.50168	-4.18584e-10	4.42331e-08	-2.04244	-4.18584e-10	1.01728e-09	-1.87149	-4.18584e-10
205402122	chr1:205402122:G:A	2.08752e-13	-1.27926	-0.488267	4.34818e-08	-1.26732	-0.792251	1.25714e-09	-0.682011	-0.977769
205402144	chr1:205402144:T:C	3.86518e-14	-2.09574	-1.35834	1.1773e-08	-2.03417	-1.33193	2.48675e-10	-2.09705	-1.18318
205402363	chr1:205402363:T:A	3.02564e-13	-2.13871	0.742332	9.11418e-08	-1.76527	0.445777	1.24829e-09	-2.09897	0.432118
205402486	chr1:205402486:A:G	4.52959e-13	-3.68066e-10	-0.992867	1.50085e-07	-3.68066e-10	-0.820706	2.89464e-09	-3.68066e-10	-0.82576
205403099	chr1:205403099:G:T	2.31103e-13	-2.10605	0.440243	4.39096e-08	-2.14999	0.100218	1.03012e-09	-1.8686	0.00965461
205403445	chr1:205403445:G:A	3.33424e-13	-2.12897	0.829718	1.03924e-07	-1.71656	0.528311	1.33115e-09	-2.11471	0.512136
205403612	chr1:205403612:C:T	3.72063e-13	-3.68066e-10	-1.18961	9.61318e-08	-3.68066e-10	-1.26619	1.69119e-09	-3.68066e-10	-1.36319
205403613	chr1:205403613:T:C	9.97514e-13	-3.68066e-10	-0.203402	2.43281e-07	-3.68066e-10	-0.337692	3.3158e-09	-3.68066e-10	-0.689921
205403877	chr1:205403877:G:A	3.4669e-13	-3.68066e-10	-1.26024	9.17824e-08	-3.68066e-10	-1.31249	1.6418e-09	-3.68066e-10	-1.39282
205404211	chr1:205404211:A:G	2.39528e-13	-2.09697	0.466968	4.50194e-08	-2.14906	0.124239	1.07814e-09	-1.84592	0.0325382
205404304	chr1:205404304:T:C	4.06867e-13	-3.68066e-10	-1.10018	1.37786e-07	-3.68066e-10	-0.906207	2.74135e-09	-3.68066e-10	-0.880172
205404410	chr1:205404410:G:A	2.25071e-13	-2.10206	0.409804	4.27376e-08	-2.14967	0.0728352	1.01334e-09	-1.85826	-0.0171049
205404524	chr1:205404524:C:T	2.69014e-13	-2.08215	0.568248	4.95274e-08	-2.14602	0.216634	1.2222e-09	-1.81058	0.122608
205404737	chr1:205404737:T:C	7.73025e-13	-2.06992	1.61156	1.18263e-07	-2.14031	1.0813	2.60424e-09	-1.73833	0.806849
205404954	chr1:205404954:C:T	2.54634e-13	-2.10426	0.535423	4.78668e-08	-2.14981	0.186327	1.12278e-09	-1.86588	0.093063
205404974	chr1:205404974:T:C	3.30827e-13	-0.599967	-0.707106	2.53858e-08	-1.81654	-0.78118	1.8353e-09	-1.13602	-0.145389
205405160	chr1:205405160:C:T	3.31938e-13	-3.68066e-10	-1.30372	1.05002e-07	-3.68066e-10	-1.17793	1.96169e-09	-3.68066e-10	-1.21481
205406086	chr1:205406086:G:A	1.6178e-13	-2.03055	0.0081184	3.0445e-08	-2.12755	-0.288442	8.33834e-10	-1.709	-0.361346
205406126	chr1:205406126:T:C	4.07631e-13	-1.09831	-4.18584e-10	6.26333e-07	0.607972	-4.18584e-10	9.96392e-09	0.41035	-4.18584e-10
205406175	chr1:205406175:G:A	2.02529e-13	-2.10201	0.304225	3.89157e-08	-2.14966	-0.0208526	9.29486e-10	-1.85889	-0.102859
205406206	chr1:205406206:G:A	2.26651e-13	-2.1298	0.444542	4.43542e-08	-2.1471	0.107395	9.72299e-10	-1.9371	0.0203833
205406491	chr1:205406491:G:A	3.11689e-13	-3.68066e-10	-1.36666	8.77506e-08	-3.68066e-10	-1.35741	1.76477e-09	-3.68066e-10	-1.3206
205406505	chr1:205406505:A:C	1.99402e-13	-2.10214	0.288792	3.83628e-08	-2.14966	-0.0351632	9.16619e-10	-1.85898	-0.116707
205406508	chr1:205406508:T:G	2.07588e-13	-2.09512	0.322011	3.95744e-08	-2.14872	-0.00500501	9.60073e-10	-1.84184	-0.0875245
205406587	chr1:205406587:C:T	2.50419e-13	-2.10711	0.521574	4.7285e-08	-2.15006	0.174342	1.10455e-09	-1.8706	0.0814137
205406603	chr1:205406603:A:G	4.51881e-13	-2.07259	1.07734	7.06954e-08	-2.141	0.567474	1.53505e-09	-1.73395	0.273895
205406686	chr1:205406686:T:C	2.4645e-13	-2.10226	0.50075	4.63685e-08	-2.1497	0.154409	1.0965e-09	-1.85901	0.0625121
205406702	chr1:205406702:C:T	2.50939e-13	-2.08824	0.504782	4.64186e-08	-2.14753	0.153321	1.13565e-09	-1.82464	0.0632268
205406734	chr1:205406734:A:G	2.49876e-13	-2.10192	0.514215	4.69829e-08	-2.14966	0.167536	1.11108e-09	-1.85786	0.0745691
205406797	chr1:205406797:T:C	2.39517e-13	-2.09445	0.464407	4.49367e-08	-2.14865	0.121993	1.08211e-09	-1.84011	0.0304026
205407187	chr1:205407187:A:G	2.48518e-13	-2.09406	0.500912	4.64365e-08	-2.14858	0.154756	1.11667e-09	-1.83954	0.0612687
205407196	chr1:205407196:A:G	2.56224e-13	-2.10095	0.538335	4.80846e-08	-2.1495	0.190553	1.13955e-09	-1.85485	0.0968662
205407227	chr1:205407227:G:A	2.57145e-13	-2.10469	0.545664	4.82998e-08	-2.14991	0.195422	1.13252e-09	-1.8651	0.100929
205407286	chr1:205407286:C:T	2.26836e-13	-2.08741	0.40297	4.25691e-08	-2.14731	0.0665303	1.04443e-09	-1.82022	-0.024926
205407322	chr1:205407322:C:T	2.61363e-13	-2.11012	0.567357	4.92186e-08	-2.15016	0.214525	1.14133e-09	-1.87666	0.120237
205407368	chr1:205407368:C:A	2.01707e-13	-2.12886	0.327005	3.97922e-08	-2.14754	-0.000697072	8.75992e-10	-1.93217	-0.0888536
205407713	chr1:205407713:C:T	7.19911e-13	-0.52954	-4.18584e-10	7.50707e-08	-1.51348	-4.18584e-10	1.30865e-09	-1.61962	-4.18584e-10
205407826	chr1:205407826:G:T	8.66193e-14	-2.10499	-0.542153	1.91053e-08	-2.15008	-0.731861	5.18833e-10	-1.88971	-0.655081
205407861	chr1:205407861:T:C	2.52088e-13	-2.09093	0.512045	4.68319e-08	-2.14806	0.16271	1.14052e-09	-1.83226	0.075118
205408074	chr1:205408074:TAA:T	1.13195e-13	-2.14126	-0.238295	3.00256e-08	-2.02646	-0.4034	1.09268e-09	-1.47695	-0.323035
205408296	chr1:205408296:C:G	2.90537e-13	-3.68066e-10	-1.43694	8.10469e-08	-3.68066e-10	-1.43688	1.57813e-09	-3.68066e-10	-1.43238
205408535	chr1:205408535:C:T	3.21101e-13	-3.68066e-10	-1.33691	8.93385e-08	-3.68066e-10	-1.33948	1.65824e-09	-3.68066e-10	-1.38287
205408837	chr1:205408837:C:T	4.7014e-14	-2.04813	-1.21009	1.14634e-08	-2.08119	-1.31156	1.85476e-10	-2.13931	-1.43414
205408860	chr1:205408860:C:CAAA	2.68215e-13	-2.10569	0.58881	5.01777e-08	-2.14998	0.23364	1.17994e-09	-1.86912	0.145963
205409182	chr1:205409182:C:T	1.43176e-13	-2.13963	-0.00495898	3.76622e-08	-2.11655	-0.0867021	7.81039e-10	-2.12982	-0.00592978
205409336	chr1:205409336:G:T	3.50897e-13	-2.1298	0.881623	6.74571e-08	-2.14806	0.527645	1.44414e-09	-1.87904	0.357927
205409364	chr1:205409364:C:T	6.35379e-14	-1.86278	-1.09425	3.3271e-08	-1.22533	-1.10189	2.62552e-10	-1.88944	-1.33648
205409663	chr1:205409663:T:C	3.72428e-13	-3.68066e-10	-1.18862	1.08086e-07	-3.68066e-10	-1.14898	2.17937e-09	-3.68066e-10	-1.10959
205409746	chr1:205409746:C:T	2.90813e-13	-3.68066e-10	-1.43599	8.11314e-08	-3.68066e-10	-1.43584	1.58252e-09	-3.68066e-10	-1.4296
205409865	chr1:205409865:T:C	2.72409e-13	-2.12334	0.621972	5.18434e-08	-2.14887	0.265187	1.15805e-09	-1.91984	0.177951
205410019	chr1:205410019:A:G	4.61061e-13	-2.13037	1.15523	8.69556e-08	-2.14704	0.780527	1.80852e-09	-1.92484	0.628733
205410205	chr1:205410205:A:AGCC	3.65759e-13	-3.68066e-10	-1.20669	9.23772e-08	-3.68066e-10	-1.30603	1.68382e-09	-3.68066e-10	-1.36756
205410212	chr1:205410212:A:T	3.6566e-13	-3.68066e-10	-1.20697	9.23584e-08	-3.68066e-10	-1.30623	1.68357e-09	-3.68066e-10	-1.36771
205410318	chr1:205410318:T:A	4.25786e-13	-2.12704	1.07231	8.29625e-08	-2.14804	0.734515	1.74589e-09	-1.91676	0.585408
205410497	chr1:205410497:G:A	4.1974e-13	-3.68066e-10	-1.06903	1.06621e-07	-3.68066e-10	-1.16263	2.18349e-09	-3.68066e-10	-1.1077
205410823	chr1:205410823:T:C	1.98595e-13	-1.32937	-0.488034	3.87703e-08	-1.50958	-0.664676	5.21351e-10	-1.85679	-0.683159
205410943	chr1:205410943:G:A	2.67127e-13	-2.14099	0.620043	5.74281e-08	-2.1375	0.356123	1.19584e-09	-1.94872	0.238948
205411290	chr1:205411290:A:G	3.7573e-13	-3.68066e-10	-1.1798	1.08689e-07	-3.68066e-10	-1.14342	2.19327e-09	-3.68066e-10	-1.10323
205411346	chr1:205411346:T:A	8.83064e-14	-2.07824	-0.549615	1.94872e-08	-2.06128	-0.800872	4.11933e-10	-1.80072	-0.974796
205411423	chr1:205411423:C:T	3.57652e-13	-3.68066e-10	-1.22911	9.57927e-08	-3.68066e-10	-1.26972	2.06138e-09	-3.68066e-10	-1.16524
205411426	chr1:205411426:G:C	1.80247e-13	-1.91434	-4.18584e-10	5.90736e-08	-1.75312	-4.18584e-10	1.14428e-09	-1.75384	-4.18584e-10
205411427	chr1:205411427:C:T	3.561e-13	-3.68066e-10	-1.23346	9.56266e-08	-3.68066e-10	-1.27146	2.06516e-09	-3.68066e-10	-1.16341
205411430	chr1:205411430:A:C	6.18038e-13	-3.68066e-10	-0.682119	1.64263e-07	-3.68066e-10	-0.73044	4.12208e-09	-3.68066e-10	-0.472263
205411488	chr1:205411488:G:A	1.72001e-13	-0.803871	-1.1573	1.31488e-07	0.284298	-1.23729	2.8844e-10	-1.89532	-1.23656
205411781	chr1:205411781:G:A	3.50461e-14	-2.12591	-1.4261	9.83178e-09	-2.12024	-1.42605	1.88651e-10	-2.12989	-1.42659
205411988	chr1:205411988:C:G	2.26153e-12	-3.68066e-10	0.61513	5.18022e-07	-3.68066e-10	0.418108	6.22817e-09	-3.68066e-10	-0.059538
205412000	chr1:205412000:C:A	1.80047e-13	-1.69337	-0.222079	5.86683e-08	-1.26916	-0.49085	7.72148e-10	-1.1806	-0.966604
205412147	chr1:205412147:C:T	1.31552e-12	-3.68066e-10	0.0733214	3.13075e-07	-3.68066e-10	-0.0854662	4.09853e-09	-3.68066e-10	-0.477992
205412150	chr1:205412150:T:C	9.57456e-14	-1.69293	-0.854039	3.63925e-08	-1.31592	-0.921623	2.9233e-10	-2.06175	-1.05674
205412812	chr1:205412812:G:A	9.63051e-14	-1.90724	-0.63391	1.99181e-08	-2.01392	-0.826365	2.32968e-10	-2.1213	-1.22418
205412922	chr1:205412922:A:G	4.72097e-13	-3.68066e-10	-0.951484	1.36845e-07	-3.68066e-10	-0.913059	2.6869e-09	-3.68066e-10	-0.900235
205413004	chr1:205413004:T:C	1.60406e-13	-0.98274	-1.04822	1.55334e-07	0.246335	-1.03267	8.07056e-10	-0.818274	-1.28471
205413364	chr1:205413364:T:C	5.63214e-13	-3.68066e-10	-0.775009	1.50317e-07	-3.68066e-10	-0.819162	2.98284e-09	-3.68066e-10	-0.795744
205413657	chr1:205413657:T:A	1.46416e-13	-2.14744	0.0252263	5.47273e-08	-1.56285	-0.266695	1.15994e-09	-1.01807	-0.722182
205413990	chr1:205413990:G:A	3.30624e-13	-3.68066e-10	-1.30769	9.17422e-08	-3.68066e-10	-1.31293	1.72675e-09	-3.68066e-10	-1.34238
205414253	chr1:205414253:C:A	1.04554e-12	-3.68066e-10	-0.156383	2.31751e-07	-3.68066e-10	-0.386245	3.1589e-09	-3.68066e-10	-0.738398
205414309	chr1:205414309:A:G	1.15242e-13	-1.56287	-0.798761	4.87108e-08	-1.06922	-0.876786	3.30688e-10	-1.98118	-1.01402
205414321	chr1:205414321:G:A	4.64465e-14	-2.04121	-1.22915	1.75147e-08	-1.74635	-1.22252	2.04466e-10	-2.14235	-1.33363
205415174	chr1:205415174:CCATGGGGAGAAG:C	1.52922e-13	-2.07874	-4.18584e-10	4.05694e-08	-2.12889	-4.18584e-10	7.78809e-10	-2.13861	-4.18584e-10
205415466	chr1:205415466:CAG:C	9.79225e-14	-1.9113	-0.613187	2.0201e-08	-2.01469	-0.811488	2.33199e-10	-2.12317	-1.22131
205415653	chr1:205415653:C:T	1.43449e-13	-1.87463	-0.268056	4.50943e-08	-1.50292	-0.520237	3.88758e-10	-2.08489	-0.748532
205416284	chr1:205416284:A:G	6.42574e-14	-2.1419	-0.803872	1.87314e-08	-2.10607	-0.795639	3.6726e-10	-2.10085	-0.789455
205416370	chr1:205416370:C:T	4.89947e-14	-2.02239	-1.19456	1.88033e-08	-1.70958	-1.1883	2.10469e-10	-2.13678	-1.31026
205416782	chr1:205416782:A:G	2.91924e-13	-3.68066e-10	-1.43217	8.28694e-08	-3.68066e-10	-1.41464	1.60509e-09	-3.68066e-10	-1.41544
205416867	chr1:205416867:A:C	2.99791e-13	-3.68066e-10	-1.40558	8.17467e-08	-3.68066e-10	-1.42828	1.57931e-09	-3.68066e-10	-1.43163
205417099	chr1:205417099:G:A	3.02243e-13	-3.68066e-10	-1.39744	8.20381e-08	-3.68066e-10	-1.42473	1.5839e-09	-3.68066e-10	-1.42873
205417243	chr1:205417243:C:T	4.91776e-13	-0.47567	-0.434975	7.47071e-08	-1.08266	-0.43567	1.79836e-09	-0.550094	-0.751651
205417360	chr1:205417360:G:A	3.10018e-13	0.0642769	-1.43631	5.01781e-08	-0.481759	-1.43457	1.22174e-09	-0.307596	-1.38075
205417364	chr1:205417364:C:T	9.80761e-14	-1.93248	-0.59044	2.38897e-08	-1.94825	-0.710211	4.24674e-10	-1.78568	-0.959376
205417941	chr1:205417941:A:G	5.85252e-14	-1.6035	-1.43571	1.30924e-08	-1.82733	-1.43255	2.02839e-10	-2.06821	-1.41575
205418123	chr1:205418123:A:G	3.87957e-13	-3.68066e-10	-1.14777	9.96522e-08	-3.68066e-10	-1.23022	1.85221e-09	-3.68066e-10	-1.27224
205418527	chr1:205418527:T:C	2.99786e-13	-3.68066e-10	-1.4056	8.17445e-08	-3.68066e-10	-1.42831	1.5793e-09	-3.68066e-10	-1.43164
205418601	chr1:205418601:C:T	2.90428e-13	-3.68066e-10	-1.43731	8.13772e-08	-3.68066e-10	-1.43281	1.57723e-09	-3.68066e-10	-1.43295
205418655	chr1:205418655:A:C	2.99844e-13	-3.68066e-10	-1.40541	8.17544e-08	-3.68066e-10	-1.42819	1.57944e-09	-3.68066e-10	-1.43155
205418870	chr1:205418870:G:T	3.72228e-13	-1.18916	-4.18584e-10	7.90423e-08	-1.46193	-4.18584e-10	9.56846e-10	-1.93273	-4.18584e-10
205418895	chr1:205418895:A:G	1.34869e-13	-1.95271	-0.251655	6.07449e-08	-1.5936	-0.131625	5.08072e-10	-2.11317	-0.452584
205419047	chr1:205419047:A:G	4.54191e-13	-0.127798	-0.862352	5.08722e-07	1.24967	-0.849673	2.06914e-09	-0.00181192	-1.15968
205419559	chr1:205419559:T:G	1.02319e-13	-1.60375	-0.87682	4.13595e-08	-1.14253	-0.967079	2.94861e-10	-2.00495	-1.10492
205419609	chr1:205419609:T:C	5.21164e-13	0.313792	-1.1664	7.94336e-08	-0.343874	-1.11311	2.59579e-09	0.118244	-1.05297
205419656	chr1:205419656:A:G	4.18829e-13	-3.68066e-10	-1.07121	1.06378e-07	-3.68066e-10	-1.16491	1.96973e-09	-3.68066e-10	-1.21072
205419746	chr1:205419746:A:G	3.2222e-13	-3.68066e-10	-1.33343	8.36499e-08	-3.68066e-10	-1.40527	1.58944e-09	-3.68066e-10	-1.42524
205419758	chr1:205419758:G:A	2.95487e-13	-3.68066e-10	-1.42004	8.35917e-08	-3.68066e-10	-1.40597	1.61071e-09	-3.68066e-10	-1.41195
205420332	chr1:205420332:T:C	5.4659e-14	-2.14735	-0.960202	2.17174e-08	-2.00253	-0.751269	4.38132e-10	-2.14683	-0.567022
205420464	chr1:205420464:G:A	8.82433e-14	-1.25974	-1.36883	1.98093e-08	-1.54934	-1.29641	2.86564e-10	-1.88939	-1.24902
205420477	chr1:205420477:T:C	1.49849e-12	-3.68066e-10	0.203547	3.77133e-07	-3.68066e-10	0.100689	7.34534e-09	-3.68066e-10	0.105446
205420591	chr1:205420591:A:G	3.11843e-13	-3.68066e-10	-1.36617	8.22146e-08	-3.68066e-10	-1.42258	1.5746e-09	-3.68066e-10	-1.43462
205420750	chr1:205420750:C:G	7.19994e-13	-3.68066e-10	-0.529425	1.92094e-07	-3.68066e-10	-0.573926	3.70183e-09	-3.68066e-10	-0.579793
205421623	chr1:205421623:G:C	2.99347e-13	-3.68066e-10	-1.40706	8.16928e-08	-3.68066e-10	-1.42894	1.57885e-09	-3.68066e-10	-1.43192
205422549	chr1:205422549:T:C	1.3401e-13	-1.90658	-0.304175	2.24057e-08	-2.14836	-0.574231	3.65916e-10	-2.03342	-0.860554
205423145	chr1:205423145:T:C	7.02398e-14	-1.43471	-1.42205	1.56595e-08	-1.69412	-1.38671	2.33257e-10	-1.9754	-1.36883
205423280	chr1:205423280:T:C	7.72572e-14	-2.05393	-0.707602	2.84157e-08	-1.79381	-0.691157	3.01706e-10	-2.14754	-0.939381
205423979	chr1:205423979:TA:T	2.98732e-13	-3.68066e-10	-1.40912	8.61825e-08	-3.68066e-10	-1.37544	1.66918e-09	-3.68066e-10	-1.37629
205424294	chr1:205424294:G:A	1.00887e-12	-3.68066e-10	-0.19208	2.45308e-07	-3.68066e-10	-0.329396	3.22297e-09	-3.68066e-10	-0.718316
205424610	chr1:205424610:A:G	3.04319e-13	-0.424429	-0.966163	3.09602e-07	0.85702	-0.953642	1.41279e-09	-0.313446	-1.22961
205425069	chr1:205425069:A:G	1.00683e-12	-3.68066e-10	-0.194108	2.44342e-07	-3.68066e-10	-0.33334	3.20878e-09	-3.68066e-10	-0.722729
205425541	chr1:205425541:G:A	3.03744e-13	-3.68066e-10	-1.39248	8.13442e-08	-3.68066e-10	-1.43322	1.57043e-09	-3.68066e-10	-1.43727
205425785	chr1:205425785:A:G	2.92821e-13	-3.68066e-10	-1.42911	8.11411e-08	-3.68066e-10	-1.43572	1.58e-09	-3.68066e-10	-1.43119
205425912	chr1:205425912:TTTCCTAGCAATTTTTG:T	4.30416e-14	-2.0069	-1.3396	1.08545e-08	-2.06799	-1.37934	1.84532e-10	-2.14391	-1.43464
205426290	chr1:205426290:A:G	1.16323e-12	-3.68066e-10	-0.0497105	2.97222e-07	-3.68066e-10	-0.137429	5.79794e-09	-3.68066e-10	-0.131119
205426347	chr1:205426347:C:T	6.49416e-13	-3.68066e-10	-0.632595	2.26293e-07	-3.68066e-10	-0.410079	4.91684e-09	-3.68066e-10	-0.295955
205426549	chr1:205426549:A:G	9.31312e-14	-1.51619	-1.05847	4.01702e-08	-1.02646	-1.11233	2.74236e-10	-1.9564	-1.22599
205426589	chr1:205426589:G:A	4.04793e-13	-3.68066e-10	-1.10529	1.07084e-07	-3.68066e-10	-1.1583	2.09767e-09	-3.68066e-10	-1.14779
205426808	chr1:205426808:T:C	8.17458e-13	0.665353	-1.06782	1.57533e-07	0.0640847	-0.836357	5.0573e-09	0.267523	-0.535311
205427385	chr1:205427385:A:C	6.685e-13	-3.68066e-10	-0.603631	1.88992e-07	-3.68066e-10	-0.590206	4.16344e-09	-3.68066e-10	-0.462279
205427542	chr1:205427542:G:A	4.07681e-13	-3.68066e-10	-1.09818	1.11912e-07	-3.68066e-10	-1.1142	2.27687e-09	-3.68066e-10	-1.06582
205427725	chr1:205427725:G:A	4.22466e-13	-3.68066e-10	-1.06256	1.45465e-07	-3.68066e-10	-0.851971	3.0559e-09	-3.68066e-10	-0.771547
205427985	chr1:205427985:G:A	1.25877e-12	-3.68066e-10	0.0292233	3.18983e-07	-3.68066e-10	-0.0667733	6.28066e-09	-3.68066e-10	-0.0511462
205428180	chr1:205428180:C:T	1.58321e-13	-2.07157	0.0275292	3.92167e-08	-2.01387	-0.148942	5.46725e-10	-1.86887	-0.623558
205428239	chr1:205428239:G:A	4.20916e-13	-3.68066e-10	-1.06624	1.44614e-07	-3.68066e-10	-0.857839	3.03551e-09	-3.68066e-10	-0.77824
205428410	chr1:205428410:T:C	1.07879e-12	-3.68066e-10	-0.125074	2.47364e-07	-3.68066e-10	-0.32105	4.71502e-09	-3.68066e-10	-0.337868
205428467	chr1:205428467:A:G	4.35729e-13	-3.68066e-10	-1.03165	1.20331e-07	-3.68066e-10	-1.04166	2.57724e-09	-3.68066e-10	-0.941903
205429001	chr1:205429001:T:C	4.67789e-13	-0.960651	-4.18584e-10	7.97892e-08	-1.45252	-4.18584e-10	1.45612e-08	0.789741	-4.18584e-10
205429041	chr1:205429041:G:A	1.89065e-12	-3.68066e-10	0.436005	4.2763e-07	-3.68066e-10	0.226349	4.91993e-09	-3.68066e-10	-0.295326
205429436	chr1:205429436:G:A	5.39383e-13	0.108634	-0.926875	6.23216e-07	1.51622	-0.91324	2.49126e-09	0.226732	-1.20256
205431730	chr1:205431730:T:C	3.28294e-13	-3.68066e-10	-1.31476	8.50324e-08	-3.68066e-10	-1.38888	1.61005e-09	-3.68066e-10	-1.41236
205432177	chr1:205432177:G:A	8.56248e-14	-2.14741	-0.511286	2.20041e-08	-2.13939	-0.601289	3.15115e-10	-2.14463	-0.898808
205432580	chr1:205432580:A:G	2.90432e-13	-3.68066e-10	-1.4373	8.13732e-08	-3.68066e-10	-1.43286	1.5767e-09	-3.68066e-10	-1.43328
205432668	chr1:205432668:G:C	1.29162e-13	-0.810851	-1.43675	1.75313e-08	-1.53126	-1.43666	4.62591e-10	-1.22297	-1.43656
205432677	chr1:205432677:C:G	1.50497e-12	-3.68066e-10	0.207861	3.45503e-07	-3.68066e-10	0.0130905	4.31188e-09	-3.68066e-10	-0.427247
205432712	chr1:205432712:G:A	6.84957e-13	0.184434	-0.763746	8.08173e-07	1.60616	-0.743293	3.05301e-09	0.306016	-1.07851
205432881	chr1:205432881:T:C	4.34107e-13	-1.48928	0.453903	2.27808e-07	-0.704546	0.301138	2.27231e-09	-0.930596	-0.137227
205433072	chr1:205433072:T:C	2.93483e-13	-3.68066e-10	-1.42685	8.28115e-08	-3.68066e-10	-1.41534	1.59973e-09	-3.68066e-10	-1.41878
205433127	chr1:205433127:T:C	4.9967e-13	-0.098132	-0.796589	5.38154e-07	1.2479	-0.791664	2.1875e-09	0.00798053	-1.11384
205433325	chr1:205433325:C:T	4.58712e-13	0.334275	-1.31452	5.06037e-07	1.76576	-1.37106	2.49482e-09	0.458656	-1.43306
205433430	chr1:205433430:C:T	2.04507e-13	-1.56591	-0.22216	3.88052e-08	-1.71648	-0.456873	3.67723e-10	-2.11193	-0.777118
205433850	chr1:205433850:A:ATT	1.00782e-13	-1.11416	-1.38155	2.05675e-08	-1.38913	-1.41907	2.67697e-10	-1.77866	-1.42786
205433926	chr1:205433926:G:C	1.38268e-12	-3.68066e-10	0.123113	3.60424e-07	-3.68066e-10	0.0553719	7.43174e-09	-3.68066e-10	0.11714
205434512	chr1:205434512:C:A	1.44207e-13	-2.13742	-4.18584e-10	4.84504e-08	-1.95137	-4.18584e-10	1.04975e-09	-1.84007	-4.18584e-10
205435109	chr1:205435109:G:A	5.68504e-13	-1.09617	0.33051	1.25755e-07	-1.19911	0.201533	8.10015e-10	-1.77472	-0.324606
205435122	chr1:205435122:T:C	3.15646e-13	-3.68066e-10	-1.35405	9.0298e-08	-3.68066e-10	-1.32879	1.83469e-09	-3.68066e-10	-1.28174
205435158	chr1:205435158:G:A	8.45185e-14	-1.63462	-1.03708	2.21039e-08	-1.78357	-0.952591	7.02529e-10	-1.509	-0.732685
205435419	chr1:205435419:A:G	1.01236e-13	-1.14304	-1.34817	2.2596e-08	-1.35292	-1.36122	2.82163e-10	-1.75335	-1.40054
205435532	chr1:205435532:T:G	3.16671e-13	-3.68066e-10	-1.35081	8.80542e-08	-3.68066e-10	-1.35396	1.72248e-09	-3.68066e-10	-1.34486
205435691	chr1:205435691:G:A	6.20732e-13	-3.68066e-10	-0.677769	1.72134e-07	-3.68066e-10	-0.683639	3.79728e-09	-3.68066e-10	-0.554335
205435750	chr1:205435750:T:C	5.77692e-14	-1.61868	-1.43353	1.86569e-08	-1.47447	-1.43122	2.44728e-10	-1.87678	-1.41945
205436100	chr1:205436100:A:T	2.90674e-13	-3.68066e-10	-1.43647	8.29e-08	-3.68066e-10	-1.41427	1.70768e-09	-3.68066e-10	-1.35349
205436240	chr1:205436240:G:C	1.9145e-13	-1.85404	-4.18584e-10	7.0881e-08	-1.57091	-4.18584e-10	9.95701e-10	-1.89293	-4.18584e-10
205436342	chr1:205436342:GCTCACCCTC:ACTCACCCTC	1.91505e-13	-1.85376	-4.18584e-10	7.08265e-08	-1.57168	-4.18584e-10	9.9495e-10	-1.89368	-4.18584e-10
205436484	chr1:205436484:G:A	6.19178e-13	-2.02647	1.3462	1.65946e-07	-1.74749	1.02724	2.45791e-09	-1.51581	0.526498
205436555	chr1:205436555:C:T	5.81619e-13	-1.33899	0.596137	2.27558e-07	-0.90556	0.501056	1.76371e-09	-2.08221	0.761007
205436751	chr1:205436751:A:C	1.31545e-13	-1.59393	-0.63539	3.88075e-08	-1.74006	-0.433231	1.24044e-09	-1.47815	-0.195
205437052	chr1:205437052:C:T	3.20336e-13	-3.68066e-10	-1.3393	9.06859e-08	-3.68066e-10	-1.32451	1.93052e-09	-3.68066e-10	-1.23083
205437074	chr1:205437074:C:T	2.00047e-13	-1.81011	-4.18584e-10	7.53349e-08	-1.50997	-4.18584e-10	1.037e-09	-1.85229	-4.18584e-10
205437175	chr1:205437175:G:T	3.75915e-13	-3.68066e-10	-1.17931	1.18473e-07	-3.68066e-10	-1.05722	2.37355e-09	-3.68066e-10	-1.02423
205437253	chr1:205437253:G:C	2.93541e-13	-3.68066e-10	-1.42665	8.42111e-08	-3.68066e-10	-1.39858	1.67267e-09	-3.68066e-10	-1.3742
205437362	chr1:205437362:A:C	8.33605e-13	-1.20399	0.821081	3.47649e-07	-0.73911	0.758393	2.30412e-09	-2.03585	0.981927
205437973	chr1:205437973:A:G	3.84631e-13	-3.68066e-10	-1.15638	1.21218e-07	-3.68066e-10	-1.03432	2.4257e-09	-3.68066e-10	-1.0025
205438224	chr1:205438224:G:A	2.60222e-13	-1.54713	-4.18584e-10	4.06514e-08	-2.12688	-4.18584e-10	8.97277e-10	-1.99701	-4.18584e-10
205438235	chr1:205438235:T:A	3.54761e-13	-3.68066e-10	-1.23722	9.71781e-08	-3.68066e-10	-1.25536	1.77442e-09	-3.68066e-10	-1.31515
205438393	chr1:205438393:A:C	3.7615e-13	-3.68066e-10	-1.17868	9.80963e-08	-3.68066e-10	-1.24596	1.79147e-09	-3.68066e-10	-1.30558
205438787	chr1:205438787:A:G	3.20025e-12	-3.68066e-10	0.962315	7.70522e-07	-3.68066e-10	0.815159	9.98024e-09	-3.68066e-10	0.411986
205438887	chr1:205438887:C:T	4.80242e-14	-1.87959	-1.35737	1.63002e-08	-1.64359	-1.39715	2.39612e-10	-1.89979	-1.41756
205439114	chr1:205439114:C:A	2.18851e-13	-1.72028	-4.18584e-10	8.28629e-08	-1.41472	-4.18584e-10	1.12271e-09	-1.77288	-4.18584e-10
205439286	chr1:205439286:T:C	1.11007e-12	-3.68066e-10	-0.0964919	2.51877e-07	-3.68066e-10	-0.302968	3.16881e-09	-3.68066e-10	-0.735264
205439757	chr1:205439757:T:C	1.71064e-13	-0.55965	-1.40698	8.25963e-08	-0.00619654	-1.41175	2.63444e-10	-1.86313	-1.35941
205439767	chr1:205439767:T:C	2.32546e-13	-1.65958	-4.18584e-10	1.24013e-07	-1.01153	-4.18584e-10	1.67441e-09	-1.37316	-4.18584e-10
205439813	chr1:205439813:T:C	1.80979e-13	-0.501973	-1.40831	8.81277e-08	0.0598014	-1.41292	2.69304e-10	-1.83905	-1.36148
205440010	chr1:205440010:C:T	1.30747e-13	-0.848968	-1.38643	6.04164e-08	-0.338214	-1.39244	2.44303e-10	-1.96908	-1.32888
205440043	chr1:205440043:T:C	1.22165e-13	-0.900856	-1.40244	5.57021e-08	-0.404161	-1.40773	2.34208e-10	-1.98768	-1.35249
205440738	chr1:205440738:T:G	2.8733e-12	-1.56003	2.41458	7.24466e-07	-1.65641	2.40993	1.22398e-08	-1.51293	2.12901
205440886	chr1:205440886:G:A	2.92541e-13	-1.25485	-0.175214	4.33855e-08	-1.6339	-0.42788	8.04522e-10	-1.35787	-0.748254
205441295	chr1:205441295:G:A	6.94994e-14	-1.99994	-0.867412	2.22152e-08	-2.09072	-0.64041	5.76996e-10	-2.11014	-0.328403
205441906	chr1:205441906:C:T	3.54566e-13	-3.68066e-10	-1.23777	1.04812e-07	-3.68066e-10	-1.17974	1.96354e-09	-3.68066e-10	-1.21387
205442993	chr1:205442993:T:C	1.82657e-13	-1.90106	-4.18584e-10	4.15801e-08	-2.10429	-4.18584e-10	8.73517e-10	-2.02385	-4.18584e-10
205443063	chr1:205443063:G:A	3.10644e-13	-3.68066e-10	-1.37002	8.93891e-08	-3.68066e-10	-1.33891	1.71108e-09	-3.68066e-10	-1.3515
205443346	chr1:205443346:A:G	3.69258e-14	-2.13306	-1.3667	1.0859e-08	-2.05268	-1.39423	1.99026e-10	-2.09992	-1.40302
205443363	chr1:205443363:C:A	3.45965e-13	-3.68066e-10	-1.26233	1.0604e-07	-3.68066e-10	-1.1681	2.1072e-09	-3.68066e-10	-1.14326
205443397	chr1:205443397:T:TG	3.81361e-13	0.0894125	-1.25433	1.14522e-07	0.139511	-1.23065	7.83599e-10	-0.859383	-1.2731
205443833	chr1:205443833:C:A	2.95005e-13	0.00895276	-1.43063	8.22145e-08	0.00677498	-1.42935	5.9084e-10	-0.977518	-1.43731
205443910	chr1:205443910:G:A	1.43289e-13	-2.14381	-4.18584e-10	4.07011e-08	-2.12565	-4.18584e-10	7.76501e-10	-2.14158	-4.18584e-10
205443956	chr1:205443956:C:T	1.43515e-13	-2.14223	-4.18584e-10	4.10773e-08	-2.11645	-4.18584e-10	7.84477e-10	-2.13136	-4.18584e-10
205444351	chr1:205444351:C:T	6.45694e-14	-1.82154	-1.11939	1.2724e-08	-2.06111	-1.22732	2.25211e-10	-2.00137	-1.37797
205444432	chr1:205444432:G:A	1.53216e-13	-1.81348	-0.263335	3.11955e-08	-1.96237	-0.429266	9.26676e-10	-1.31809	-0.646684
205444499	chr1:205444499:ATC:A	6.31263e-14	-2.15003	-0.813504	1.67523e-08	-2.12941	-0.883962	2.69023e-10	-2.14003	-1.06155
205444558	chr1:205444558:G:C	1.09673e-12	-3.68066e-10	-0.108582	3.28001e-07	-3.68066e-10	-0.0388938	6.99248e-09	-3.68066e-10	0.0562145
205445288	chr1:205445288:G:A	3.08041e-13	-3.68066e-10	-1.37844	8.22937e-08	-3.68066e-10	-1.42162	1.70267e-09	-3.68066e-10	-1.35642
205445595	chr1:205445595:C:CT	1.37297e-12	0.0172539	0.0988113	1.4423e-07	-0.703241	-0.157262	2.16411e-09	-0.392287	-0.724326
205445638	chr1:205445638:G:C	1.97489e-13	-1.78935	-0.0336336	1.04205e-07	-1.00435	-0.181196	1.03603e-09	-1.04359	-0.809634
205446144	chr1:205446144:G:A	4.96621e-14	-2.14837	-1.05506	1.39156e-08	-2.0913	-1.1076	2.30422e-10	-2.09801	-1.25846
205446220	chr1:205446220:T:C	3.37714e-13	-0.965351	-0.321116	4.93449e-08	-1.43666	-0.496412	5.82903e-10	-1.48976	-0.938596
205446286	chr1:205446286:G:C	7.46548e-14	-1.39201	-1.40378	1.73737e-08	-1.5672	-1.40975	4.722e-10	-1.2025	-1.43647
205446395	chr1:205446395:T:G	1.19111e-12	-3.68066e-10	-0.0260269	2.65509e-07	-3.68066e-10	-0.250259	3.28283e-09	-3.68066e-10	-0.699916
205446579	chr1:205446579:T:C	3.47036e-13	-3.68066e-10	-1.25924	9.33815e-08	-3.68066e-10	-1.29522	1.90081e-09	-3.68066e-10	-1.24634
205446623	chr1:205446623:G:A	3.39862e-13	-3.68066e-10	-1.28013	1.07192e-07	-3.68066e-10	-1.15729	2.71577e-09	-3.68066e-10	-0.889544
205446689	chr1:205446689:C:T	2.14129e-13	-0.767215	-0.974873	1.99578e-07	0.339413	-0.875119	1.20947e-09	-1.17871	-0.519723
205447086	chr1:205447086:A:G	1.41016e-13	-1.20291	-0.956884	2.27942e-08	-1.6824	-1.023	4.83557e-10	-1.53348	-1.08173
205447271	chr1:205447271:C:T	5.09758e-13	-3.68066e-10	-0.874732	1.66216e-07	-3.68066e-10	-0.718623	4.13683e-09	-3.68066e-10	-0.46869
205447324	chr1:205447324:T:G	4.41187e-13	-3.68066e-10	-1.0192	1.45698e-07	-3.68066e-10	-0.850373	3.50419e-09	-3.68066e-10	-0.634661
205447475	chr1:205447475:CAG:C	4.07885e-13	-3.68066e-10	-1.09768	1.20878e-07	-3.68066e-10	-1.03713	2.28753e-09	-3.68066e-10	-1.06115
205447536	chr1:205447536:C:A	2.5326e-13	-0.653703	-0.920549	1.02872e-07	-0.143853	-1.05457	3.61141e-09	0.662357	-1.26688
205447914	chr1:205447914:A:C	6.86693e-13	-3.68066e-10	-0.576781	2.28907e-07	-3.68066e-10	-0.398593	5.94728e-09	-3.68066e-10	-0.105688
205448080	chr1:205448080:T:A	4.18074e-13	-3.68066e-10	-1.07301	1.06297e-07	-3.68066e-10	-1.16567	2.15659e-09	-3.68066e-10	-1.12009
205448081	chr1:205448081:C:T	4.1633e-13	-3.68066e-10	-1.07719	1.05914e-07	-3.68066e-10	-1.16928	2.14815e-09	-3.68066e-10	-1.12401
205448103	chr1:205448103:T:C	6.84793e-14	-1.54657	-1.33557	4.45674e-08	-0.730272	-1.30464	1.99007e-09	0.154497	-1.35495
205448175	chr1:205448175:C:T	1.92107e-13	-1.85062	-4.18584e-10	4.22514e-08	-2.08827	-4.18584e-10	9.00139e-10	-1.99383	-4.18584e-10
205448432	chr1:205448432:C:T	6.60311e-13	-3.68066e-10	-0.615956	1.98689e-07	-3.68066e-10	-0.540167	3.49402e-09	-3.68066e-10	-0.637568
205449006	chr1:205449006:A:G	1.01241e-13	-1.46248	-1.02868	6.52207e-08	-0.618312	-1.03582	2.926e-09	0.26672	-1.08171
205449347	chr1:205449347:GC:G	5.57623e-12	-3.68066e-10	1.5176	1.53844e-06	-3.68066e-10	1.50661	2.78483e-08	-3.68066e-10	1.43815
205449562	chr1:205449562:T:C	1.05816e-12	-3.68066e-10	-0.144378	3.29093e-07	-3.68066e-10	-0.0355678	7.01223e-09	-3.68066e-10	0.0590342
205449896	chr1:205449896:C:G	3.1853e-13	-3.68066e-10	-1.34495	9.11179e-08	-3.68066e-10	-1.31976	1.76541e-09	-3.68066e-10	-1.32024
205450142	chr1:205450142:C:T	2.06776e-13	-1.77703	-4.18584e-10	4.51825e-08	-2.0212	-4.18584e-10	1.06742e-09	-1.82338	-4.18584e-10
205450235	chr1:205450235:CTA:C	2.93029e-13	-3.68066e-10	-1.4284	8.28957e-08	-3.68066e-10	-1.41433	1.61629e-09	-3.68066e-10	-1.40849
205450452	chr1:205450452:C:T	7.54389e-14	-1.96841	-0.816935	1.97676e-08	-1.95966	-0.888206	3.51063e-10	-1.81055	-1.12486
205450990	chr1:205450990:C:T	4.02304e-13	-3.68066e-10	-1.11146	1.10073e-07	-3.68066e-10	-1.13076	2.43077e-09	-3.68066e-10	-1.00041
205451841	chr1:205451841:G:T	6.84699e-14	-1.80911	-1.07317	2.80649e-08	-1.37831	-1.11908	3.66982e-10	-1.55515	-1.33591
205451898	chr1:205451898:T:C	1.24372e-12	-3.68066e-10	0.0171927	3.78559e-07	-3.68066e-10	0.104463	7.38994e-09	-3.68066e-10	0.111499
205451997	chr1:205451997:C:T	3.63495e-13	-3.68066e-10	-1.2129	9.76117e-08	-3.68066e-10	-1.25091	1.74113e-09	-3.68066e-10	-1.33409
205452380	chr1:205452380:C:T	2.90697e-13	-3.68066e-10	-1.43638	8.12784e-08	-3.68066e-10	-1.43403	1.57285e-09	-3.68066e-10	-1.43573
205452459	chr1:205452459:T:C	2.93529e-13	-3.68066e-10	-1.42669	8.24458e-08	-3.68066e-10	-1.41977	1.59072e-09	-3.68066e-10	-1.42443
205452625	chr1:205452625:G:A	3.83693e-13	-3.68066e-10	-1.15883	1.15316e-07	-3.68066e-10	-1.08424	2.25995e-09	-3.68066e-10	-1.07328
205452988	chr1:205452988:A:AT	3.6706e-13	-3.68066e-10	-1.20314	1.02252e-07	-3.68066e-10	-1.20447	2.02116e-09	-3.68066e-10	-1.18495
205453439	chr1:205453439:G:A	1.43342e-13	-2.14343	-4.18584e-10	4.96583e-08	-1.92674	-4.18584e-10	8.10195e-10	-2.0991	-4.18584e-10
205453922	chr1:205453922:G:A	2.95653e-13	-3.68066e-10	-1.41948	8.25498e-08	-3.68066e-10	-1.41851	1.58635e-09	-3.68066e-10	-1.42719
205454049	chr1:205454049:G:T	4.38337e-13	-3.68066e-10	-1.02568	1.21403e-07	-3.68066e-10	-1.0328	2.41982e-09	-3.68066e-10	-1.00493
205454103	chr1:205454103:T:C	1.40431e-13	-2.14469	-0.0192653	3.44252e-08	-2.04307	-0.250048	3.89392e-10	-2.03161	-0.800176
205454551	chr1:205454551:A:T	1.43062e-13	-2.14539	-4.18584e-10	4.56591e-08	-2.01071	-4.18584e-10	7.84663e-10	-2.13112	-4.18584e-10
205454683	chr1:205454683:C:A	4.13442e-13	-3.68066e-10	-1.08415	1.28001e-07	-3.68066e-10	-0.979871	2.51397e-09	-3.68066e-10	-0.966757
205455110	chr1:205455110:C:G	1.05681e-13	-2.14916	-0.299084	2.74175e-08	-2.14949	-0.371235	4.67633e-10	-1.9264	-0.722293
205455293	chr1:205455293:G:T	3.071e-13	-3.68066e-10	-1.38149	8.53533e-08	-3.68066e-10	-1.38511	1.60928e-09	-3.68066e-10	-1.41283
205455399	chr1:205455399:C:T	3.38026e-13	-3.68066e-10	-1.28555	8.91322e-08	-3.68066e-10	-1.34179	1.59693e-09	-3.68066e-10	-1.42054
205455908	chr1:205455908:A:G	2.90646e-13	-3.68066e-10	-1.43656	8.11551e-08	-3.68066e-10	-1.43555	1.57184e-09	-3.68066e-10	-1.43637
205456896	chr1:205456896:C:T	8.88192e-13	-0.31948	-4.18584e-10	1.39215e-07	-0.895888	-4.18584e-10	3.31508e-09	-0.690138	-4.18584e-10
205457360	chr1:205457360:G:C	5.38193e-13	-3.68066e-10	-0.820451	1.4326e-07	-3.68066e-10	-0.867247	2.29298e-09	-3.68066e-10	-1.05877
205457946	chr1:205457946:G:A	6.81678e-13	-3.68066e-10	-0.584111	2.03186e-07	-3.68066e-10	-0.517786	3.92097e-09	-3.68066e-10	-0.522281
205458113	chr1:205458113:C:T	3.09329e-13	-3.68066e-10	-1.37426	8.63817e-08	-3.68066e-10	-1.37313	1.70286e-09	-3.68066e-10	-1.35631
205458274	chr1:205458274:T:C	7.82506e-14	-2.11927	-0.629486	3.45608e-08	-1.73409	-0.555102	3.77678e-10	-2.00959	-0.852746
205458516	chr1:205458516:A:G	7.94829e-14	-2.14723	-0.585893	3.12229e-08	-1.87944	-0.511318	3.61083e-10	-2.09244	-0.81483
205458762	chr1:205458762:C:T	4.0247e-13	-1.11105	-4.18584e-10	9.11982e-08	-1.31887	-4.18584e-10	1.17924e-09	-1.72375	-4.18584e-10
205458938	chr1:205458938:C:T	3.54007e-14	-2.12212	-1.41982	9.77641e-09	-2.12575	-1.42619	2.12401e-10	-2.03806	-1.39984
205459111	chr1:205459111:C:T	3.01284e-13	-3.68066e-10	-1.40061	8.37719e-08	-3.68066e-10	-1.40381	1.58898e-09	-3.68066e-10	-1.42553
205459299	chr1:205459299:G:C	7.92624e-14	-2.14907	-0.586835	3.0436e-08	-1.90404	-0.512246	3.57913e-10	-2.10048	-0.815604
205459611	chr1:205459611:G:A	3.01756e-13	-3.68066e-10	-1.39905	8.13971e-08	-3.68066e-10	-1.43257	1.59262e-09	-3.68066e-10	-1.42324
205459659	chr1:205459659:A:T	2.95155e-13	-3.68066e-10	-1.42117	8.21436e-08	-3.68066e-10	-1.42344	1.57327e-09	-3.68066e-10	-1.43546
205461128	chr1:205461128:C:T	3.44619e-13	-3.68066e-10	-1.26623	8.95412e-08	-3.68066e-10	-1.33721	1.68963e-09	-3.68066e-10	-1.36411
205461278	chr1:205461278:C:T	4.53559e-13	-3.68066e-10	-0.991542	1.43697e-07	-3.68066e-10	-0.864206	3.35355e-09	-3.68066e-10	-0.678602
205461402	chr1:205461402:T:A	3.1093e-13	-3.68066e-10	-1.3691	8.49236e-08	-3.68066e-10	-1.39016	1.61649e-09	-3.68066e-10	-1.40837
205461506	chr1:205461506:G:A	5.3366e-13	-3.68066e-10	-0.82891	1.42708e-07	-3.68066e-10	-0.871107	2.28705e-09	-3.68066e-10	-1.06136
205461878	chr1:205461878:G:A	4.24484e-13	-3.68066e-10	-1.05779	1.30987e-07	-3.68066e-10	-0.956808	2.58241e-09	-3.68066e-10	-0.939898
205462053	chr1:205462053:C:T	3.41407e-14	-2.14942	-1.42876	1.09455e-08	-2.0436	-1.39538	2.19551e-10	-2.02221	-1.38259
205462559	chr1:205462559:C:G	4.03875e-13	-3.68066e-10	-1.10756	1.2588e-07	-3.68066e-10	-0.996577	2.87508e-09	-3.68066e-10	-0.832541
205463586	chr1:205463586:T:C	3.1093e-13	-3.68066e-10	-1.3691	8.49236e-08	-3.68066e-10	-1.39016	1.61649e-09	-3.68066e-10	-1.40837
205463653	chr1:205463653:A:C	5.07914e-13	-3.68066e-10	-0.878355	1.35278e-07	-3.68066e-10	-0.924581	2.60065e-09	-3.68066e-10	-0.932859
205463780	chr1:205463780:C:T	3.03505e-13	-3.68066e-10	-1.39327	8.34747e-08	-3.68066e-10	-1.40737	1.63892e-09	-3.68066e-10	-1.39458
205464125	chr1:205464125:A:C	3.54533e-14	-2.1415	-1.39895	1.13029e-08	-1.99661	-1.41024	2.03628e-10	-2.05283	-1.42725
205464142	chr1:205464142:C:T	4.06649e-13	-3.68066e-10	-1.10072	1.09091e-07	-3.68066e-10	-1.13972	2.18122e-09	-3.68066e-10	-1.10874
205464323	chr1:205464323:T:C	4.02793e-14	-2.14788	-1.26495	1.1824e-08	-2.0555	-1.30628	2.27518e-10	-1.93702	-1.43213
205464328	chr1:205464328:ACT:A	2.9926e-13	-3.68066e-10	-1.40735	8.32365e-08	-3.68066e-10	-1.41022	1.58419e-09	-3.68066e-10	-1.42855
205464491	chr1:205464491:T:A	3.0141e-13	-3.68066e-10	-1.4002	8.58439e-08	-3.68066e-10	-1.37938	1.62967e-09	-3.68066e-10	-1.40024
205464781	chr1:205464781:G:A	3.1873e-13	-3.68066e-10	-1.34432	9.20955e-08	-3.68066e-10	-1.30908	1.78525e-09	-3.68066e-10	-1.30906
205464970	chr1:205464970:C:T	1.00869e-12	-3.68066e-10	-0.192262	2.46541e-07	-3.68066e-10	-0.324382	4.93981e-09	-3.68066e-10	-0.291293
205465162	chr1:205465162:C:T	2.18676e-13	-1.72108	-4.18584e-10	6.68582e-08	-1.62934	-4.18584e-10	1.25153e-09	-1.66425	-4.18584e-10
205465246	chr1:205465246:C:T	3.27592e-13	-3.68066e-10	-1.3169	8.84907e-08	-3.68066e-10	-1.34901	1.65833e-09	-3.68066e-10	-1.38281
205465453	chr1:205465453:GCC:G	3.76636e-13	-3.68066e-10	-1.17739	1.1043e-07	-3.68066e-10	-1.12753	2.15564e-09	-3.68066e-10	-1.12053
205465615	chr1:205465615:G:A	4.90917e-14	-2.1421	-1.07288	1.41267e-08	-2.06259	-1.12125	2.46281e-10	-1.91837	-1.37153
205466000	chr1:205466000:G:A	3.07448e-13	-3.68066e-10	-1.38036	8.43373e-08	-3.68066e-10	-1.39709	1.6565e-09	-3.68066e-10	-1.38391
205466039	chr1:205466039:G:A	3.13596e-13	-3.68066e-10	-1.36056	8.66916e-08	-3.68066e-10	-1.36955	1.62815e-09	-3.68066e-10	-1.40117
205466219	chr1:205466219:G:A	4.70282e-14	-2.12842	-1.1295	1.72604e-08	-1.82596	-1.15754	3.04083e-10	-1.86121	-1.21787
205466400	chr1:205466400:T:C	3.50789e-13	-3.68066e-10	-1.24848	1.03894e-07	-3.68066e-10	-1.18854	2.08051e-09	-3.68066e-10	-1.15601
205466986	chr1:205466986:C:A	4.16864e-13	-3.68066e-10	-1.07591	1.05879e-07	-3.68066e-10	-1.16961	1.75359e-09	-3.68066e-10	-1.32695
205467004	chr1:205467004:A:G	4.48093e-13	-3.68066e-10	-1.00367	1.40161e-07	-3.68066e-10	-0.889118	3.22835e-09	-3.68066e-10	-0.716649
205467175	chr1:205467175:G:A	3.9676e-13	-3.68066e-10	-1.12534	1.01426e-07	-3.68066e-10	-1.21258	1.70816e-09	-3.68066e-10	-1.3532
205467191	chr1:205467191:T:C	3.84283e-13	-3.68066e-10	-1.15729	9.86485e-08	-3.68066e-10	-1.24035	1.68025e-09	-3.68066e-10	-1.36968
205467608	chr1:205467608:G:A	1.4806e-12	0.191531	-4.18584e-10	3.09135e-07	-0.098132	-4.18584e-10	5.99791e-09	-0.0972102	-4.18584e-10
205467783	chr1:205467783:A:G	4.28418e-14	-2.07317	-1.27798	1.11418e-08	-2.12184	-1.29937	2.32336e-10	-2.00934	-1.33885
205468409	chr1:205468409:T:A	4.27729e-14	-2.14634	-1.20642	1.17613e-08	-2.10893	-1.25816	2.107e-10	-2.0241	-1.42184
205468732	chr1:205468732:A:AT	3.07979e-13	-3.68066e-10	-1.37864	8.91222e-08	-3.68066e-10	-1.3419	1.71664e-09	-3.68066e-10	-1.34825
205468886	chr1:205468886:G:T	3.74139e-13	-3.68066e-10	-1.18404	1.06792e-07	-3.68066e-10	-1.16103	1.94417e-09	-3.68066e-10	-1.22379
205468972	chr1:205468972:G:A	6.89757e-14	-2.15	-0.724912	2.56793e-08	-1.93194	-0.654285	3.14924e-10	-2.11184	-0.932206
205469075	chr1:205469075:T:C	2.9423e-13	-3.68066e-10	-1.42431	8.35407e-08	-3.68066e-10	-1.40658	1.59899e-09	-3.68066e-10	-1.41925
205469100	chr1:205469100:C:T	4.61444e-13	-3.68066e-10	-0.974306	1.45028e-07	-3.68066e-10	-0.854982	3.37495e-09	-3.68066e-10	-0.672239
205469309	chr1:205469309:C:T	3.88689e-14	-2.11877	-1.3297	1.04472e-08	-2.12076	-1.36482	2.08582e-10	-2.14434	-1.31171
205469786	chr1:205469786:A:G	4.80882e-14	-1.94377	-1.29186	1.22308e-08	-2.08248	-1.24547	2.70367e-10	-2.11325	-1.08335
205470256	chr1:205470256:C:T	8.98576e-14	-2.14352	-0.466919	2.22729e-08	-2.11625	-0.612288	2.98484e-10	-2.1031	-0.994565
205470324	chr1:205470324:A:G	2.96706e-13	-3.68066e-10	-1.41593	8.16203e-08	-3.68066e-10	-1.42983	1.57303e-09	-3.68066e-10	-1.43562
205470366	chr1:205470366:T:C	3.84943e-14	-2.14631	-1.31185	1.09979e-08	-2.12095	-1.31326	2.01047e-10	-2.06696	-1.42588
205470542	chr1:205470542:AG:A	2.96703e-13	-3.68066e-10	-1.41594	8.11157e-08	-3.68066e-10	-1.43603	1.57081e-09	-3.68066e-10	-1.43703
205470641	chr1:205470641:G:A	1.29558e-13	-0.812472	-1.43207	4.20463e-08	-0.661095	-1.43204	9.17429e-10	-0.541788	-1.43301
205470648	chr1:205470648:A:T	4.36422e-14	-2.14392	-1.18872	1.24287e-08	-2.14973	-1.16217	2.29508e-10	-2.01319	-1.34725
205470753	chr1:205470753:AAATCTGTAAAATGG:A	1.83484e-13	-1.89654	-4.18584e-10	6.35757e-08	-1.67968	-4.18584e-10	1.08097e-09	-1.81077	-4.18584e-10
205470786	chr1:205470786:T:C	4.14906e-13	-3.68066e-10	-1.08062	1.04967e-07	-3.68066e-10	-1.17826	1.71737e-09	-3.68066e-10	-1.34782
205470804	chr1:205470804:T:C	4.13096e-13	-3.68066e-10	-1.08499	1.1425e-07	-3.68066e-10	-1.09352	2.30266e-09	-3.68066e-10	-1.05456
205470812	chr1:205470812:G:T	3.38736e-14	-2.14999	-1.43604	9.60795e-09	-2.13199	-1.43733	1.87102e-10	-2.14664	-1.41809
205471127	chr1:205471127:G:C	3.20294e-13	-3.68066e-10	-1.33943	9.10003e-08	-3.68066e-10	-1.32105	1.80023e-09	-3.68066e-10	-1.3007
205471190	chr1:205471190:G:C	6.1861e-13	-0.681193	-4.18584e-10	1.45472e-07	-0.851928	-4.18584e-10	3.03502e-09	-0.778403	-4.18584e-10
205471194	chr1:205471194:G:A	7.44071e-14	-1.56002	-1.23909	1.50098e-08	-1.88276	-1.24044	3.0596e-10	-1.71073	-1.36219
205471342	chr1:205471342:A:G	3.27528e-13	-1.13247	-0.184621	5.15561e-08	-1.58721	-0.302028	7.26176e-10	-1.6281	-0.580488
205471347	chr1:205471347:A:T	9.74764e-14	-2.0401	-0.488959	2.57609e-08	-1.99906	-0.583985	2.81607e-10	-2.14178	-1.01409
205471555	chr1:205471555:CA:C	1.47293e-12	-3.68066e-10	0.18634	3.15433e-07	-3.68066e-10	-0.0779625	4.67118e-09	-3.68066e-10	-0.347209
205471623	chr1:205471623:A:G	2.42154e-13	-1.6191	-4.18584e-10	7.93429e-08	-1.45813	-4.18584e-10	1.30112e-09	-1.62539	-4.18584e-10
205471754	chr1:205471754:G:A	4.55167e-13	-3.68066e-10	-0.988003	1.24537e-07	-3.68066e-10	-1.00731	2.28573e-09	-3.68066e-10	-1.06194
205471859	chr1:205471859:G:C	5.62407e-13	-3.68066e-10	-0.776442	1.49704e-07	-3.68066e-10	-0.823248	2.46117e-09	-3.68066e-10	-0.987983
205471931	chr1:205471931:T:C	7.63e-14	-1.80485	-0.969146	2.59004e-08	-1.57618	-1.00147	4.00951e-10	-1.65416	-1.14838
205472134	chr1:205472134:T:G	6.86871e-14	-1.82553	-1.05357	2.23494e-08	-1.64232	-1.08279	3.52833e-10	-1.61879	-1.31159
205472181	chr1:205472181:T:C	1.8199e-12	-3.68066e-10	0.397868	4.1532e-07	-3.68066e-10	0.19714	4.95821e-09	-3.68066e-10	-0.287576
205472189	chr1:205472189:C:G	3.00508e-13	-3.68066e-10	-1.40319	8.23835e-08	-3.68066e-10	-1.42052	1.57772e-09	-3.68066e-10	-1.43264
205472215	chr1:205472215:C:T	6.62054e-14	-1.86088	-1.05503	2.13757e-08	-1.68571	-1.08395	3.37566e-10	-1.66238	-1.31224
205472753	chr1:205472753:C:T	7.07637e-13	-0.546736	-4.18584e-10	1.66761e-07	-0.715351	-4.18584e-10	3.49846e-09	-0.636299	-4.18584e-10
205472779	chr1:205472779:G:A	8.37982e-14	-1.46246	-1.2178	1.64637e-08	-1.81063	-1.22012	3.39408e-10	-1.61903	-1.35014
205473048	chr1:205473048:C:T	1.44989e-12	0.170576	-4.18584e-10	3.30059e-07	-0.0326369	-4.18584e-10	7.0054e-09	0.0580608	-4.18584e-10
205473350	chr1:205473350:C:T	7.96278e-14	-1.5379	-1.19341	1.59137e-08	-1.86917	-1.19557	3.19939e-10	-1.69358	-1.33467
205473388	chr1:205473388:C:T	5.60896e-13	-3.68066e-10	-0.779133	1.5747e-07	-3.68066e-10	-0.772678	2.77727e-09	-3.68066e-10	-0.867154
205473389	chr1:205473389:G:A	3.74874e-13	-3.68066e-10	-1.18208	1.07305e-07	-3.68066e-10	-1.15623	2.17639e-09	-3.68066e-10	-1.11096
205473429	chr1:205473429:C:T	7.96522e-14	-1.54054	-1.19046	1.59199e-08	-1.87172	-1.19262	3.18712e-10	-1.69933	-1.33275
205473484	chr1:205473484:C:G	7.93504e-14	-1.54264	-1.19216	1.58612e-08	-1.87371	-1.19433	3.18582e-10	-1.69862	-1.33387
205473602	chr1:205473602:A:G	3.7111e-14	-2.06287	-1.43189	1.15737e-08	-1.95103	-1.43214	1.9516e-10	-2.08523	-1.43733
205473669	chr1:205473669:T:A	2.94902e-12	-3.68066e-10	0.88056	6.4126e-07	-3.68066e-10	0.631525	7.12114e-09	-3.68066e-10	0.0744474
205473757	chr1:205473757:T:C	1.21659e-13	-2.05036	-0.257086	3.73649e-08	-1.92833	-0.282854	5.17031e-10	-1.94316	-0.605112
205473871	chr1:205473871:G:A	7.94186e-14	-1.53922	-1.19471	1.58857e-08	-1.86991	-1.19658	3.18725e-10	-1.69637	-1.33568
205474099	chr1:205474099:G:C	9.15259e-14	-1.74518	-0.846871	3.25975e-08	-1.50165	-0.846024	4.98204e-10	-1.60903	-0.976332
205474147	chr1:205474147:G:A	2.90593e-13	-3.68066e-10	-1.43675	8.17205e-08	-3.68066e-10	-1.4286	1.5785e-09	-3.68066e-10	-1.43215
205474321	chr1:205474321:ATGG:A	7.70443e-14	-1.57033	-1.19396	1.55691e-08	-1.89078	-1.19585	3.1044e-10	-1.72318	-1.33521
205474964	chr1:205474964:G:A	3.90447e-13	-3.68066e-10	-1.14138	1.02047e-07	-3.68066e-10	-1.20648	1.87603e-09	-3.68066e-10	-1.25946
205475033	chr1:205475033:A:G	3.48583e-13	-3.68066e-10	-1.25479	9.88386e-08	-3.68066e-10	-1.23842	1.91764e-09	-3.68066e-10	-1.23753
205475059	chr1:205475059:A:G	1.6579e-13	-1.69303	-0.304912	5.7007e-08	-1.43036	-0.358376	7.99644e-10	-1.52836	-0.583854
205475525	chr1:205475525:G:A	2.96195e-13	-2.08235	0.664699	6.5539e-08	-2.11875	0.46949	1.02447e-09	-1.74177	-0.122679
205475552	chr1:205475552:C:T	2.33165e-13	-1.63456	-0.0223622	7.72499e-08	-1.41952	-0.0653471	1.01224e-09	-1.41419	-0.462267
205475668	chr1:205475668:T:A	7.81082e-14	-1.5554	-1.19517	1.5753e-08	-1.87784	-1.19704	3.14773e-10	-1.70855	-1.33597
205475952	chr1:205475952:A:G	2.90697e-13	-3.68066e-10	-1.43639	8.11166e-08	-3.68066e-10	-1.43602	1.60254e-09	-3.68066e-10	-1.41703
205476071	chr1:205476071:A:G	3.74639e-13	-3.68066e-10	-1.1827	1.07236e-07	-3.68066e-10	-1.15688	2.1749e-09	-3.68066e-10	-1.11164
205476096	chr1:205476096:A:G	1.60392e-13	-1.93795	-0.0931	5.20211e-08	-1.73486	-0.145402	7.09137e-10	-1.80154	-0.430787
205476193	chr1:205476193:C:T	1.91545e-13	-0.639176	-1.21437	3.55572e-08	-1.07745	-1.18331	7.97366e-10	-1.02517	-1.08989
205476237	chr1:205476237:C:T	6.00748e-13	-3.68066e-10	-0.710493	1.68018e-07	-3.68066e-10	-0.707841	2.95986e-09	-3.68066e-10	-0.803477
205476266	chr1:205476266:A:G	2.09671e-13	-0.613893	-1.14924	3.89804e-08	-1.0544	-1.11445	8.85234e-10	-1.00189	-1.00863
205476921	chr1:205476921:A:G	1.2792e-12	0.0453255	-4.18584e-10	2.91333e-07	-0.157443	-4.18584e-10	6.28258e-09	-0.0508401	-4.18584e-10
205477004	chr1:205477004:G:A	2.90433e-13	-3.68066e-10	-1.4373	8.19734e-08	-3.68066e-10	-1.42551	1.59152e-09	-3.68066e-10	-1.42393
205477038	chr1:205477038:C:T	4.60993e-13	-3.68066e-10	-0.975285	1.32339e-07	-3.68066e-10	-0.94654	2.6818e-09	-3.68066e-10	-0.902133
205477073	chr1:205477073:C:T	3.76184e-14	-2.14168	-1.3395	1.13333e-08	-2.05656	-1.3476	2.15177e-10	-1.99489	-1.43002
205477237	chr1:205477237:T:C	9.63904e-13	-0.237676	-4.18584e-10	2.16539e-07	-0.454139	-4.18584e-10	4.7027e-09	-0.340483	-4.18584e-10
205477762	chr1:205477762:G:T	4.33084e-13	-3.68066e-10	-1.03774	1.07898e-07	-3.68066e-10	-1.15073	2.02979e-09	-3.68066e-10	-1.18069
205477942	chr1:205477942:T:C	1.66976e-13	-1.63028	-0.360536	6.22133e-08	-1.32352	-0.377823	1.02628e-09	-1.27591	-0.586772
205477960	chr1:205477960:A:G	7.86707e-14	-1.3265	-1.41689	1.90094e-08	-1.47179	-1.41519	4.15918e-10	-1.339	-1.42688
205477998	chr1:205477998:G:A	4.46809e-13	-3.68066e-10	-1.00654	1.36356e-07	-3.68066e-10	-0.916644	3.38624e-09	-3.68066e-10	-0.6689
205478380	chr1:205478380:G:A	9.36507e-14	-1.40038	-1.16871	2.0453e-08	-1.6076	-1.20619	3.38901e-10	-1.65744	-1.31323
205478529	chr1:205478529:C:T	4.3423e-13	-1.03509	-4.18584e-10	7.47097e-08	-1.5183	-4.18584e-10	1.92158e-09	-1.23547	-4.18584e-10
205478756	chr1:205478756:A:C	7.50383e-13	-3.68066e-10	-0.488084	2.10803e-07	-3.68066e-10	-0.480984	4.09949e-09	-3.68066e-10	-0.477757
205478790	chr1:205478790:G:C	8.05597e-13	-0.417084	-4.18584e-10	1.80778e-07	-0.634642	-4.18584e-10	3.88029e-09	-0.532712	-4.18584e-10
205478872	chr1:205478872:G:A	5.00797e-14	-2.02813	-1.16692	1.2376e-08	-2.10449	-1.21166	2.03528e-10	-2.12782	-1.35276
205479012	chr1:205479012:A:G	4.18997e-13	0.299406	-1.37021	1.49513e-07	0.554224	-1.37875	1.85286e-09	0.150787	-1.42267
205479028	chr1:205479028:A:T	3.08332e-13	-3.68066e-10	-1.37749	8.52436e-08	-3.68066e-10	-1.3864	1.66759e-09	-3.68066e-10	-1.37724
205479428	chr1:205479428:G:T	4.75494e-14	-1.82344	-1.42345	1.54066e-08	-1.66743	-1.42969	2.65249e-10	-1.77957	-1.43614
205479633	chr1:205479633:A:G	4.66634e-13	-3.68066e-10	-0.963123	1.49887e-07	-3.68066e-10	-0.822031	2.76176e-09	-3.68066e-10	-0.872751
205479768	chr1:205479768:G:T	2.78359e-13	-1.47976	-4.18584e-10	9.36747e-08	-1.29208	-4.18584e-10	1.7145e-09	-1.3495	-4.18584e-10
205479878	chr1:205479878:G:A	5.50853e-12	-3.68066e-10	1.50539	1.06e-06	-3.68066e-10	1.13411	1.22315e-08	-3.68066e-10	0.615394
205479884	chr1:205479884:C:T	4.2037e-14	-1.93768	-1.43244	1.02723e-08	-2.06834	-1.43412	2.07919e-10	-2.0305	-1.42873
205479909	chr1:205479909:A:T	3.31759e-13	-3.68066e-10	-1.30426	9.25376e-08	-3.68066e-10	-1.30429	1.79554e-09	-3.68066e-10	-1.30331
205479944	chr1:205479944:G:A	5.12611e-13	-3.68066e-10	-0.86915	1.39779e-07	-3.68066e-10	-0.891848	2.86009e-09	-3.68066e-10	-0.837768
205479953	chr1:205479953:A:G	3.07099e-13	-3.68066e-10	-1.3815	8.34965e-08	-3.68066e-10	-1.40711	1.59903e-09	-3.68066e-10	-1.41923
205480467	chr1:205480467:T:C	4.58325e-13	-1.10389	0.122805	8.67797e-08	-1.31831	-0.0502319	6.02136e-10	-1.67399	-0.721898
205481171	chr1:205481171:T:G	1.71133e-13	-0.65815	-1.30808	2.96449e-08	-1.07677	-1.36585	4.63275e-10	-1.23076	-1.42729
205481240	chr1:205481240:G:A	3.29693e-13	-3.68066e-10	-1.31051	9.00296e-08	-3.68066e-10	-1.33177	1.78016e-09	-3.68066e-10	-1.31192
205481554	chr1:205481554:A:G	8.77584e-13	-1.23741	0.905915	1.5441e-07	-1.49506	0.702763	9.22355e-10	-1.83268	-0.136767
205481721	chr1:205481721:T:C	6.58307e-14	-1.50217	-1.41941	1.51524e-08	-1.71844	-1.39531	2.63824e-10	-1.93814	-1.28296
205481722	chr1:205481722:G:A	5.04911e-14	-2.10071	-1.08616	1.31153e-08	-2.11843	-1.1397	2.48353e-10	-2.15002	-1.13151
205482182	chr1:205482182:A:G	3.06878e-13	-3.68066e-10	-1.38222	8.22835e-08	-3.68066e-10	-1.42174	1.58911e-09	-3.68066e-10	-1.42545
205482427	chr1:205482427:C:T	9.1595e-14	-1.17533	-1.41596	1.58e-08	-1.63524	-1.43666	3.13118e-10	-1.62176	-1.42804
205482531	chr1:205482531:T:C	9.53428e-14	-1.13194	-1.41925	1.62891e-08	-1.60428	-1.43713	3.24606e-10	-1.5884	-1.42536
205482587	chr1:205482587:G:A	6.64601e-13	-3.68066e-10	-0.609482	1.67481e-07	-3.68066e-10	-0.711039	2.82331e-09	-3.68066e-10	-0.85071
205482844	chr1:205482844:T:C	5.02708e-14	-2.00448	-1.18677	1.16895e-08	-2.11167	-1.26154	2.14982e-10	-2.11921	-1.30661
205483096	chr1:205483096:G:C	6.19525e-14	-1.55483	-1.42747	1.22882e-08	-1.88595	-1.43732	2.36525e-10	-1.91962	-1.4107
205483784	chr1:205483784:C:T	1.70885e-13	-1.96768	-4.18584e-10	4.80084e-08	-1.96053	-4.18584e-10	9.29275e-10	-1.96197	-4.18584e-10
205485136	chr1:205485136:G:A	1.43061e-13	-2.1454	-4.18584e-10	4.06511e-08	-2.12688	-4.18584e-10	7.77305e-10	-2.14054	-4.18584e-10
205485260	chr1:205485260:C:T	2.55715e-13	-1.5646	-4.18584e-10	7.27217e-08	-1.54527	-4.18584e-10	1.45306e-09	-1.51495	-4.18584e-10
205485776	chr1:205485776:A:G	4.40731e-13	-0.93907	-0.0811639	6.82004e-08	-1.45115	-0.158315	7.85348e-10	-1.5522	-0.578053
205486274	chr1:205486274:C:T	5.20921e-14	-1.73294	-1.42271	1.26089e-08	-1.87816	-1.41935	2.94117e-10	-1.756	-1.3564
205486308	chr1:205486308:A:G	5.46533e-13	-0.871501	0.0664276	8.30395e-08	-1.40283	-0.00976359	9.19423e-10	-1.51166	-0.460969
205486535	chr1:205486535:T:C	2.8741e-13	-1.44776	-4.18584e-10	8.28149e-08	-1.4153	-4.18584e-10	1.65159e-09	-1.38688	-4.18584e-10
205486900	chr1:205486900:A:T	7.68691e-13	-1.14532	0.681337	1.30624e-07	-1.44493	0.485339	8.13339e-10	-1.79241	-0.302818
205487000	chr1:205487000:C:A	7.15672e-14	-1.75105	-1.08698	1.61095e-08	-1.9772	-1.0753	3.0674e-10	-1.89533	-1.17505
205487046	chr1:205487046:C:G	1.05571e-12	-0.284319	0.13762	1.34881e-07	-0.937549	0.0100352	1.47009e-09	-1.05638	-0.446914
205487623	chr1:205487623:G:A	5.27182e-14	-1.72062	-1.42309	1.27155e-08	-1.86932	-1.41977	2.97241e-10	-1.74461	-1.35722
205487847	chr1:205487847:A:C	4.59691e-13	-3.68066e-10	-0.978113	1.41912e-07	-3.68066e-10	-0.876699	3.401e-09	-3.68066e-10	-0.664551
205488009	chr1:205488009:T:C	2.54621e-13	-1.56889	-4.18584e-10	7.2746e-08	-1.54494	-4.18584e-10	1.43967e-09	-1.52421	-4.18584e-10
205488438	chr1:205488438:T:C	1.67807e-12	-1.67852	1.99525	2.99305e-07	-1.84051	1.71007	1.73479e-09	-2.00286	0.665121
205488572	chr1:205488572:T:C	1.68433e-12	-1.69385	2.01431	3.00549e-07	-1.85305	1.72675	1.74162e-09	-2.01119	0.677381
205488659	chr1:205488659:A:G	3.14661e-13	-3.68066e-10	-1.35717	8.41859e-08	-3.68066e-10	-1.39888	1.57034e-09	-3.68066e-10	-1.43733
205488722	chr1:205488722:G:A	2.93505e-13	-3.68066e-10	-1.42677	8.14727e-08	-3.68066e-10	-1.43164	1.58371e-09	-3.68066e-10	-1.42885
205489126	chr1:205489126:A:G	4.87458e-14	-1.94246	-1.27959	1.26564e-08	-1.95193	-1.34181	2.51102e-10	-1.96009	-1.31043
205489136	chr1:205489136:C:A	3.92559e-14	-2.0926	-1.34596	1.05044e-08	-2.14879	-1.33132	2.0518e-10	-2.09778	-1.37471
205489222	chr1:205489222:G:A	5.64187e-14	-2.07351	-1.00235	1.69506e-08	-2.06285	-0.938759	2.88553e-10	-2.14175	-0.98975
205489280	chr1:205489280:G:A	4.41832e-13	-3.68066e-10	-1.01774	1.18269e-07	-3.68066e-10	-1.05895	2.28075e-09	-3.68066e-10	-1.06412
205490112	chr1:205490112:C:T	4.16191e-13	-3.68066e-10	-1.07752	1.19042e-07	-3.68066e-10	-1.05243	2.24751e-09	-3.68066e-10	-1.0788
205490257	chr1:205490257:G:A	1.07559e-12	-3.68066e-10	-0.128047	2.49506e-07	-3.68066e-10	-0.312428	4.12009e-09	-3.68066e-10	-0.472746
205490269	chr1:205490269:T:C	2.0185e-13	-1.80114	-4.18584e-10	5.14119e-08	-1.89204	-4.18584e-10	1.05081e-09	-1.83906	-4.18584e-10
205490354	chr1:205490354:G:A	2.11276e-13	-1.7555	-4.18584e-10	6.30052e-08	-1.68869	-4.18584e-10	1.2262e-09	-1.6847	-4.18584e-10
205490383	chr1:205490383:T:C	3.44782e-14	-2.14849	-1.41985	9.74442e-09	-2.14829	-1.40692	1.97592e-10	-2.11926	-1.39091
205490761	chr1:205490761:A:C	9.32305e-14	-2.13023	-0.443364	2.33763e-08	-2.08142	-0.598768	3.13855e-10	-2.07603	-0.971414
205490782	chr1:205490782:T:G	1.54123e-13	-0.989003	-1.08191	2.96944e-08	-1.29742	-1.14354	5.97595e-10	-1.10613	-1.29733
205490932	chr1:205490932:G:A	1.10273e-13	-1.71241	-0.6933	3.12056e-08	-1.69219	-0.699122	6.99775e-10	-1.64665	-0.598972
205491250	chr1:205491250:C:T	5.00414e-14	-1.7627	-1.43311	1.40805e-08	-1.76896	-1.41816	3.138e-10	-1.68611	-1.36151
205491366	chr1:205491366:A:G	2.98598e-13	-3.68066e-10	-1.40957	8.31959e-08	-3.68066e-10	-1.41071	1.65084e-09	-3.68066e-10	-1.38734
205491660	chr1:205491660:C:T	1.28489e-13	-2.06633	-0.186494	3.54657e-08	-2.02838	-0.234961	7.59695e-10	-2.01525	-0.148212
205492122	chr1:205492122:C:T	4.12877e-14	-2.14964	-1.23847	1.43097e-08	-1.93379	-1.23718	2.234e-10	-2.02867	-1.35875
205492167	chr1:205492167:C:G	2.82936e-13	-1.46345	-4.18584e-10	6.40853e-08	-1.67169	-4.18584e-10	1.21852e-09	-1.69098	-4.18584e-10
205492351	chr1:205492351:A:G	6.82702e-14	-2.13473	-0.750468	1.98426e-08	-2.13513	-0.70895	3.58554e-10	-2.12745	-0.78685
205492407	chr1:205492407:A:T	3.21897e-13	-3.68066e-10	-1.33444	9.06314e-08	-3.68066e-10	-1.32511	1.65502e-09	-3.68066e-10	-1.38481
205492435	chr1:205492435:T:C	3.22114e-13	-3.68066e-10	-1.33376	9.07694e-08	-3.68066e-10	-1.32359	1.65669e-09	-3.68066e-10	-1.3838
205492939	chr1:205492939:C:T	5.39223e-14	-2.14639	-0.974735	1.61571e-08	-2.11859	-0.930963	3.09059e-10	-2.09495	-0.967894
205493001	chr1:205493001:T:C	3.62674e-13	-3.68066e-10	-1.21516	1.01877e-07	-3.68066e-10	-1.20815	1.91598e-09	-3.68066e-10	-1.23839
205493044	chr1:205493044:C:T	8.70152e-14	-2.14093	-0.501655	2.61869e-08	-2.13023	-0.436418	4.59677e-10	-2.115	-0.550854
205493252	chr1:205493252:C:T	2.84914e-12	-3.68066e-10	0.846103	7.27715e-07	-3.68066e-10	0.757999	1.12509e-08	-3.68066e-10	0.53183
205493672	chr1:205493672:G:C	3.78879e-13	-3.68066e-10	-1.17145	1.06197e-07	-3.68066e-10	-1.16661	2.01108e-09	-3.68066e-10	-1.18995
205493708	chr1:205493708:C:T	3.47748e-13	-3.68066e-10	-1.25719	9.48882e-08	-3.68066e-10	-1.27921	1.77095e-09	-3.68066e-10	-1.3171
205493786	chr1:205493786:T:C	5.92143e-14	-2.14511	-0.882399	1.76522e-08	-2.12202	-0.839027	3.34961e-10	-2.09992	-0.88244
205493880	chr1:205493880:C:T	5.78748e-14	-2.14964	-0.900745	1.76486e-08	-2.10276	-0.858494	3.36966e-10	-2.0753	-0.901095
205494144	chr1:205494144:C:T	3.69184e-12	-3.68066e-10	1.10521	9.53226e-07	-3.68066e-10	1.02794	1.48583e-08	-3.68066e-10	0.80994
205494322	chr1:205494322:G:A	7.35044e-14	-2.14393	-0.667396	1.97211e-08	-2.1353	-0.714918	4.14626e-10	-2.12801	-0.64099
205494335	chr1:205494335:TG:T	4.21454e-14	-1.96808	-1.39947	1.14931e-08	-1.981	-1.40916	2.22815e-10	-2.01098	-1.37906
205494377	chr1:205494377:T:C	3.16108e-13	-3.68066e-10	-1.35258	8.63959e-08	-3.68066e-10	-1.37297	1.74576e-09	-3.68066e-10	-1.33143
205494609	chr1:205494609:G:A	4.26173e-13	-3.68066e-10	-1.05382	1.14355e-07	-3.68066e-10	-1.09261	2.19453e-09	-3.68066e-10	-1.10265
205494917	chr1:205494917:A:T	5.87442e-14	-2.15012	-0.885354	1.83335e-08	-2.08902	-0.834156	3.53849e-10	-2.05637	-0.871137
205495011	chr1:205495011:C:T	2.90533e-13	-3.68066e-10	-1.43695	8.10274e-08	-3.68066e-10	-1.43712	1.57035e-09	-3.68066e-10	-1.43732
205495738	chr1:205495738:C:T	8.76216e-14	-1.28299	-1.35265	2.12945e-08	-1.42699	-1.34648	3.78956e-10	-1.49653	-1.36242
205495863	chr1:205495863:A:G	4.34783e-14	-2.13108	-1.20532	1.3251e-08	-2.06597	-1.18187	2.50075e-10	-2.11743	-1.15719
205495904	chr1:205495904:A:G	4.09541e-13	-3.68066e-10	-1.09363	1.10002e-07	-3.68066e-10	-1.13141	1.96559e-09	-3.68066e-10	-1.21283
205496049	chr1:205496049:C:T	4.09162e-14	-2.12359	-1.27356	1.62331e-08	-1.78256	-1.2623	2.39211e-10	-1.92127	-1.39776
205496436	chr1:205496436:C:T	2.8969e-13	-0.438437	-1.00142	8.69622e-08	-0.316038	-1.0504	3.82471e-09	0.6181	-1.16524
205496746	chr1:205496746:T:C	2.97025e-13	-3.68066e-10	-1.41485	8.23917e-08	-3.68066e-10	-1.42042	1.5795e-09	-3.68066e-10	-1.43151
205497173	chr1:205497173:T:C	2.92176e-13	-3.68066e-10	-1.43131	8.25072e-08	-3.68066e-10	-1.41902	1.5911e-09	-3.68066e-10	-1.42419
205497215	chr1:205497215:A:C	2.91522e-13	-3.68066e-10	-1.43355	8.13739e-08	-3.68066e-10	-1.43286	1.58108e-09	-3.68066e-10	-1.43051
205497251	chr1:205497251:C:T	3.54138e-14	-2.11683	-1.42473	1.00709e-08	-2.08926	-1.433	1.84936e-10	-2.13963	-1.43674
205497300	chr1:205497300:C:T	2.90564e-13	-3.68066e-10	-1.43684	8.10803e-08	-3.68066e-10	-1.43647	1.57044e-09	-3.68066e-10	-1.43726
205498441	chr1:205498441:T:C	1.6292e-13	-2.01541	-4.18584e-10	5.82492e-08	-1.76718	-4.18584e-10	1.01011e-09	-1.87856	-4.18584e-10
205498657	chr1:205498657:G:A	8.08818e-13	-3.68066e-10	-0.413094	1.90452e-07	-3.68066e-10	-0.582507	2.64514e-09	-3.68066e-10	-0.915896
205498711	chr1:205498711:G:A	7e-14	-1.6992	-1.16097	1.17103e-08	-2.14512	-1.22633	2.05367e-10	-2.11784	-1.35374
205498763	chr1:205498763:G:A	1.55027e-13	-1.00833	-1.05674	1.51545e-08	-1.96143	-1.15218	2.88142e-10	-1.80286	-1.33006
205498879	chr1:205498879:T:C	3.9306e-13	-3.68066e-10	-1.1347	1.1223e-07	-3.68066e-10	-1.11136	2.21247e-09	-3.68066e-10	-1.09451
205498882	chr1:205498882:T:C	4.25388e-13	-3.68066e-10	-1.05567	1.12326e-07	-3.68066e-10	-1.1105	1.90268e-09	-3.68066e-10	-1.24536
205498887	chr1:205498887:A:G	3.27131e-13	-3.68066e-10	-1.31831	9.06154e-08	-3.68066e-10	-1.32529	1.67672e-09	-3.68066e-10	-1.37178
205499039	chr1:205499039:C:T	2.09743e-13	-1.34932	-0.413468	3.64966e-08	-1.66973	-0.564957	6.85475e-10	-1.6647	-0.601563
205499161	chr1:205499161:C:T	7.78393e-13	-3.68066e-10	-0.451436	1.94416e-07	-3.68066e-10	-0.561912	3.05685e-09	-3.68066e-10	-0.771237
205499484	chr1:205499484:G:A	4.97473e-13	-1.77483	0.875702	6.99052e-08	-2.14994	0.565174	7.6434e-10	-2.12793	-0.0294301
205499660	chr1:205499660:G:A	3.13342e-13	-3.68066e-10	-1.36137	8.48485e-08	-3.68066e-10	-1.39104	1.59277e-09	-3.68066e-10	-1.42315
205499776	chr1:205499776:T:C	3.28202e-13	-3.68066e-10	-1.31504	9.40531e-08	-3.68066e-10	-1.28805	1.85362e-09	-3.68066e-10	-1.27148
205500023	chr1:205500023:C:T	1.48083e-13	-2.11089	-4.18584e-10	4.02713e-08	-2.13627	-4.18584e-10	7.74876e-10	-2.14367	-4.18584e-10
205500275	chr1:205500275:A:C	3.81031e-14	-2.14443	-1.32394	1.03885e-08	-2.12911	-1.3621	2.02823e-10	-2.06548	-1.41857
205500628	chr1:205500628:A:G	4.98562e-14	-1.78197	-1.41755	1.3574e-08	-1.79151	-1.43225	2.88746e-10	-1.70094	-1.42989
205500828	chr1:205500828:A:G	9.12753e-14	-2.15015	-0.444641	2.72398e-08	-1.95874	-0.56849	3.04067e-10	-2.05553	-1.0236
205500831	chr1:205500831:G:A	3.39059e-13	-3.68066e-10	-1.28249	9.35097e-08	-3.68066e-10	-1.29384	1.73562e-09	-3.68066e-10	-1.33726
205501147	chr1:205501147:C:T	4.78171e-14	-1.84287	-1.39842	1.29618e-08	-1.84853	-1.42138	2.68585e-10	-1.76681	-1.4364
205501311	chr1:205501311:G:A	1.86677e-13	-1.87929	-4.18584e-10	4.16983e-08	-2.10145	-4.18584e-10	7.81931e-10	-2.13461	-4.18584e-10
205501505	chr1:205501505:A:G	5.90405e-14	-2.01121	-1.01924	1.65382e-08	-1.96946	-1.05677	3.1274e-10	-1.95045	-1.10055
205501636	chr1:205501636:C:T	2.14016e-13	-2.00148	0.258866	4.87147e-08	-2.14901	0.203079	5.17634e-10	-2.06249	-0.484616
205501708	chr1:205501708:T:C	3.72063e-14	-2.10064	-1.39155	1.04096e-08	-2.06488	-1.42431	2.24337e-10	-1.95181	-1.43141
205502083	chr1:205502083:A:T	1.63022e-13	-2.01478	-4.18584e-10	5.24567e-08	-1.87192	-4.18584e-10	9.23816e-10	-1.96786	-4.18584e-10
205502238	chr1:205502238:G:C	3.71494e-14	-2.0628	-1.43092	1.10149e-08	-2.01457	-1.41809	2.54538e-10	-1.8986	-1.35833
205502671	chr1:205502671:C:T	3.83325e-14	-2.02808	-1.43429	1.12697e-08	-1.9852	-1.4246	2.45738e-10	-1.92458	-1.36753
205502825	chr1:205502825:T:G	3.38496e-13	-3.68066e-10	-1.28416	9.73941e-08	-3.68066e-10	-1.25314	1.89154e-09	-3.68066e-10	-1.25123
205503056	chr1:205503056:C:T	4.78543e-14	-1.99479	-1.24572	2.86543e-08	-1.17457	-1.30204	3.66155e-10	-1.57233	-1.32099
205503705	chr1:205503705:C:G	4.95028e-14	-2.13269	-1.07395	1.98835e-08	-1.73339	-1.10863	2.31872e-10	-2.02949	-1.3207
205503884	chr1:205503884:G:T	4.46623e-14	-2.04135	-1.26818	1.2347e-08	-1.99496	-1.32353	2.59504e-10	-1.82665	-1.41096
205504079	chr1:205504079:A:C	4.93843e-14	-2.12839	-1.08064	2.33007e-08	-1.56927	-1.11415	3.30777e-10	-1.8998	-1.09514
205504306	chr1:205504306:T:A	4.35492e-14	-2.02972	-1.30506	2.36834e-08	-1.33432	-1.33281	3.26898e-10	-1.72187	-1.28486
205504319	chr1:205504319:T:C	3.30707e-13	-3.68066e-10	-1.30744	9.47014e-08	-3.68066e-10	-1.28118	1.87552e-09	-3.68066e-10	-1.25973
205504644	chr1:205504644:T:C	4.08111e-14	-2.00219	-1.39752	1.30231e-08	-1.84294	-1.42225	2.16296e-10	-1.98441	-1.43532
205504846	chr1:205504846:C:G	3.69395e-13	-3.68066e-10	-1.1968	9.45147e-08	-3.68066e-10	-1.28315	1.76396e-09	-3.68066e-10	-1.32106
205504852	chr1:205504852:C:G	4.64591e-13	-0.96751	-4.18584e-10	9.88353e-08	-1.23845	-4.18584e-10	1.86839e-09	-1.26355	-4.18584e-10
205504961	chr1:205504961:G:A	3.37614e-13	-3.68066e-10	-1.28677	9.17971e-08	-3.68066e-10	-1.31233	1.72585e-09	-3.68066e-10	-1.3429
205505034	chr1:205505034:G:A	2.0108e-13	-1.80496	-4.18584e-10	6.83945e-08	-1.60662	-4.18584e-10	1.13933e-09	-1.75818	-4.18584e-10
205505180	chr1:205505180:G:C	3.13637e-13	-1.02393	-0.336503	6.78451e-08	-1.21529	-0.399397	9.43629e-10	-1.60669	-0.339953
205505450	chr1:205505450:CAAAGGGGCAGTG:C	4.32376e-14	-1.98654	-1.35542	2.37097e-08	-1.30079	-1.36524	2.63229e-10	-1.78682	-1.43653
205505668	chr1:205505668:G:T	3.3947e-14	-2.14655	-1.43731	9.52601e-09	-2.14122	-1.43667	1.8927e-10	-2.12949	-1.42372
205505910	chr1:205505910:C:T	1.0386e-13	-2.14374	-0.321889	2.70808e-08	-2.12269	-0.410398	4.60311e-10	-2.10495	-0.559523
205506176	chr1:205506176:G:T	3.8862e-13	-3.68066e-10	-1.14607	1.06147e-07	-3.68066e-10	-1.16708	1.84135e-09	-3.68066e-10	-1.27812
205506223	chr1:205506223:A:C	4.84308e-13	-3.68066e-10	-0.925948	1.28334e-07	-3.68066e-10	-0.977274	2.27711e-09	-3.68066e-10	-1.06571
205506298	chr1:205506298:G:A	1.4307e-13	-2.14534	-4.18584e-10	3.99779e-08	-2.14358	-4.18584e-10	8.03167e-10	-2.10781	-4.18584e-10
205506423	chr1:205506423:A:G	6.17202e-14	-2.13825	-0.847807	1.64563e-08	-2.11183	-0.919372	2.89269e-10	-2.08853	-1.04049
205506511	chr1:205506511:A:G	6.22446e-14	-2.13845	-0.839148	1.66109e-08	-2.11258	-0.909272	2.91724e-10	-2.08898	-1.03159
205506548	chr1:205506548:G:A	3.58324e-13	-3.68066e-10	-1.22723	9.71404e-08	-3.68066e-10	-1.25575	2.01112e-09	-3.68066e-10	-1.18993
205506752	chr1:205506752:C:T	5.76163e-13	-3.68066e-10	-0.752278	1.63857e-07	-3.68066e-10	-0.732918	3.05398e-09	-3.68066e-10	-0.772175
205506856	chr1:205506856:C:A	3.79617e-14	-2.07426	-1.39783	1.10495e-08	-2.05185	-1.37768	2.4788e-10	-1.98066	-1.30277
205506873	chr1:205506873:A:T	7.11031e-14	-1.63813	-1.20641	1.81947e-08	-1.65993	-1.27085	3.46926e-10	-1.57261	-1.37465
205506876	chr1:205506876:T:C	3.08501e-13	-3.68066e-10	-1.37694	8.48833e-08	-3.68066e-10	-1.39063	1.61529e-09	-3.68066e-10	-1.4091
205506935	chr1:205506935:G:A	4.47691e-13	-3.68066e-10	-1.00456	1.1869e-07	-3.68066e-10	-1.0554	2.12127e-09	-3.68066e-10	-1.13661
205507010	chr1:205507010:T:G	3.39669e-13	-3.68066e-10	-1.2807	9.68202e-08	-3.68066e-10	-1.25905	1.85991e-09	-3.68066e-10	-1.26809
205507021	chr1:205507021:C:T	3.42143e-13	-3.68066e-10	-1.27344	9.24489e-08	-3.68066e-10	-1.30525	1.69504e-09	-3.68066e-10	-1.36091
205507397	chr1:205507397:C:T	6.94532e-14	-1.67952	-1.18849	1.77693e-08	-1.69927	-1.25517	3.36197e-10	-1.6144	-1.36428
205507495	chr1:205507495:T:C	6.22219e-14	-2.14275	-0.835214	1.64165e-08	-2.12058	-0.913048	2.87137e-10	-2.10048	-1.03593
205507558	chr1:205507558:C:T	7.16458e-13	-3.68066e-10	-0.534348	1.80919e-07	-3.68066e-10	-0.633861	3.14738e-09	-3.68066e-10	-0.742051
205507653	chr1:205507653:A:T	4.7504e-14	-2.08174	-1.16612	1.36969e-08	-2.01657	-1.19817	2.56769e-10	-2.01645	-1.23175
205507940	chr1:205507940:G:T	3.90668e-13	-3.68066e-10	-1.14081	1.0596e-07	-3.68066e-10	-1.16885	1.9161e-09	-3.68066e-10	-1.23833
205508024	chr1:205508024:T:C	6.12664e-14	-2.14151	-0.851925	1.62192e-08	-2.11785	-0.927866	2.84873e-10	-2.09681	-1.04752
205508038	chr1:205508038:T:C	4.78715e-13	-3.68066e-10	-0.937562	1.26848e-07	-3.68066e-10	-0.988922	2.25134e-09	-3.68066e-10	-1.0771
205508279	chr1:205508279:AG:A	7.83804e-14	-1.54263	-1.20446	2.00102e-08	-1.56645	-1.26921	3.84405e-10	-1.471	-1.37367
205508335	chr1:205508335:A:T	7.32246e-14	-1.60963	-1.2055	1.87303e-08	-1.63168	-1.27009	3.57984e-10	-1.5417	-1.37419
205508398	chr1:205508398:G:A	5.96771e-14	-2.14277	-0.87695	1.57888e-08	-2.12009	-0.952521	2.77683e-10	-2.10028	-1.06962
205508817	chr1:205508817:C:T	1.3073e-12	-3.68066e-10	0.0670513	3.90407e-07	-3.68066e-10	0.13528	6.22341e-09	-3.68066e-10	-0.0603026
205509157	chr1:205509157:G:A	6.97878e-14	-1.64304	-1.22017	1.79058e-08	-1.6637	-1.28308	3.42657e-10	-1.57717	-1.38247
205509473	chr1:205509473:G:C	1.56688e-13	-2.05823	0.0038196	3.81234e-08	-2.13566	-0.055418	3.92107e-10	-2.04098	-0.783861
205509501	chr1:205509501:T:G	1.60149e-13	-2.03257	-4.18584e-10	4.40978e-08	-2.0455	-4.18584e-10	8.16099e-10	-2.09184	-4.18584e-10
205509834	chr1:205509834:C:T	2.91585e-13	-3.68066e-10	-1.43334	8.11013e-08	-3.68066e-10	-1.43621	1.5746e-09	-3.68066e-10	-1.43462
205509998	chr1:205509998:T:C	4.07983e-14	-1.96421	-1.43582	1.62456e-08	-1.60817	-1.43592	2.55142e-10	-1.84251	-1.41204
205510575	chr1:205510575:G:A	4.49499e-13	-3.68066e-10	-1.00053	1.28367e-07	-3.68066e-10	-0.977016	2.49535e-09	-3.68066e-10	-0.97419
205510614	chr1:205510614:G:A	3.52677e-14	-2.13929	-1.40641	1.00995e-08	-2.13149	-1.38793	2.18088e-10	-2.09319	-1.31829
205510642	chr1:205510642:C:T	7.07175e-14	-1.64447	-1.2055	1.80945e-08	-1.66621	-1.27009	3.44619e-10	-1.57975	-1.37419
205510668	chr1:205510668:T:A	7.63391e-14	-2.12764	-0.645846	2.22797e-08	-2.09697	-0.631262	4.42183e-10	-2.10113	-0.603526
205510707	chr1:205510707:C:G	1.61781e-13	-2.02243	-4.18584e-10	4.33796e-08	-2.06192	-4.18584e-10	8.04391e-10	-2.10629	-4.18584e-10
205510745	chr1:205510745:T:C	5.96623e-14	-2.14162	-0.878349	1.58219e-08	-2.11759	-0.95292	2.78427e-10	-2.09682	-1.0704
205511122	chr1:205511122:G:A	4.08481e-14	-2.13705	-1.26176	1.13259e-08	-2.11041	-1.29441	2.17104e-10	-2.10744	-1.30856
205511471	chr1:205511471:A:G	4.14276e-13	-3.68066e-10	-1.08214	1.10775e-07	-3.68066e-10	-1.12441	1.92884e-09	-3.68066e-10	-1.2317
205511654	chr1:205511654:G:C	4.77652e-13	-3.68066e-10	-0.939785	1.26581e-07	-3.68066e-10	-0.991026	2.24458e-09	-3.68066e-10	-1.0801
205511825	chr1:205511825:G:A	3.36708e-13	-3.68066e-10	-1.28945	9.09473e-08	-3.68066e-10	-1.32163	1.67193e-09	-3.68066e-10	-1.37464
205512084	chr1:205512084:TGGGGGAC:T	1.07779e-13	-1.2721	-1.15648	2.6942e-08	-1.31167	-1.22656	5.14238e-10	-1.20647	-1.34722
205512187	chr1:205512187:C:A	3.19572e-13	-3.68066e-10	-1.34168	8.69865e-08	-3.68066e-10	-1.36616	1.62013e-09	-3.68066e-10	-1.40611
205513061	chr1:205513061:G:A	4.00922e-14	-1.99686	-1.42063	9.47473e-09	-2.14885	-1.43443	2.06228e-10	-2.03616	-1.43123
205513656	chr1:205513656:G:C	3.5862e-13	-3.68066e-10	-1.22641	9.95342e-08	-3.68066e-10	-1.23141	1.85892e-09	-3.68066e-10	-1.26862
205513657	chr1:205513657:T:C	3.41035e-13	-3.68066e-10	-1.27668	9.70208e-08	-3.68066e-10	-1.25698	1.86743e-09	-3.68066e-10	-1.26406
205513752	chr1:205513752:T:C	2.91119e-13	-3.68066e-10	-1.43494	8.12658e-08	-3.68066e-10	-1.43418	1.59091e-09	-3.68066e-10	-1.42432
205513996	chr1:205513996:T:C	3.63353e-13	-3.68066e-10	-1.21329	1.01936e-07	-3.68066e-10	-1.20757	1.91874e-09	-3.68066e-10	-1.23695
205514034	chr1:205514034:C:T	2.91529e-13	-3.68066e-10	-1.43353	8.11242e-08	-3.68066e-10	-1.43593	1.57341e-09	-3.68066e-10	-1.43537
205514178	chr1:205514178:G:T	1.08135e-12	-3.68066e-10	-0.1227	3.09413e-07	-3.68066e-10	-0.0972326	6.1914e-09	-3.68066e-10	-0.065459
205514448	chr1:205514448:G:A	3.82503e-13	-3.68066e-10	-1.16193	1.13429e-07	-3.68066e-10	-1.10073	2.06623e-09	-3.68066e-10	-1.16289
205514467	chr1:205514467:C:G	7.34874e-14	-1.62406	-1.18749	1.88903e-08	-1.63832	-1.25494	3.5666e-10	-1.5554	-1.36419
205514667	chr1:205514667:A:G	1.02778e-13	-1.68798	-0.788109	3.54592e-08	-1.52039	-0.743139	6.19197e-10	-1.69569	-0.67226
205514945	chr1:205514945:G:A	4.35936e-14	-1.93688	-1.39687	1.30244e-08	-1.84788	-1.41721	2.12282e-10	-2.00277	-1.43569
205515246	chr1:205515246:G:A	3.65019e-14	-2.14214	-1.36917	9.88852e-09	-2.13153	-1.409	2.35188e-10	-1.913	-1.42299
205515297	chr1:205515297:C:T	3.95167e-14	-2.06617	-1.36577	1.08025e-08	-2.04719	-1.40494	2.89077e-10	-1.70255	-1.42713
205515321	chr1:205515321:C:T	1.41438e-12	-3.68066e-10	0.145781	4.18408e-07	-3.68066e-10	0.204548	6.63144e-09	-3.68066e-10	0.00320068
205515438	chr1:205515438:C:A	1.05319e-13	-1.19186	-1.25981	1.42613e-08	-1.94513	-1.22923	2.66581e-10	-1.96791	-1.24278
205515457	chr1:205515457:A:G	8.00449e-14	-1.57408	-1.152	2.043e-08	-1.59109	-1.22382	3.85412e-10	-1.49794	-1.34412
205515753	chr1:205515753:G:A	2.90611e-13	-3.68066e-10	-1.43668	8.17496e-08	-3.68066e-10	-1.42825	1.62157e-09	-3.68066e-10	-1.40523
205516535	chr1:205516535:G:A	4.56023e-14	-1.89779	-1.39092	1.29588e-08	-1.85934	-1.41079	3.01895e-10	-1.65727	-1.42903
205516899	chr1:205516899:G:A	4.82636e-14	-1.91054	-1.32145	1.37066e-08	-1.85811	-1.35592	2.90278e-10	-1.73538	-1.39015
205517302	chr1:205517302:G:A	3.29156e-13	-1.31214	-4.18584e-10	7.42571e-08	-1.52438	-4.18584e-10	1.38321e-09	-1.56421	-4.18584e-10
205517893	chr1:205517893:T:C	1.01643e-12	-3.68066e-10	-0.184619	3.02097e-07	-3.68066e-10	-0.121163	5.19957e-09	-3.68066e-10	-0.240044
205518099	chr1:205518099:G:A	2.00891e-12	-3.68066e-10	0.496679	4.75897e-07	-3.68066e-10	0.333293	8.60998e-09	-3.68066e-10	0.264301
205518391	chr1:205518391:G:A	4.65624e-14	-2.06002	-1.20786	1.35123e-08	-2.01175	-1.21656	2.57103e-10	-2.09134	-1.15556
205518516	chr1:205518516:G:A	5.89903e-14	-1.68269	-1.3486	1.83963e-08	-1.57106	-1.3487	2.82072e-10	-1.78062	-1.3736
205518594	chr1:205518594:T:C	3.64278e-14	-2.15007	-1.36327	1.00503e-08	-2.14856	-1.37575	2.03741e-10	-2.14653	-1.333
205518627	chr1:205518627:G:A	3.77459e-14	-2.13381	-1.34398	1.02991e-08	-2.14073	-1.35913	2.03805e-10	-2.14181	-1.33741
205518645	chr1:205518645:T:C	5.03656e-13	-3.68066e-10	-0.886774	1.39638e-07	-3.68066e-10	-0.89286	2.99345e-09	-3.68066e-10	-0.792195
205518710	chr1:205518710:C:T	1.52806e-13	-1.08701	-0.992488	2.04408e-08	-1.85297	-0.961404	6.50126e-10	-1.20058	-1.11863
205518809	chr1:205518809:C:T	6.4852e-13	-3.68066e-10	-0.633975	1.84027e-07	-3.68066e-10	-0.616826	4.03136e-09	-3.68066e-10	-0.494518
205519214	chr1:205519214:C:T	1.47324e-13	-2.11604	-4.18584e-10	4.08948e-08	-2.12091	-4.18584e-10	7.91872e-10	-2.12198	-4.18584e-10
205519338	chr1:205519338:C:CCTG	4.39313e-14	-1.99079	-1.33525	1.11566e-08	-2.07032	-1.34956	2.51943e-10	-1.90465	-1.36252
205519359	chr1:205519359:G:A	7.45075e-14	-2.04048	-0.757286	1.95951e-08	-2.11215	-0.744478	4.03234e-10	-2.14623	-0.650624
205519626	chr1:205519626:C:T	4.39542e-14	-2.15014	-1.17538	1.38521e-08	-2.0108	-1.19267	2.3548e-10	-2.14244	-1.19231
205519746	chr1:205519746:G:T	4.76533e-14	-2.14559	-1.09913	1.42441e-08	-2.0572	-1.11836	2.52125e-10	-2.14976	-1.11669
205519855	chr1:205519855:G:A	3.93495e-14	-2.08058	-1.35561	1.14379e-08	-2.02401	-1.37097	2.22846e-10	-2.01073	-1.37916
205519917	chr1:205519917:A:C	3.32487e-13	-3.68066e-10	-1.30207	9.37974e-08	-3.68066e-10	-1.29077	1.83406e-09	-3.68066e-10	-1.28209
205520177	chr1:205520177:G:A	3.55948e-14	-2.11294	-1.42353	9.73629e-09	-2.12024	-1.43581	1.94459e-10	-2.09958	-1.42658
205520344	chr1:205520344:G:A	8.37085e-14	-2.15004	-0.531287	2.99612e-08	-1.93756	-0.494445	3.345e-10	-2.14988	-0.833864
205520375	chr1:205520375:C:T	2.96606e-13	-3.68066e-10	-1.41626	8.17804e-08	-3.68066e-10	-1.42787	1.58834e-09	-3.68066e-10	-1.42593
205520460	chr1:205520460:A:G	1.4279e-13	-2.14729	-4.18584e-10	4.73039e-08	-1.97532	-4.18584e-10	9.13685e-10	-1.97889	-4.18584e-10
205520715	chr1:205520715:A:G	4.82177e-13	-3.68066e-10	-0.930357	1.36295e-07	-3.68066e-10	-0.917088	2.47033e-09	-3.68066e-10	-0.984269
205520787	chr1:205520787:G:A	3.49951e-14	-2.12114	-1.43232	9.96552e-09	-2.09616	-1.43662	1.88076e-10	-2.14884	-1.41068
205520970	chr1:205520970:G:A	3.73805e-14	-2.05772	-1.42979	1.07483e-08	-2.01996	-1.4372	2.07862e-10	-2.03816	-1.42134
205520988	chr1:205520988:G:T	4.95225e-14	-2.14917	-1.05707	1.36392e-08	-2.14923	-1.06973	2.82154e-10	-2.13042	-1.0235
205521028	chr1:205521028:G:A	3.3905e-13	-3.68066e-10	-1.28252	9.23159e-08	-3.68066e-10	-1.30669	1.74871e-09	-3.68066e-10	-1.32974
205521392	chr1:205521392:T:C	3.45825e-13	-3.68066e-10	-1.26274	9.87419e-08	-3.68066e-10	-1.2394	1.79801e-09	-3.68066e-10	-1.30194
205521509	chr1:205521509:C:T	4.60901e-13	-3.68066e-10	-0.975484	1.20936e-07	-3.68066e-10	-1.03665	2.18963e-09	-3.68066e-10	-1.10489
205521591	chr1:205521591:G:A	8.36596e-14	-2.10691	-0.574997	2.14225e-08	-2.12343	-0.644034	3.98065e-10	-2.1276	-0.682159
205521617	chr1:205521617:C:A	2.90684e-13	-3.68066e-10	-1.43643	8.11605e-08	-3.68066e-10	-1.43548	1.57217e-09	-3.68066e-10	-1.43616
205522124	chr1:205522124:C:A	1.90617e-13	-2.07849	0.220089	4.8003e-08	-2.05279	0.0921468	7.03496e-10	-2.14913	-0.0911831
205522189	chr1:205522189:G:A	1.43707e-13	-2.14089	-4.18584e-10	4.91286e-08	-1.93747	-4.18584e-10	9.49302e-10	-1.94065	-4.18584e-10
205522445	chr1:205522445:ACCT:A	1.06811e-12	-0.135018	-4.18584e-10	2.73354e-07	-0.221141	-4.18584e-10	3.2142e-09	-0.721043	-4.18584e-10
205523215	chr1:205523215:A:G	4.40576e-13	-3.68066e-10	-1.02058	1.28555e-07	-3.68066e-10	-0.975554	2.45143e-09	-3.68066e-10	-0.991947
205523551	chr1:205523551:G:A	1.61684e-13	-1.93657	-0.0864534	8.25539e-08	-1.25828	-0.160179	9.01606e-10	-1.67497	-0.317228
205523628	chr1:205523628:A:G	5.91813e-14	-1.62262	-1.40544	1.51005e-08	-1.72365	-1.39353	2.55065e-10	-1.8693	-1.38556
205524118	chr1:205524118:T:C	6.25061e-14	-2.0506	-0.922806	2.2368e-08	-1.75796	-0.966314	3.14134e-10	-1.93325	-1.11331
205525380	chr1:205525380:G:A	3.43639e-14	-2.14117	-1.43049	9.90725e-09	-2.10939	-1.42925	1.92023e-10	-2.13253	-1.40623
205525384	chr1:205525384:A:G	4.8308e-14	-2.1295	-1.10157	1.32061e-08	-2.1499	-1.10134	2.69267e-10	-2.1324	-1.06828
205525843	chr1:205525843:G:A	3.13565e-13	-1.36066	-4.18584e-10	1.15101e-07	-1.0861	-4.18584e-10	1.91878e-09	-1.23693	-4.18584e-10
205526034	chr1:205526034:C:T	3.1652e-13	-3.68066e-10	-1.35128	8.86703e-08	-3.68066e-10	-1.34698	1.63348e-09	-3.68066e-10	-1.39791
205526044	chr1:205526044:C:T	2.98095e-13	-3.68066e-10	-1.41126	8.22704e-08	-3.68066e-10	-1.4219	1.58211e-09	-3.68066e-10	-1.42986
205526264	chr1:205526264:A:G	5.87104e-14	-1.65449	-1.38156	1.51325e-08	-1.72839	-1.38667	2.85318e-10	-1.78671	-1.35607
205527060	chr1:205527060:A:G	3.1629e-13	-3.68066e-10	-1.35201	8.99672e-08	-3.68066e-10	-1.33246	1.69438e-09	-3.68066e-10	-1.36131
205527329	chr1:205527329:A:G	3.05301e-13	-3.68066e-10	-1.38737	8.56432e-08	-3.68066e-10	-1.38172	1.59823e-09	-3.68066e-10	-1.41972
205527627	chr1:205527627:G:C	3.74428e-13	-3.68066e-10	-1.18327	1.07333e-07	-3.68066e-10	-1.15598	1.99258e-09	-3.68066e-10	-1.19919
205527938	chr1:205527938:G:A	6.46253e-14	-1.853	-1.08706	5.0184e-08	-0.838076	-1.07814	5.4065e-10	-1.37562	-1.12799
205527965	chr1:205527965:G:C	3.11274e-13	-3.68066e-10	-1.36799	8.40309e-08	-3.68066e-10	-1.40073	1.60137e-09	-3.68066e-10	-1.41776
205528324	chr1:205528324:G:A	4.26831e-14	-2.06185	-1.29301	1.6167e-08	-1.76398	-1.28496	2.44935e-10	-1.94884	-1.34655
205528445	chr1:205528445:C:G	2.98273e-13	-3.68066e-10	-1.41066	8.44851e-08	-3.68066e-10	-1.39533	1.72182e-09	-3.68066e-10	-1.34524
205528471	chr1:205528471:C:T	3.63259e-14	-2.14974	-1.3664	1.10119e-08	-2.07021	-1.36272	1.96722e-10	-2.12415	-1.39043
205528634	chr1:205528634:GAGA:G	4.68184e-14	-2.09661	-1.16578	1.18616e-08	-2.13782	-1.22079	2.20572e-10	-2.14879	-1.25136
205528893	chr1:205528893:T:C	6.21617e-14	-2.02596	-0.952968	1.59695e-08	-2.12209	-0.939142	2.87708e-10	-2.14061	-0.993819
205528917	chr1:205528917:C:T	2.91091e-13	-1.43503	-4.18584e-10	1.1648e-07	-1.07419	-4.18584e-10	1.06617e-09	-1.82455	-4.18584e-10
205529215	chr1:205529215:C:G	3.73549e-14	-2.13856	-1.34965	9.97856e-09	-2.14946	-1.38201	1.97735e-10	-2.12052	-1.38893
205529715	chr1:205529715:G:T	5.22985e-14	-2.05233	-1.09937	1.26379e-08	-2.14718	-1.14803	2.13506e-10	-2.15012	-1.28259
205530367	chr1:205530367:G:A	1.69237e-13	-2.12543	0.148057	5.21046e-08	-2.0736	0.194939	9.55748e-10	-2.0774	0.143522
205530449	chr1:205530449:C:G	6.99017e-14	-2.07308	-0.788498	1.9734e-08	-2.0699	-0.779667	3.01178e-10	-2.13036	-0.958319
205530467	chr1:205530467:G:A	1.01905e-13	-2.1458	-0.338823	3.4236e-08	-2.01323	-0.285399	6.16632e-10	-2.02731	-0.344792
205530483	chr1:205530483:C:T	1.46253e-13	-2.13006	0.0067293	7.36922e-08	-1.60735	0.0753346	1.31041e-09	-1.64879	0.0305114
205530532	chr1:205530532:C:T	4.60339e-14	-2.03618	-1.24312	1.32729e-08	-1.96402	-1.28217	2.50979e-10	-1.91561	-1.3554
205530573	chr1:205530573:T:C	1.44111e-13	-2.13494	-0.00314848	7.10219e-08	-1.63259	0.0636716	1.26484e-09	-1.67285	0.0191792
205530894	chr1:205530894:C:A	1.51594e-13	-2.08746	-4.18584e-10	6.29809e-08	-1.68908	-4.18584e-10	1.19764e-09	-1.70827	-4.18584e-10
205531075	chr1:205531075:A:T	1.74365e-13	-2.14982	0.202304	6.07981e-08	-1.94449	0.220144	1.08225e-09	-1.95663	0.147053
205531214	chr1:205531214:C:T	4.2639e-14	-2.14715	-1.20874	1.17745e-08	-2.1499	-1.21607	2.38419e-10	-2.13441	-1.18793
205531273	chr1:205531273:G:A	3.05392e-13	-3.68066e-10	-1.38707	8.42227e-08	-3.68066e-10	-1.39845	1.59477e-09	-3.68066e-10	-1.42189
205531458	chr1:205531458:C:G	2.73698e-13	-1.49664	-4.18584e-10	9.56636e-08	-1.27107	-4.18584e-10	1.71269e-09	-1.35056	-4.18584e-10
205531591	chr1:205531591:T:A	4.27597e-14	-1.91853	-1.43455	1.19844e-08	-1.91498	-1.43333	1.99438e-10	-2.09746	-1.40342
205531701	chr1:205531701:C:T	3.59424e-14	-2.14527	-1.38148	1.21109e-08	-1.95526	-1.38254	2.21624e-10	-2.04002	-1.35538
205532045	chr1:205532045:C:T	7.18855e-14	-1.4583	-1.37529	4.16159e-08	-0.724218	-1.37921	5.35294e-10	-1.09179	-1.42177
205532053	chr1:205532053:T:C	4.24002e-14	-1.97774	-1.38377	1.02389e-08	-2.12714	-1.37857	1.98238e-10	-2.10962	-1.39729
205532341	chr1:205532341:A:G	8.39572e-14	-2.12512	-0.553245	3.05349e-08	-1.93118	-0.481866	5.9758e-10	-2.02642	-0.377071
205532393	chr1:205532393:A:G	8.56517e-14	-2.14664	-0.511744	2.57436e-08	-2.10396	-0.479762	5.4157e-10	-2.13827	-0.363631
205532459	chr1:205532459:C:T	2.94044e-13	-3.68066e-10	-1.42494	8.16005e-08	-3.68066e-10	-1.43007	1.57052e-09	-3.68066e-10	-1.43722
205532478	chr1:205532478:T:C	4.31963e-13	-3.68066e-10	-1.04033	1.12399e-07	-3.68066e-10	-1.10985	2.19379e-09	-3.68066e-10	-1.10299
205532715	chr1:205532715:A:G	1.30598e-13	-2.0935	-0.143042	4.94902e-08	-1.84902	-0.081112	1.03314e-09	-1.95458	0.0985654
205533138	chr1:205533138:C:T	3.07136e-13	-3.68066e-10	-1.38138	8.53996e-08	-3.68066e-10	-1.38457	1.59197e-09	-3.68066e-10	-1.42365
205533639	chr1:205533639:TGCC:T	1.59084e-13	-2.13943	0.100192	4.28213e-08	-2.13839	0.0635131	8.65786e-10	-2.11628	0.083545
205533675	chr1:205533675:G:C	1.51083e-13	-2.09084	-4.18584e-10	6.21684e-08	-1.70206	-4.18584e-10	1.17574e-09	-1.72672	-4.18584e-10
205533715	chr1:205533715:C:T	1.65469e-13	-1.99988	-4.18584e-10	4.11258e-08	-2.11527	-4.18584e-10	8.29629e-10	-2.0754	-4.18584e-10
205534040	chr1:205534040:T:C	8.69536e-14	-2.15012	-0.493173	2.57622e-08	-2.12521	-0.457788	5.46887e-10	-2.1477	-0.344438
205534639	chr1:205534639:C:T	3.98289e-14	-2.06961	-1.35446	1.6442e-08	-1.6488	-1.38327	3.03059e-10	-1.67606	-1.40639
205534749	chr1:205534749:A:G	1.29075e-13	-1.9929	-0.255379	3.31388e-08	-2.04711	-0.284097	5.3586e-10	-1.84706	-0.665448
205535031	chr1:205535031:T:C	3.48058e-14	-2.14874	-1.41014	9.60384e-09	-2.14705	-1.4227	1.87414e-10	-2.12752	-1.43554
205535300	chr1:205535300:G:A	3.79197e-14	-2.08083	-1.39237	9.92719e-09	-2.14146	-1.39517	1.92167e-10	-2.10354	-1.43447
205535367	chr1:205535367:C:T	3.15088e-13	-3.68066e-10	-1.35581	8.92318e-08	-3.68066e-10	-1.34067	1.64472e-09	-3.68066e-10	-1.39105
205535799	chr1:205535799:C:T	1.03564e-12	-3.68066e-10	-0.165896	2.97629e-07	-3.68066e-10	-0.136063	5.49377e-09	-3.68066e-10	-0.185006
205536349	chr1:205536349:G:A	3.71048e-14	-2.0627	-1.43222	9.47796e-09	-2.14884	-1.43411	1.83859e-10	-2.14497	-1.43723
205536569	chr1:205536569:AT:A	1.85215e-13	-1.88715	-4.18584e-10	9.6984e-08	-1.25736	-4.18584e-10	1.82079e-09	-1.28935	-4.18584e-10
205536674	chr1:205536674:T:C	1.49535e-13	-2.10114	-4.18584e-10	4.2619e-08	-2.07961	-4.18584e-10	8.3851e-10	-2.06475	-4.18584e-10
205536707	chr1:205536707:T:C	3.7681e-13	-3.68066e-10	-1.17693	1.0439e-07	-3.68066e-10	-1.18378	1.85582e-09	-3.68066e-10	-1.27029
205536935	chr1:205536935:G:A	1.53174e-13	-0.93782	-1.13928	1.18854e-07	0.0826793	-1.1367	1.55504e-09	-0.233443	-1.21368
205537255	chr1:205537255:C:A	7.2271e-14	-1.59051	-1.23773	1.34895e-08	-2.01878	-1.21121	2.93955e-10	-2.02161	-1.09134
205537824	chr1:205537824:A:G	4.93995e-14	-2.1501	-1.05863	1.32987e-08	-2.14999	-1.09425	2.48171e-10	-2.11598	-1.16628
205537833	chr1:205537833:A:G	3.39599e-14	-2.1493	-1.43419	9.84292e-09	-2.11118	-1.43398	1.85502e-10	-2.14285	-1.43046
205537922	chr1:205537922:G:A	7.10108e-14	-1.60425	-1.24158	1.33337e-08	-2.02576	-1.21585	2.90482e-10	-2.02828	-1.09656
205538207	chr1:205538207:C:A	3.5401e-14	-2.10855	-1.43338	9.80938e-09	-2.11302	-1.43555	2.09248e-10	-2.02369	-1.42916
205538559	chr1:205538559:T:C	4.94928e-14	-1.78797	-1.41887	1.76155e-08	-1.55065	-1.41249	3.99508e-10	-1.40021	-1.40594
205538793	chr1:205538793:C:T	3.53532e-14	-2.10672	-1.43656	9.80868e-09	-2.11135	-1.43729	2.08898e-10	-2.02033	-1.4342
205538919	chr1:205538919:T:C	1.92552e-13	-1.8483	-4.18584e-10	1.04178e-07	-1.18581	-4.18584e-10	1.95092e-09	-1.22032	-4.18584e-10
205538961	chr1:205538961:T:C	3.9633e-13	-3.68066e-10	-1.12642	1.09578e-07	-3.68066e-10	-1.13527	1.93216e-09	-3.68066e-10	-1.22998
205539234	chr1:205539234:G:T	3.65048e-14	-2.08308	-1.42814	1.00892e-08	-2.08873	-1.43171	2.19994e-10	-1.98082	-1.42196
205539362	chr1:205539362:C:T	3.52998e-14	-2.10823	-1.43656	9.79521e-09	-2.11273	-1.43729	2.0837e-10	-2.02288	-1.43418
205539452	chr1:205539452:T:C	5.03745e-14	-1.9372	-1.25199	1.35347e-08	-1.95126	-1.2754	2.94342e-10	-1.82432	-1.28731
205539688	chr1:205539688:G:A	1.01428e-12	-3.68066e-10	-0.186738	2.92661e-07	-3.68066e-10	-0.152895	5.39433e-09	-3.68066e-10	-0.203272
205539725	chr1:205539725:GCCAA:G	3.4596e-14	-2.1336	-1.43133	9.65665e-09	-2.13678	-1.42749	1.98336e-10	-2.07178	-1.43464
205539746	chr1:205539746:C:T	3.10074e-13	-3.68066e-10	-1.37186	8.4426e-08	-3.68066e-10	-1.39603	1.59181e-09	-3.68066e-10	-1.42375
205539747	chr1:205539747:C:T	3.39484e-14	-2.14676	-1.43707	9.92096e-09	-2.10009	-1.43717	1.85455e-10	-2.13758	-1.43598
205539899	chr1:205539899:C:T	3.75308e-14	-2.13703	-1.34648	1.1142e-08	-2.07525	-1.34594	2.08653e-10	-2.12191	-1.33379
205540137	chr1:205540137:G:C	6.86096e-14	-1.6885	-1.19173	2.38826e-08	-1.44838	-1.21038	5.7483e-10	-1.23118	-1.21112
205540264	chr1:205540264:T:TAG	3.0506e-13	-3.68066e-10	-1.38816	8.33637e-08	-3.68066e-10	-1.4087	1.5811e-09	-3.68066e-10	-1.4305
205540570	chr1:205540570:G:A	1.85967e-13	-1.8831	-4.18584e-10	9.79187e-08	-1.24777	-4.18584e-10	1.83485e-09	-1.28166	-4.18584e-10
205540594	chr1:205540594:G:A	3.52277e-14	-2.10998	-1.43686	9.77743e-09	-2.11457	-1.43726	2.08315e-10	-2.0225	-1.43482
205540681	chr1:205540681:G:A	3.42319e-14	-2.13835	-1.43716	9.53404e-09	-2.13973	-1.43731	2.01263e-10	-2.0612	-1.43056
205540806	chr1:205540806:C:T	5.80445e-14	-2.12042	-0.927041	1.59828e-08	-2.13273	-0.927664	3.42966e-10	-2.09091	-0.867839
205540890	chr1:205540890:C:T	9.36222e-13	-3.68066e-10	-0.266816	2.7098e-07	-3.68066e-10	-0.229864	5.04204e-09	-3.68066e-10	-0.27081
205541114	chr1:205541114:C:T	3.60715e-14	-2.0923	-1.43087	9.98491e-09	-2.09786	-1.43298	2.16367e-10	-1.99274	-1.42666
205541248	chr1:205541248:G:A	3.7578e-14	-2.04659	-1.43566	1.03974e-08	-2.05364	-1.43672	2.54332e-10	-1.82526	-1.43248
205542260	chr1:205542260:G:A	1.09354e-12	-3.68066e-10	-0.111497	3.17491e-07	-3.68066e-10	-0.0714608	5.84987e-09	-3.68066e-10	-0.122202
205542426	chr1:205542426:C:T	4.20729e-14	-1.94497	-1.42429	1.38517e-08	-1.77602	-1.42748	3.42135e-10	-1.54487	-1.4163
205542620	chr1:205542620:A:G	4.0368e-14	-1.98947	-1.42116	1.30783e-08	-1.83705	-1.4239	3.17856e-10	-1.62326	-1.41151
205543190	chr1:205543190:A:G	4.06452e-14	-1.97944	-1.42435	1.32256e-08	-1.82287	-1.42689	3.22292e-10	-1.60582	-1.4151
205543350	chr1:205543350:T:C	6.43026e-14	-1.64898	-1.29608	3.64108e-08	-0.913843	-1.3232	5.68662e-10	-1.09219	-1.3609
205543464	chr1:205543464:A:G	1.9063e-13	-1.85833	-4.18584e-10	1.02448e-07	-1.20255	-4.18584e-10	1.92045e-09	-1.23606	-4.18584e-10
205543563	chr1:205543563:T:C	3.58956e-14	-2.12808	-1.39998	9.894e-09	-2.13133	-1.40866	2.09163e-10	-2.05623	-1.39703
205543789	chr1:205543789:A:G	3.61571e-14	-2.10732	-1.41347	9.97217e-09	-2.11212	-1.41999	2.14534e-10	-2.01795	-1.40996
205544054	chr1:205544054:T:A	3.6368e-14	-2.10268	-1.4123	1.00279e-08	-2.10768	-1.41886	2.16639e-10	-2.00945	-1.4087
205544256	chr1:205544256:T:C	9.13308e-14	-1.48423	-1.10994	3.47354e-08	-1.18445	-1.0997	7.62058e-10	-1.14335	-1.017
205544734	chr1:205544734:T:G	3.45649e-14	-2.12911	-1.43672	9.63237e-09	-2.13062	-1.43616	2.07401e-10	-2.03886	-1.42286
205544866	chr1:205544866:C:T	3.06337e-13	-3.68066e-10	-1.38398	8.31324e-08	-3.68066e-10	-1.41147	1.58068e-09	-3.68066e-10	-1.43076
205544961	chr1:205544961:A:G	3.15295e-13	-3.68066e-10	-1.35516	8.52384e-08	-3.68066e-10	-1.38646	1.5997e-09	-3.68066e-10	-1.41881
205545019	chr1:205545019:C:T	1.0853e-12	-3.68066e-10	-0.119054	3.15099e-07	-3.68066e-10	-0.0790244	5.8069e-09	-3.68066e-10	-0.129573
205545098	chr1:205545098:G:A	3.65532e-14	-2.11441	-1.39548	1.00378e-08	-2.11845	-1.40711	2.15192e-10	-2.02859	-1.39626
205545194	chr1:205545194:G:A	3.69626e-14	-2.09492	-1.40384	1.01884e-08	-2.09983	-1.41083	2.21993e-10	-1.99587	-1.39786
205545431	chr1:205545431:G:A	3.23119e-13	-3.68066e-10	-1.33065	8.99435e-08	-3.68066e-10	-1.33273	1.65976e-09	-3.68066e-10	-1.38195
205545618	chr1:205545618:A:G	3.69778e-14	-2.09599	-1.40236	1.01905e-08	-2.10091	-1.40954	2.21887e-10	-1.99802	-1.39619
205546160	chr1:205546160:C:A	3.45203e-14	-2.13163	-1.43549	9.60453e-09	-2.13314	-1.43653	2.04139e-10	-2.04428	-1.43329
205546264	chr1:205546264:C:CTGGGG	1.42651e-13	-2.14827	-4.18584e-10	3.97501e-08	-2.1493	-4.18584e-10	7.70359e-10	-2.14952	-4.18584e-10
205546708	chr1:205546708:C:G	3.463e-14	-2.13929	-1.42466	1.03114e-08	-2.07591	-1.42275	1.91436e-10	-2.12332	-1.4185
205546761	chr1:205546761:A:T	4.22545e-13	-3.68066e-10	-1.06237	1.07737e-07	-3.68066e-10	-1.15221	2.04872e-09	-3.68066e-10	-1.17141
205546793	chr1:205546793:C:T	3.44983e-14	-2.13205	-1.43571	9.5986e-09	-2.13363	-1.43666	2.03918e-10	-2.04556	-1.4331
205546827	chr1:205546827:A:G	3.45264e-14	-2.13039	-1.43655	9.60899e-09	-2.13206	-1.43715	2.05101e-10	-2.04155	-1.43132
205547569	chr1:205547569:A:G	3.47348e-14	-2.1236	-1.43733	9.67013e-09	-2.12582	-1.43705	2.0931e-10	-2.02665	-1.42591
205547619	chr1:205547619:G:A	7.86557e-14	-2.13027	-0.613317	2.14349e-08	-2.14006	-0.626825	4.55879e-10	-2.10619	-0.567963
205547647	chr1:205547647:A:G	3.95868e-13	-3.68066e-10	-1.12759	1.05308e-07	-3.68066e-10	-1.17502	1.81452e-09	-3.68066e-10	-1.2928
205547679	chr1:205547679:C:G	4.67412e-14	-2.14907	-1.11497	1.26712e-08	-2.14999	-1.14259	2.41502e-10	-2.10591	-1.20359
205547741	chr1:205547741:G:T	3.43602e-14	-2.13447	-1.4373	9.57097e-09	-2.13593	-1.43724	2.03976e-10	-2.05114	-1.42723
205547799	chr1:205547799:C:T	3.45837e-14	-2.14674	-1.41854	9.71442e-09	-2.1373	-1.421	1.89494e-10	-2.11566	-1.43636
205547970	chr1:205547970:C:T	2.90462e-13	-3.68066e-10	-1.43719	8.11363e-08	-3.68066e-10	-1.43578	1.5706e-09	-3.68066e-10	-1.43716
205548042	chr1:205548042:A:T	3.43255e-14	-2.13545	-1.43733	9.56417e-09	-2.13678	-1.43711	2.03657e-10	-2.05363	-1.4263
205548072	chr1:205548072:G:A	3.63354e-13	-3.68066e-10	-1.21329	1.07705e-07	-3.68066e-10	-1.15251	2.17936e-09	-3.68066e-10	-1.10959
205548171	chr1:205548171:T:C	4.51284e-14	-2.12324	-1.17592	1.34661e-08	-2.03189	-1.19985	2.66105e-10	-1.96597	-1.24651
205548300	chr1:205548300:G:A	1.1975e-12	-3.68066e-10	-0.0206806	3.48063e-07	-3.68066e-10	0.020474	6.46931e-09	-3.68066e-10	-0.0215521
205548482	chr1:205548482:A:G	3.42059e-14	-2.13903	-1.43724	9.52808e-09	-2.14034	-1.43733	2.01717e-10	-2.06208	-1.42743
205548510	chr1:205548510:G:A	3.25493e-13	-3.68066e-10	-1.32333	9.05779e-08	-3.68066e-10	-1.3257	1.66766e-09	-3.68066e-10	-1.3772
205548627	chr1:205548627:T:C	4.50532e-14	-2.12351	-1.17731	1.34404e-08	-2.03247	-1.20117	2.65596e-10	-1.9667	-1.2477
205548702	chr1:205548702:A:G	3.54032e-14	-2.1111	-1.43076	9.90427e-09	-2.11448	-1.42446	2.17408e-10	-2.01417	-1.40043
205548726	chr1:205548726:T:C	1.86768e-13	-1.8788	-4.18584e-10	9.8258e-08	-1.24431	-4.18584e-10	1.84793e-09	-1.27456	-4.18584e-10
205549043	chr1:205549043:A:C	2.90501e-13	-3.68066e-10	-1.43706	8.11734e-08	-3.68066e-10	-1.43532	1.57077e-09	-3.68066e-10	-1.43705
205549286	chr1:205549286:T:C	7.50276e-14	-1.43002	-1.36079	1.28286e-08	-1.93848	-1.34176	2.68518e-10	-1.9445	-1.25896
205549477	chr1:205549477:G:A	3.41378e-14	-2.14137	-1.43689	1.01148e-08	-2.08121	-1.4367	1.87592e-10	-2.12629	-1.43582
205549636	chr1:205549636:C:T	2.90865e-13	-3.68066e-10	-1.43581	8.10326e-08	-3.68066e-10	-1.43706	1.57064e-09	-3.68066e-10	-1.43714
205549637	chr1:205549637:G:A	1.85278e-13	-1.88681	-4.18584e-10	9.67236e-08	-1.26005	-4.18584e-10	1.81951e-09	-1.29005	-4.18584e-10
205549848	chr1:205549848:G:A	3.10139e-13	-3.68066e-10	-1.37165	8.48416e-08	-3.68066e-10	-1.39112	1.59281e-09	-3.68066e-10	-1.42312
205550723	chr1:205550723:G:A	2.95744e-13	-3.68066e-10	-1.41917	8.17831e-08	-3.68066e-10	-1.42784	1.57693e-09	-3.68066e-10	-1.43314
205550748	chr1:205550748:G:A	1.83044e-13	-1.89894	-4.18584e-10	9.44196e-08	-1.28416	-4.18584e-10	1.77776e-09	-1.31327	-4.18584e-10
205551209	chr1:205551209:AT:A	3.54798e-14	-2.10689	-1.43281	9.91654e-09	-2.11028	-1.42742	2.1801e-10	-2.00605	-1.40578
205551804	chr1:205551804:T:A	3.33186e-13	-3.68066e-10	-1.29997	9.58293e-08	-3.68066e-10	-1.26934	1.99179e-09	-3.68066e-10	-1.19959
205551806	chr1:205551806:T:A	3.89536e-13	-3.68066e-10	-1.14371	1.03013e-07	-3.68066e-10	-1.19705	1.82237e-09	-3.68066e-10	-1.28848
205551833	chr1:205551833:ATATATAGTTATATGTG:A	6.7383e-13	-3.68066e-10	-0.59569	1.69844e-07	-3.68066e-10	-0.69703	2.89414e-09	-3.68066e-10	-0.825933
205552117	chr1:205552117:T:C	3.01261e-13	-3.68066e-10	-1.40069	8.25701e-08	-3.68066e-10	-1.41826	1.57183e-09	-3.68066e-10	-1.43638
205552516	chr1:205552516:G:A	3.09699e-13	-3.68066e-10	-1.37307	8.82289e-08	-3.68066e-10	-1.35198	1.68202e-09	-3.68066e-10	-1.36863
205552556	chr1:205552556:T:C	3.47681e-13	-3.68066e-10	-1.25738	9.32433e-08	-3.68066e-10	-1.2967	1.71646e-09	-3.68066e-10	-1.34836
205553059	chr1:205553059:T:C	1.12535e-12	-3.68066e-10	-0.0828183	3.27781e-07	-3.68066e-10	-0.0395644	6.03445e-09	-3.68066e-10	-0.0911364
205553598	chr1:205553598:G:C	4.65629e-14	-2.14081	-1.12705	1.25943e-08	-2.14428	-1.15438	2.46718e-10	-2.07582	-1.21231
205553698	chr1:205553698:G:A	3.42288e-13	-3.68066e-10	-1.27301	9.28331e-08	-3.68066e-10	-1.30111	1.77298e-09	-3.68066e-10	-1.31596
205554079	chr1:205554079:G:A	3.14271e-13	-3.68066e-10	-1.35841	9.00018e-08	-3.68066e-10	-1.33208	1.71415e-09	-3.68066e-10	-1.34971
205554218	chr1:205554218:A:G	3.3264e-13	-3.68066e-10	-1.30161	8.82274e-08	-3.68066e-10	-1.35199	1.60943e-09	-3.68066e-10	-1.41274
205554686	chr1:205554686:CAGAAAGCCACATATTGTATG:C	2.9398e-13	-3.68066e-10	-1.42516	8.20847e-08	-3.68066e-10	-1.42416	1.62058e-09	-3.68066e-10	-1.40584
205554778	chr1:205554778:C:T	7.09601e-14	-2.10092	-0.74563	1.91925e-08	-2.1169	-0.760484	4.13489e-10	-2.06565	-0.706096
205554978	chr1:205554978:A:G	3.87678e-14	-2.12882	-1.32226	1.05884e-08	-2.12833	-1.34382	2.12478e-10	-2.0597	-1.37784
205555099	chr1:205555099:T:G	3.28477e-13	-3.68066e-10	-1.3142	9.08686e-08	-3.68066e-10	-1.32249	1.68936e-09	-3.68066e-10	-1.36427
205555206	chr1:205555206:A:G	3.47195e-14	-2.12436	-1.43701	1.05269e-08	-2.04092	-1.43706	1.92474e-10	-2.09929	-1.43713
205555467	chr1:205555467:G:A	3.55415e-14	-2.10362	-1.43435	9.91552e-09	-2.10745	-1.43036	2.18111e-10	-2.00002	-1.41135
205555529	chr1:205555529:T:C	2.66182e-13	-1.52449	-4.18584e-10	7.96464e-08	-1.45431	-4.18584e-10	1.3776e-09	-1.56828	-4.18584e-10
205555965	chr1:205555965:G:A	6.75925e-14	-1.83306	-1.06211	2.03462e-08	-1.70477	-1.11424	3.95281e-10	-1.61149	-1.20529
205556310	chr1:205556310:A:G	4.19926e-14	-2.14285	-1.22832	1.15664e-08	-2.14196	-1.24185	2.23761e-10	-2.08268	-1.30312
205556624	chr1:205556624:G:A	7.11206e-14	-1.4771	-1.36719	1.24086e-08	-1.9652	-1.34832	2.59703e-10	-1.96952	-1.26732
205556670	chr1:205556670:C:T	5.1168e-14	-1.73664	-1.43691	1.82955e-08	-1.48803	-1.43723	4.21973e-10	-1.31427	-1.43716
205556799	chr1:205556799:C:T	3.03674e-13	-3.68066e-10	-1.39271	8.65644e-08	-3.68066e-10	-1.37102	1.77408e-09	-3.68066e-10	-1.31534
205557069	chr1:205557069:A:G	3.88275e-14	-2.12647	-1.32307	1.05896e-08	-2.12576	-1.34628	2.13005e-10	-2.05497	-1.3801
205557133	chr1:205557133:T:C	1.76844e-13	-1.9334	-4.18584e-10	8.8489e-08	-1.34903	-4.18584e-10	1.66773e-09	-1.37716	-4.18584e-10
205557151	chr1:205557151:A:C	3.0768e-13	-3.68066e-10	-1.37961	8.75663e-08	-3.68066e-10	-1.35951	1.67071e-09	-3.68066e-10	-1.37537
205557231	chr1:205557231:T:C	3.09392e-13	-3.68066e-10	-1.37406	8.50565e-08	-3.68066e-10	-1.38859	1.60641e-09	-3.68066e-10	-1.41462
205557509	chr1:205557509:G:A	8.3383e-14	-1.39952	-1.28571	1.39947e-08	-1.93713	-1.2561	3.06167e-10	-1.93326	-1.13899
205557936	chr1:205557936:A:C	1.53763e-13	-2.07326	-4.18584e-10	4.06131e-08	-2.12782	-4.18584e-10	7.8714e-10	-2.12797	-4.18584e-10
205558641	chr1:205558641:C:T	3.39252e-13	-3.68066e-10	-1.28193	9.09462e-08	-3.68066e-10	-1.32164	1.67262e-09	-3.68066e-10	-1.37423
205558651	chr1:205558651:C:T	3.33553e-13	-3.68066e-10	-1.29886	9.4484e-08	-3.68066e-10	-1.28348	2.04792e-09	-3.68066e-10	-1.1718
205558786	chr1:205558786:T:C	3.56589e-14	-2.10154	-1.43313	9.9617e-09	-2.10508	-1.42808	2.19901e-10	-1.99619	-1.40701
205559231	chr1:205559231:C:T	2.90993e-13	-3.68066e-10	-1.43537	8.10256e-08	-3.68066e-10	-1.43714	1.58261e-09	-3.68066e-10	-1.42954
205559398	chr1:205559398:AAAAATGAG:A	6.55592e-14	-1.69205	-1.23366	2.2875e-08	-1.45531	-1.24656	5.57317e-10	-1.22198	-1.25127
205559506	chr1:205559506:G:T	4.85272e-14	-1.96674	-1.2598	1.09956e-08	-2.1457	-1.28872	2.15287e-10	-2.00258	-1.42183
205559842	chr1:205559842:C:T	3.06777e-13	-3.68066e-10	-1.38255	8.7265e-08	-3.68066e-10	-1.36296	1.66635e-09	-3.68066e-10	-1.37798
205560175	chr1:205560175:C:T	3.45794e-14	-2.12817	-1.43724	1.04481e-08	-2.04827	-1.43722	1.91765e-10	-2.10442	-1.43568
205561946	chr1:205561946:CA:C	1.4238e-13	-2.15017	-4.18584e-10	3.97262e-08	-2.1499	-4.18584e-10	7.70842e-10	-2.14889	-4.18584e-10
205562390	chr1:205562390:A:G	7.56608e-14	-2.09671	-0.685693	2.04821e-08	-2.11346	-0.698891	4.43724e-10	-2.05955	-0.64162
205562553	chr1:205562553:T:C	2.95316e-13	-3.68066e-10	-1.42062	8.34011e-08	-3.68066e-10	-1.40825	1.63511e-09	-3.68066e-10	-1.39691
205562890	chr1:205562890:C:G	1.18411e-13	-1.32767	-1.00684	1.95619e-08	-1.88276	-0.975572	4.37399e-10	-1.88995	-0.825576
205562909	chr1:205562909:T:C	3.4127e-13	-3.68066e-10	-1.27599	9.17787e-08	-3.68066e-10	-1.31253	1.695e-09	-3.68066e-10	-1.36094
205563289	chr1:205563289:C:T	1.77041e-13	-1.93228	-4.18584e-10	8.88056e-08	-1.34546	-4.18584e-10	1.67755e-09	-1.37129	-4.18584e-10
205563569	chr1:205563569:G:A	3.1401e-13	-3.68066e-10	-1.35924	8.61168e-08	-3.68066e-10	-1.37621	1.61709e-09	-3.68066e-10	-1.40799
205563748	chr1:205563748:C:T	1.20311e-13	-1.38464	-0.933948	2.03997e-08	-1.91611	-0.900278	4.61265e-10	-1.92252	-0.739882
205563877	chr1:205563877:A:G	3.66933e-14	-2.10344	-1.40263	1.1401e-08	-2.00478	-1.39343	2.04257e-10	-2.0837	-1.3933
205563954	chr1:205563954:T:C	3.6478e-14	-2.10632	-1.40564	1.13011e-08	-2.01018	-1.39683	2.02861e-10	-2.08708	-1.39677
205564150	chr1:205564150:T:C	1.80028e-13	-1.91556	-4.18584e-10	9.1761e-08	-1.31272	-4.18584e-10	1.73306e-09	-1.33873	-4.18584e-10
205564211	chr1:205564211:G:A	5.10811e-14	-2.08035	-1.0949	2.40216e-08	-1.53944	-1.11351	3.32068e-10	-1.80171	-1.18932
205564990	chr1:205564990:G:A	4.54862e-14	-2.05731	-1.23395	1.1802e-08	-2.14742	-1.21622	3.88994e-10	-2.0782	-0.754614
205565001	chr1:205565001:C:T	5.55633e-14	-2.15007	-0.941079	1.48739e-08	-2.14095	-0.991353	2.58552e-10	-2.06759	-1.17368
205565196	chr1:205565196:AC:A	1.95601e-13	-1.49481	-0.337784	5.01683e-08	-1.47364	-0.442888	5.39332e-10	-1.91085	-0.595198
205565226	chr1:205565226:T:C	8.32855e-13	-3.68066e-10	-0.383808	2.84863e-07	-3.68066e-10	-0.179902	4.88812e-09	-3.68066e-10	-0.301813
205565291	chr1:205565291:C:T	1.18551e-13	-1.06098	-1.27235	2.23085e-08	-1.42775	-1.29919	7.53933e-10	-0.931558	-1.23951
205565854	chr1:205565854:G:A	8.71025e-13	-0.338997	-4.18584e-10	3.46206e-07	0.0151239	-4.18584e-10	5.23608e-09	-0.233048	-4.18584e-10
205565964	chr1:205565964:G:A	3.21824e-13	-3.68066e-10	-1.33466	9.12237e-08	-3.68066e-10	-1.31859	1.71953e-09	-3.68066e-10	-1.34657
205566505	chr1:205566505:T:C	6.01329e-14	-1.62393	-1.38818	2.08719e-08	-1.39975	-1.39375	4.08758e-10	-1.35567	-1.42758
205566556	chr1:205566556:C:T	4.59382e-14	-2.10725	-1.17412	1.24205e-08	-2.12143	-1.19113	2.62173e-10	-2.10081	-1.12656
205566697	chr1:205566697:C:T	3.49052e-13	-3.68066e-10	-1.25345	9.67952e-08	-3.68066e-10	-1.25931	1.80842e-09	-3.68066e-10	-1.29617
205567201	chr1:205567201:G:A	7.17981e-13	-3.68066e-10	-0.532226	2.00169e-07	-3.68066e-10	-0.532747	3.76358e-09	-3.68066e-10	-0.56325
205567580	chr1:205567580:C:G	5.97725e-14	-2.11831	-0.899807	1.63445e-08	-2.11243	-0.925591	3.5928e-10	-2.08618	-0.826091
205567617	chr1:205567617:TTTTTC:T	8.48576e-13	-3.68066e-10	-0.365108	2.56762e-07	-3.68066e-10	-0.283759	4.20066e-09	-3.68066e-10	-0.45338
205567619	chr1:205567619:TTTC:T	2.85285e-13	-1.45518	-4.18584e-10	1.68931e-07	-0.702418	-4.18584e-10	3.16201e-09	-0.737414	-4.18584e-10
205567620	chr1:205567620:TTC:T	1.52476e-13	-2.08166	-4.18584e-10	4.36382e-08	-2.05598	-4.18584e-10	8.60414e-10	-2.03896	-4.18584e-10
205567621	chr1:205567621:TC:T	1.47278e-13	-2.11634	-4.18584e-10	4.22249e-08	-2.0889	-4.18584e-10	8.37319e-10	-2.06617	-4.18584e-10
205567665	chr1:205567665:T:C	3.93076e-14	-2.14227	-1.29498	1.1623e-08	-2.0675	-1.31142	2.45678e-10	-2.02617	-1.26619
205567871	chr1:205567871:A:C	3.69616e-13	-3.68066e-10	-1.1962	1.0634e-07	-3.68066e-10	-1.16527	1.93906e-09	-3.68066e-10	-1.22642
205567883	chr1:205567883:A:T	1.4459e-13	-2.13476	-4.18584e-10	4.09346e-08	-2.11993	-4.18584e-10	7.99968e-10	-2.1118	-4.18584e-10
205568177	chr1:205568177:G:A	3.6875e-13	-3.68066e-10	-1.19855	1.02999e-07	-3.68066e-10	-1.19719	2.04344e-09	-3.68066e-10	-1.17399
205568730	chr1:205568730:G:A	9.17074e-14	-1.16282	-1.42725	3.77367e-08	-0.771476	-1.4298	4.14855e-10	-1.45405	-1.3144
205569457	chr1:205569457:A:G	3.38712e-13	-3.68066e-10	-1.28352	9.25729e-08	-3.68066e-10	-1.30391	1.68643e-09	-3.68066e-10	-1.36601
205569822	chr1:205569822:T:C	3.27827e-13	-1.31618	-4.18584e-10	3.39703e-07	-0.00383674	-4.18584e-10	6.05249e-09	-0.0881507	-4.18584e-10
205570020	chr1:205570020:C:T	7.07506e-14	-2.14498	-0.704524	1.94928e-08	-2.14771	-0.714152	3.78131e-10	-1.91936	-0.941781
205570853	chr1:205570853:A:G	4.27146e-13	-3.68066e-10	-1.05154	1.18947e-07	-3.68066e-10	-1.05323	2.16502e-09	-3.68066e-10	-1.11619
205570961	chr1:205570961:C:T	1.51479e-13	-2.08822	-4.18584e-10	4.28365e-08	-2.07452	-4.18584e-10	8.32873e-10	-2.07149	-4.18584e-10
205571046	chr1:205571046:G:A	5.46998e-14	-2.1319	-0.974908	1.47716e-08	-2.13025	-1.00895	2.57085e-10	-2.08525	-1.16172
205571047	chr1:205571047:C:A	5.50265e-14	-2.13346	-0.967392	1.48514e-08	-2.13191	-1.00191	2.59375e-10	-2.08216	-1.15595
205571232	chr1:205571232:A:G	2.92474e-13	-3.68066e-10	-1.43029	8.19222e-08	-3.68066e-10	-1.42614	1.57189e-09	-3.68066e-10	-1.43634
205571290	chr1:205571290:T:C	3.98579e-14	-1.99913	-1.42422	1.48582e-08	-1.70377	-1.42959	2.05584e-10	-2.03431	-1.43621
205572046	chr1:205572046:G:A	7.62586e-13	-3.68066e-10	-0.471952	2.09298e-07	-3.68066e-10	-0.488148	3.88927e-09	-3.68066e-10	-0.530398
205572280	chr1:205572280:C:T	8.75886e-13	-2.05551	1.72208	3.40202e-07	-1.69418	1.69181	9.40455e-09	-1.61095	1.96352
205572387	chr1:205572387:C:A	1.16627e-13	-1.03565	-1.31404	4.77563e-08	-0.637869	-1.32793	5.18687e-10	-1.3763	-1.16877
205572757	chr1:205572757:G:A	2.28859e-13	-1.59345	-0.0821059	2.19864e-07	-0.374098	-0.0648003	5.88225e-09	-0.286233	0.16955
205572935	chr1:205572935:A:G	1.90113e-13	-1.52336	-0.337688	1.87152e-07	-0.24822	-0.351767	4.71038e-09	-0.152469	-0.186382
205573038	chr1:205573038:C:T	4.61429e-13	-3.68066e-10	-0.974339	1.25204e-07	-3.68066e-10	-1.00196	2.60613e-09	-3.68066e-10	-0.930756
205573039	chr1:205573039:G:A	1.96938e-13	-1.50103	-0.324753	1.97073e-07	-0.209357	-0.338977	4.96341e-09	-0.114457	-0.172071
205573079	chr1:205573079:A:G	4.66725e-13	-3.68066e-10	-0.962928	1.23746e-07	-3.68066e-10	-1.01368	2.12363e-09	-3.68066e-10	-1.13549
205573799	chr1:205573799:C:G	1.95391e-13	-1.55873	-0.274934	1.8682e-07	-0.312082	-0.289681	4.70756e-09	-0.218556	-0.120896
205573909	chr1:205573909:C:A	9.44729e-13	-3.68066e-10	-0.25777	2.62484e-07	-3.68066e-10	-0.261721	4.19358e-09	-3.68066e-10	-0.455067
205574195	chr1:205574195:C:T	9.27784e-12	-0.572447	2.59916	1.4331e-06	-1.00792	2.44361	2.63947e-08	-0.697388	2.08193
205574264	chr1:205574264:C:A	3.75244e-14	-2.06987	-1.41381	1.60931e-08	-1.63751	-1.416	2.04376e-10	-2.04492	-1.4315
205574324	chr1:205574324:A:G	1.20439e-12	-0.984076	0.96914	1.46419e-06	0.494313	0.962838	2.39008e-08	0.38352	0.901772
205574639	chr1:205574639:C:T	5.96197e-14	-1.62909	-1.39159	1.12546e-08	-2.01217	-1.39896	2.168e-10	-2.02973	-1.38767
205574734	chr1:205574734:G:A	3.99977e-14	-2.1392	-1.28064	1.4953e-08	-1.84859	-1.2784	2.4753e-10	-2.10814	-1.17671
205574750	chr1:205574750:G:A	3.44258e-13	-3.68066e-10	-1.26728	9.45717e-08	-3.68066e-10	-1.28255	1.79971e-09	-3.68066e-10	-1.30099
205574884	chr1:205574884:C:CT	4.28039e-13	-1.04945	-4.18584e-10	5.11958e-07	0.406333	-4.18584e-10	9.12627e-09	0.322536	-4.18584e-10
205574936	chr1:205574936:T:C	8.86968e-13	-3.68066e-10	-0.320859	2.46604e-07	-3.68066e-10	-0.324125	3.965e-09	-3.68066e-10	-0.511114
205575222	chr1:205575222:C:T	3.51284e-14	-2.14851	-1.40115	1.04099e-08	-2.08546	-1.40369	1.888e-10	-2.13067	-1.42502
205575406	chr1:205575406:T:G	1.36761e-12	-2.04751	2.15966	5.35291e-07	-1.67658	2.12748	1.51914e-08	-1.59008	2.42219
205575430	chr1:205575430:C:T	5.44169e-13	-3.68066e-10	-0.809408	1.48928e-07	-3.68066e-10	-0.828446	2.80108e-09	-3.68066e-10	-0.858615
205575566	chr1:205575566:G:A	3.99535e-14	-2.13866	-1.28229	1.49868e-08	-1.84476	-1.27998	2.47512e-10	-2.10697	-1.17795
205575839	chr1:205575839:C:T	3.10219e-13	-3.68066e-10	-1.37139	8.64871e-08	-3.68066e-10	-1.37191	1.63588e-09	-3.68066e-10	-1.39644
205575980	chr1:205575980:T:C	1.46641e-13	-2.12068	-4.18584e-10	4.1189e-08	-2.11374	-4.18584e-10	8.00547e-10	-2.11108	-4.18584e-10
205576322	chr1:205576322:C:T	8.53913e-14	-2.07269	-0.588737	2.14544e-08	-2.14621	-0.619763	3.90582e-10	-2.14645	-0.682287
205576857	chr1:205576857:G:A	1.18519e-12	-1.42737	1.39635	2.20122e-07	-1.73075	1.29302	4.03561e-09	-1.56456	1.0711
205576947	chr1:205576947:TTC:T	4.12119e-13	-3.68066e-10	-1.08736	1.0934e-07	-3.68066e-10	-1.13745	1.99049e-09	-3.68066e-10	-1.20024
205577299	chr1:205577299:AC:A	3.57031e-14	-2.11719	-1.41624	1.20705e-08	-1.92352	-1.41763	1.92646e-10	-2.12148	-1.41404
205577399	chr1:205577399:C:T	4.51654e-13	-3.68066e-10	-0.995753	1.21997e-07	-3.68066e-10	-1.02791	2.56526e-09	-3.68066e-10	-0.94656
205577485	chr1:205577485:C:T	6.97021e-13	-3.68066e-10	-0.561853	1.81666e-07	-3.68066e-10	-0.629742	2.97625e-09	-3.68066e-10	-0.797958
205577680	chr1:205577680:C:T	1.02254e-12	-3.68066e-10	-0.178626	2.88494e-07	-3.68066e-10	-0.167235	4.6073e-09	-3.68066e-10	-0.360978
205577835	chr1:205577835:G:A	4.02998e-13	-3.68066e-10	-1.10974	1.07079e-07	-3.68066e-10	-1.15835	1.95588e-09	-3.68066e-10	-1.21778
205578213	chr1:205578213:G:A	1.56607e-13	-2.05493	-4.18584e-10	3.99658e-08	-2.14389	-4.18584e-10	7.89056e-10	-2.12554	-4.18584e-10
205578313	chr1:205578313:G:A	6.8987e-13	-3.68066e-10	-0.572164	1.8014e-07	-3.68066e-10	-0.638178	2.95489e-09	-3.68066e-10	-0.80516
205578683	chr1:205578683:G:A	1.44372e-13	-2.13639	0.000114228	4.47536e-08	-2.00994	-0.0208004	7.88698e-10	-1.86357	-0.262421
205578689	chr1:205578689:CCT:C	4.11029e-14	-1.97679	-1.41579	1.48365e-08	-1.7118	-1.42302	3.04102e-10	-1.64254	-1.43648
205578804	chr1:205578804:C:G	7.36688e-12	-1.14111	2.93719	1.37943e-06	-1.47783	2.87535	2.40879e-08	-1.27202	2.5651
205578967	chr1:205578967:G:T	2.91601e-13	-3.68066e-10	-1.43328	8.10215e-08	-3.68066e-10	-1.43719	1.57034e-09	-3.68066e-10	-1.43733
205579201	chr1:205579201:T:C	4.41704e-14	-1.88485	-1.43576	2.28206e-08	-1.26745	-1.4368	2.7499e-10	-1.74325	-1.43639
205579326	chr1:205579326:CTG:C	8.1961e-14	-2.13672	-0.565705	2.59138e-08	-2.00397	-0.573163	4.8355e-10	-1.86183	-0.753387
205579491	chr1:205579491:G:A	4.8635e-14	-1.89045	-1.33388	2.5598e-08	-1.26625	-1.32314	3.07219e-10	-1.7363	-1.33251
205579649	chr1:205579649:G:A	2.53539e-13	-1.57315	-4.18584e-10	6.7572e-08	-1.61872	-4.18584e-10	1.3868e-09	-1.56162	-4.18584e-10
205579994	chr1:205579994:T:A	4.29188e-14	-2.12915	-1.22021	1.46137e-08	-1.94506	-1.20489	2.32823e-10	-2.11539	-1.2307
205580146	chr1:205580146:C:T	4.26946e-14	-2.12888	-1.22571	1.45441e-08	-1.94378	-1.21095	2.31683e-10	-2.11471	-1.2363
205580805	chr1:205580805:G:A	1.18005e-12	-0.0353556	-4.18584e-10	2.10308e-06	1.81925	-4.18584e-10	3.63289e-08	1.70399	-4.18584e-10
205580870	chr1:205580870:C:T	1.39952e-12	0.135219	-4.18584e-10	2.64102e-06	2.04701	-4.18584e-10	4.55695e-08	1.93062	-4.18584e-10
205581099	chr1:205581099:A:G	4.65766e-13	-3.68066e-10	-0.964985	1.22808e-07	-3.68066e-10	-1.02129	2.28216e-09	-3.68066e-10	-1.0635
205581649	chr1:205581649:C:T	1.61458e-12	-1.26373	1.54189	1.11093e-06	-0.279906	1.46095	5.49571e-09	-1.18115	0.996498
205581770	chr1:205581770:A:G	3.89162e-14	-2.11683	-1.33042	1.35368e-08	-1.90951	-1.31699	2.13118e-10	-2.09907	-1.33546
205581963	chr1:205581963:G:A	3.37908e-13	-3.68066e-10	-1.2859	9.56636e-08	-3.68066e-10	-1.27107	1.79836e-09	-3.68066e-10	-1.30175
205582308	chr1:205582308:T:G	4.19152e-13	-3.68066e-10	-1.07043	1.15531e-07	-3.68066e-10	-1.08237	2.46752e-09	-3.68066e-10	-0.985408
205582367	chr1:205582367:C:T	3.95122e-14	-2.11499	-1.31707	1.38266e-08	-1.90477	-1.30055	2.171e-10	-2.09659	-1.31943
205582710	chr1:205582710:A:T	4.84036e-14	-1.79253	-1.43657	2.23059e-08	-1.29228	-1.43478	3.1161e-10	-1.80195	-1.25267
205582872	chr1:205582872:G:A	3.4676e-12	-3.68066e-10	1.04255	9.51001e-07	-3.68066e-10	1.0256	1.27251e-08	-3.68066e-10	0.654957
205583005	chr1:205583005:C:T	1.15656e-12	-3.68066e-10	-0.0554606	3.18052e-07	-3.68066e-10	-0.069696	5.83742e-09	-3.68066e-10	-0.124332
205583229	chr1:205583229:G:A	2.91597e-13	-3.68066e-10	-1.43329	8.12746e-08	-3.68066e-10	-1.43408	1.57731e-09	-3.68066e-10	-1.4329
205583736	chr1:205583736:G:A	1.11262e-11	-1.26595	3.47433	2.95374e-06	-1.18319	3.34211	6.56993e-08	-0.8867	3.18317
205584208	chr1:205584208:A:G	4.04153e-13	-3.68066e-10	-1.10687	1.11926e-07	-3.68066e-10	-1.11407	2.12606e-09	-3.68066e-10	-1.13435
205584260	chr1:205584260:C:T	1.20358e-12	-0.0156107	-4.18584e-10	2.22533e-06	1.87575	-4.18584e-10	3.81817e-08	1.75374	-4.18584e-10
205584332	chr1:205584332:C:T	4.40001e-14	-2.07973	-1.24475	1.63596e-08	-1.82444	-1.21266	2.4855e-10	-2.05673	-1.224
205584475	chr1:205584475:C:T	3.70641e-12	-3.68066e-10	1.10915	9.80578e-07	-3.68066e-10	1.05623	1.32933e-08	-3.68066e-10	0.69864
205584492	chr1:205584492:G:A	3.52207e-13	-3.68066e-10	-1.24445	9.47144e-08	-3.68066e-10	-1.28104	1.79918e-09	-3.68066e-10	-1.30129
205584565	chr1:205584565:AAG:A	1.67122e-13	-1.98994	-4.18584e-10	6.40395e-08	-1.67241	-4.18584e-10	8.80339e-10	-2.01607	-4.18584e-10
205584575	chr1:205584575:T:C	1.14107e-13	-2.01882	-0.352711	3.82566e-08	-1.77965	-0.407945	7.21442e-10	-1.68672	-0.528407
205584723	chr1:205584723:G:A	3.83998e-13	-3.68066e-10	-1.15803	1.02529e-07	-3.68066e-10	-1.20176	1.94422e-09	-3.68066e-10	-1.22376
205584826	chr1:205584826:G:A	1.29607e-12	0.058426	-4.18584e-10	2.41586e-06	1.9579	-4.18584e-10	4.17115e-08	1.84216	-4.18584e-10
205584967	chr1:205584967:A:C	3.55475e-14	-2.10148	-1.43632	9.94621e-09	-2.09992	-1.43479	1.87137e-10	-2.13815	-1.42638
205585078	chr1:205585078:A:G	3.57904e-13	-3.68066e-10	-1.2284	1.01359e-07	-3.68066e-10	-1.21324	2.0428e-09	-3.68066e-10	-1.1743
205585715	chr1:205585715:C:T	2.49555e-13	-1.58899	-4.18584e-10	1.04809e-07	-1.17977	-4.18584e-10	1.75976e-09	-1.32344	-4.18584e-10
205585769	chr1:205585769:A:G	1.099e-12	-3.68066e-10	-0.10651	3.01362e-07	-3.68066e-10	-0.123596	5.50935e-09	-3.68066e-10	-0.182174
205586017	chr1:205586017:G:A	1.01281e-13	-1.24352	-1.24724	2.43317e-08	-1.38813	-1.252	4.71911e-10	-1.42346	-1.21613
205586233	chr1:205586233:T:C	1.52466e-12	-3.68066e-10	0.220857	4.32565e-07	-3.68066e-10	0.237822	6.78521e-09	-3.68066e-10	0.026125
205586258	chr1:205586258:G:A	6.68139e-13	-3.68066e-10	-0.604171	1.89854e-07	-3.68066e-10	-0.585656	3.19432e-09	-3.68066e-10	-0.727247
205586504	chr1:205586504:C:T	8.09657e-13	-3.68066e-10	-0.412058	2.46276e-07	-3.68066e-10	-0.325456	3.95966e-09	-3.68066e-10	-0.512463
205586638	chr1:205586638:G:A	3.41316e-14	-2.14934	-1.4291	1.03644e-08	-2.06987	-1.42366	2.14489e-10	-2.00643	-1.42169
205586679	chr1:205586679:G:T	4.00544e-14	-2.08321	-1.33522	1.4565e-08	-1.8324	-1.32089	2.20401e-10	-2.05931	-1.34162
205586697	chr1:205586697:C:T	1.00118e-13	-1.29714	-1.20517	4.53341e-08	-0.85983	-1.15802	6.70886e-10	-0.990463	-1.29731
205586899	chr1:205586899:G:A	8.19863e-14	-1.52875	-1.17336	2.17327e-08	-1.60728	-1.14581	2.9716e-10	-1.79843	-1.30367
205587225	chr1:205587225:G:T	4.04439e-14	-2.09604	-1.31271	1.46185e-08	-1.86251	-1.28711	2.2616e-10	-2.07742	-1.29771
205587298	chr1:205587298:T:C	2.01462e-13	-2.13859	0.335517	5.79718e-08	-2.12682	0.354865	8.93507e-10	-2.03293	0.0317043
205587781	chr1:205587781:G:A	1.05832e-12	-3.68066e-10	-0.144231	2.91989e-07	-3.68066e-10	-0.155193	5.32929e-09	-3.68066e-10	-0.215402
205587916	chr1:205587916:A:G	7.28432e-13	-3.68066e-10	-0.517774	2.06754e-07	-3.68066e-10	-0.500381	3.44479e-09	-3.68066e-10	-0.651759
205588378	chr1:205588378:G:A	1.53606e-13	-2.07428	-4.18584e-10	4.19383e-08	-2.09571	-4.18584e-10	8.53128e-10	-2.04747	-4.18584e-10
205588529	chr1:205588529:T:G	1.70708e-13	-1.0879	-0.88081	2.87938e-08	-1.61734	-0.854413	5.56967e-10	-1.40371	-1.07016
205588862	chr1:205588862:C:T	6.89589e-13	-0.572572	-4.18584e-10	1.87722e-07	-0.59695	-4.18584e-10	3.45436e-09	-0.648983	-4.18584e-10
205588934	chr1:205588934:T:C	1.7335e-13	-1.95335	-4.18584e-10	4.63438e-08	-1.99582	-4.18584e-10	8.64823e-10	-2.03385	-4.18584e-10
205588946	chr1:205588946:T:C	9.11579e-13	-3.68066e-10	-0.293489	2.53319e-07	-3.68066e-10	-0.297262	5.67412e-09	-3.68066e-10	-0.152706
205589095	chr1:205589095:G:A	2.92269e-13	-3.68066e-10	-1.43099	8.10895e-08	-3.68066e-10	-1.43636	1.57419e-09	-3.68066e-10	-1.43488
205589133	chr1:205589133:C:T	1.52866e-13	-2.07911	-4.18584e-10	4.45732e-08	-2.03478	-4.18584e-10	8.65308e-10	-2.03329	-4.18584e-10
205589274	chr1:205589274:T:G	4.80263e-14	-2.14298	-1.09394	1.38329e-08	-2.10574	-1.09912	2.68009e-10	-2.0668	-1.13855
205589287	chr1:205589287:G:C	4.90632e-13	-3.68066e-10	-0.912974	1.31951e-07	-3.68066e-10	-0.949479	2.27929e-09	-3.68066e-10	-1.06476
205589547	chr1:205589547:A:G	5.52145e-14	-1.95646	-1.14098	2.11562e-08	-1.63438	-1.1456	3.48601e-10	-1.70958	-1.23287
205589951	chr1:205589951:G:T	3.00168e-13	-3.68066e-10	-1.40433	8.25397e-08	-3.68066e-10	-1.41863	1.57119e-09	-3.68066e-10	-1.43679
205590228	chr1:205590228:G:A	3.77062e-13	-3.68066e-10	-1.17626	1.02927e-07	-3.68066e-10	-1.19789	2.00304e-09	-3.68066e-10	-1.19396
205590241	chr1:205590241:C:A	2.6328e-12	-3.68066e-10	0.767137	7.26941e-07	-3.68066e-10	0.756936	1.31777e-08	-3.68066e-10	0.689904
205590423	chr1:205590423:C:G	5.74818e-14	-1.68061	-1.37659	1.48364e-08	-1.76126	-1.37357	2.86988e-10	-1.75416	-1.38277
205590455	chr1:205590455:T:G	6.77663e-13	-3.68066e-10	-0.590018	1.93599e-07	-3.68066e-10	-0.566122	3.37349e-09	-3.68066e-10	-0.672674
205590991	chr1:205590991:T:C	1.84431e-13	-2.04264	0.151246	5.01658e-08	-2.11797	0.20139	9.2959e-10	-2.07624	0.114612
205591168	chr1:205591168:A:G	7.56586e-13	-3.68066e-10	-0.479851	1.84027e-07	-3.68066e-10	-0.616827	3.44177e-09	-3.68066e-10	-0.652636
205591344	chr1:205591344:T:G	1.35498e-12	-3.68066e-10	0.102872	4.34038e-07	-3.68066e-10	0.241222	7.01066e-09	-3.68066e-10	0.0588109
205591396	chr1:205591396:C:T	3.03072e-13	-3.68066e-10	-1.3947	8.53725e-08	-3.68066e-10	-1.38489	1.59881e-09	-3.68066e-10	-1.41936
205591617	chr1:205591617:G:C	3.65109e-13	-3.68066e-10	-1.20847	9.97078e-08	-3.68066e-10	-1.22967	1.93731e-09	-3.68066e-10	-1.22732
205591672	chr1:205591672:C:T	5.26697e-13	-3.68066e-10	-0.842043	1.4002e-07	-3.68066e-10	-0.890123	2.43623e-09	-3.68066e-10	-0.998167
205591686	chr1:205591686:G:A	1.46839e-13	-2.11933	-4.18584e-10	4.10036e-08	-2.11825	-4.18584e-10	8.01737e-10	-2.1096	-4.18584e-10
205592244	chr1:205592244:C:T	1.02598e-13	-2.13745	-0.340402	2.84148e-08	-2.11875	-0.36625	5.72971e-10	-2.07375	-0.371788
205592785	chr1:205592785:T:TC	3.85279e-14	-2.09142	-1.36586	1.04043e-08	-2.13082	-1.35888	1.99598e-10	-2.14969	-1.35038
205592826	chr1:205592826:G:C	7.30872e-13	-3.68066e-10	-0.514429	1.84469e-07	-3.68066e-10	-0.61443	3.35509e-09	-3.68066e-10	-0.678144
205592967	chr1:205592967:C:T	6.92908e-14	-2.11002	-0.760339	2.69305e-08	-1.74925	-0.7894	3.68097e-10	-1.86249	-1.02554
205593074	chr1:205593074:G:A	6.12175e-14	-2.00034	-0.99389	1.94064e-08	-1.83746	-1.02885	3.08594e-10	-1.85015	-1.2142
205593168	chr1:205593168:G:C	4.96481e-13	-3.68066e-10	-0.901123	1.32219e-07	-3.68066e-10	-0.947452	2.31336e-09	-3.68066e-10	-1.04992
205593522	chr1:205593522:G:A	9.08615e-14	-2.06678	-0.532555	2.48049e-08	-2.0691	-0.551773	3.37521e-10	-2.12516	-0.849586
205593843	chr1:205593843:G:A	4.84537e-13	-3.68066e-10	-0.925474	1.2918e-07	-3.68066e-10	-0.970705	2.26822e-09	-3.68066e-10	-1.06963
205593968	chr1:205593968:A:G	1.09808e-12	-3.68066e-10	-0.107346	2.81817e-07	-3.68066e-10	-0.190651	4.86035e-09	-3.68066e-10	-0.30751
205594034	chr1:205594034:C:T	3.71198e-14	-2.11403	-1.38048	1.09488e-08	-2.0535	-1.38518	2.06108e-10	-2.05764	-1.41033
205594197	chr1:205594197:C:T	3.61357e-13	-3.68066e-10	-1.2188	1.02165e-07	-3.68066e-10	-1.20532	1.84616e-09	-3.68066e-10	-1.27551
205594248	chr1:205594248:G:A	1.26915e-13	-2.07701	-0.188141	3.69879e-08	-2.13385	-0.0874659	6.75375e-10	-2.10433	-0.176777
205594346	chr1:205594346:CAT:C	3.29167e-13	-3.68066e-10	-1.3121	8.88853e-08	-3.68066e-10	-1.34456	1.69371e-09	-3.68066e-10	-1.3617
205594377	chr1:205594377:T:C	3.90581e-14	-2.13741	-1.30621	1.24254e-08	-1.99482	-1.31735	2.31781e-10	-1.98765	-1.36293
205594485	chr1:205594485:A:G	5.03854e-14	-2.15016	-1.03881	1.48536e-08	-2.08383	-1.04984	2.83274e-10	-2.0127	-1.13726
205594582	chr1:205594582:G:A	1.34105e-12	0.0925369	-4.18584e-10	1.90866e-07	-0.580338	-4.18584e-10	4.38762e-09	-0.409834	-4.18584e-10
205594908	chr1:205594908:G:C	3.99258e-13	-3.68066e-10	-1.11906	1.15624e-07	-3.68066e-10	-1.08156	2.52255e-09	-3.68066e-10	-0.963349
205594916	chr1:205594916:A:G	3.70549e-14	-2.08833	-1.40794	9.94337e-09	-2.1323	-1.4027	1.90734e-10	-2.14988	-1.39562
205594926	chr1:205594926:T:C	3.89459e-14	-2.12555	-1.32094	1.18515e-08	-2.02781	-1.33165	2.21673e-10	-2.0216	-1.37358
205595068	chr1:205595068:T:A	3.85514e-14	-2.1277	-1.32898	1.18225e-08	-2.02294	-1.33896	2.21545e-10	-2.01635	-1.3794
205595143	chr1:205595143:A:C	9.05545e-14	-2.11472	-0.487994	2.4816e-08	-2.11392	-0.5065	3.64486e-10	-2.08608	-0.811807
205595205	chr1:205595205:C:T	1.61685e-13	-0.861417	-1.1616	2.72175e-08	-1.33132	-1.19673	4.32748e-10	-1.42718	-1.29904
205595252	chr1:205595252:C:T	3.00285e-13	-3.68066e-10	-1.40394	8.55171e-08	-3.68066e-10	-1.38319	1.70767e-09	-3.68066e-10	-1.35349
205595271	chr1:205595271:T:C	2.91878e-13	-3.68066e-10	-1.43233	8.11353e-08	-3.68066e-10	-1.43579	1.57129e-09	-3.68066e-10	-1.43673
205595335	chr1:205595335:A:G	3.91369e-14	-2.1192	-1.3224	1.16799e-08	-2.041	-1.33304	2.18555e-10	-2.03468	-1.37466
205595558	chr1:205595558:AG:A	1.47751e-13	-0.917417	-1.19572	2.52133e-08	-1.37623	-1.22831	4.03742e-10	-1.47292	-1.32268
205595563	chr1:205595563:AAGAGCACGGGCTGTG:A	1.59636e-13	-0.845384	-1.19039	2.68384e-08	-1.31874	-1.22333	4.27652e-10	-1.4191	-1.31896
205596031	chr1:205596031:T:C	1.63917e-13	-0.855364	-1.15394	2.75413e-08	-1.32665	-1.18957	4.37024e-10	-1.42278	-1.29361
205596213	chr1:205596213:A:T	3.84806e-14	-2.12948	-1.32904	1.18658e-08	-2.01872	-1.33953	2.22377e-10	-2.01234	-1.37966
205596301	chr1:205596301:A:G	3.88085e-14	-2.12976	-1.32027	1.19777e-08	-2.01809	-1.33077	2.24049e-10	-2.01173	-1.37278
205596406	chr1:205596406:C:G	4.60203e-13	-3.68066e-10	-0.977	1.22936e-07	-3.68066e-10	-1.02025	2.1698e-09	-3.68066e-10	-1.11399
205596664	chr1:205596664:T:C	4.9208e-13	-3.68066e-10	-0.910027	1.33999e-07	-3.68066e-10	-0.934075	2.29127e-09	-3.68066e-10	-1.05952
205596740	chr1:205596740:G:C	3.79758e-13	-3.68066e-10	-1.16913	1.05623e-07	-3.68066e-10	-1.17203	1.93082e-09	-3.68066e-10	-1.23068
205596905	chr1:205596905:C:T	1.57818e-13	-0.895766	-1.15146	2.67315e-08	-1.35883	-1.18724	4.25079e-10	-1.45231	-1.29179
205597066	chr1:205597066:G:A	3.6939e-12	-3.68066e-10	1.10577	1.01742e-06	-3.68066e-10	1.09312	1.83428e-08	-3.68066e-10	1.02062
205597108	chr1:205597108:G:A	5.14636e-14	-1.78489	-1.3829	1.61134e-08	-1.65921	-1.39305	2.32341e-10	-1.9113	-1.43687
205597224	chr1:205597224:C:T	8.56538e-14	-2.07487	-0.58348	2.33837e-08	-2.07819	-0.60168	3.26157e-10	-2.1185	-0.890502
205597279	chr1:205597279:C:T	3.54211e-14	-2.11455	-1.42681	9.92306e-09	-2.11321	-1.42383	1.8733e-10	-2.14458	-1.41893
205597494	chr1:205597494:C:T	1.56482e-13	-0.902402	-1.15332	2.6233e-08	-1.37377	-1.19113	4.17217e-10	-1.46625	-1.29652
205597634	chr1:205597634:G:A	4.19403e-12	-3.68066e-10	1.23275	1.15456e-06	-3.68066e-10	1.21957	2.0778e-08	-3.68066e-10	1.14527
205598430	chr1:205598430:A:G	1.49214e-13	-2.10329	-4.18584e-10	4.04992e-08	-2.13063	-4.18584e-10	7.9581e-10	-2.11702	-4.18584e-10
205598625	chr1:205598625:C:T	7.12393e-14	-2.07386	-0.768762	2.27803e-08	-2.09161	-0.614401	5.28362e-10	-2.05746	-0.469131
205598862	chr1:205598862:C:T	7.00925e-14	-2.14542	-0.713435	2.01521e-08	-2.1132	-0.7154	3.88081e-10	-2.14193	-0.69323
205598863	chr1:205598863:G:A	3.90418e-13	-3.68066e-10	-1.14145	1.0842e-07	-3.68066e-10	-1.1459	1.97909e-09	-3.68066e-10	-1.20598
205598907	chr1:205598907:T:G	4.35966e-13	-0.921756	-0.109348	1.60833e-07	-0.652375	-0.0991709	2.56594e-09	-0.71716	-0.229137
205598974	chr1:205598974:G:A	4.81456e-13	-3.68066e-10	-0.931852	1.30902e-07	-3.68066e-10	-0.957463	2.25031e-09	-3.68066e-10	-1.07755
205599630	chr1:205599630:C:T	7.3878e-14	-2.05922	-0.747031	2.31538e-08	-2.10295	-0.586797	5.35625e-10	-2.07215	-0.440795
205599928	chr1:205599928:AT:A	3.79095e-14	-2.10306	-1.37041	1.21433e-08	-1.96182	-1.37331	1.95733e-10	-2.0836	-1.43603
205600042	chr1:205600042:T:C	4.68572e-14	-2.09126	-1.1703	1.59754e-08	-1.89082	-1.17004	3.37104e-10	-1.79297	-1.18301
205600062	chr1:205600062:A:G	4.50079e-14	-2.10352	-1.19831	1.51716e-08	-1.91975	-1.19274	3.13893e-10	-1.82818	-1.21914
205600083	chr1:205600083:C:G	2.21598e-13	-1.7078	-4.18584e-10	6.95686e-08	-1.5896	-4.18584e-10	1.23345e-09	-1.67881	-4.18584e-10
205600119	chr1:205600119:T:G	8.48998e-14	-2.06049	-0.606704	2.322e-08	-2.06435	-0.622545	3.18152e-10	-2.1271	-0.906746
205600687	chr1:205600687:T:C	3.45973e-13	-3.68066e-10	-1.26231	9.51514e-08	-3.68066e-10	-1.27644	1.76551e-09	-3.68066e-10	-1.32018
205601030	chr1:205601030:A:G	1.02517e-12	-3.68066e-10	-0.17605	2.67976e-07	-3.68066e-10	-0.241011	4.52475e-09	-3.68066e-10	-0.379058
205601145	chr1:205601145:C:T	1.52252e-13	-2.08313	-4.18584e-10	4.1667e-08	-2.1022	-4.18584e-10	8.24792e-10	-2.08125	-4.18584e-10
205601344	chr1:205601344:A:G	3.6931e-12	-3.68066e-10	1.10555	1.01703e-06	-3.68066e-10	1.09273	1.83354e-08	-3.68066e-10	1.02021
205601642	chr1:205601642:G:A	3.65544e-14	-2.12858	-1.38128	1.06079e-08	-2.09626	-1.37405	1.99679e-10	-2.13756	-1.36211
205601728	chr1:205601728:C:T	2.91339e-13	-3.68066e-10	-1.43418	8.17406e-08	-3.68066e-10	-1.42836	1.57354e-09	-3.68066e-10	-1.43529
205601831	chr1:205601831:T:C	5.98705e-14	-2.04456	-0.971923	1.83934e-08	-2.03287	-0.887042	3.76107e-10	-2.06747	-0.799029
205601835	chr1:205601835:G:A	8.06638e-14	-2.14142	-0.576961	2.22228e-08	-2.06319	-0.667605	2.67135e-10	-2.13512	-1.0735
205601903	chr1:205601903:A:G	4.59353e-12	-3.68066e-10	1.32374	1.00569e-06	-3.68066e-10	1.08152	1.45516e-08	-3.68066e-10	0.789078
205602333	chr1:205602333:G:A	4.0048e-13	-3.68066e-10	-1.11601	1.15997e-07	-3.68066e-10	-1.07835	2.53187e-09	-3.68066e-10	-0.959664
205602339	chr1:205602339:C:T	5.97104e-14	-2.06094	-0.958217	1.89863e-08	-2.01413	-0.87406	3.86701e-10	-2.0516	-0.787129
205602581	chr1:205602581:T:A	3.60634e-13	-3.68066e-10	-1.2208	1.00069e-07	-3.68066e-10	-1.22605	1.9569e-09	-3.68066e-10	-1.21726
205602665	chr1:205602665:A:G	6.14374e-14	-2.04752	-0.943126	1.90521e-08	-2.02887	-0.855858	3.89835e-10	-2.06442	-0.766238
205602712	chr1:205602712:G:C	7.80585e-13	-0.448624	-4.18584e-10	1.21659e-07	-1.03069	-4.18584e-10	2.72669e-09	-0.885534	-4.18584e-10
205603702	chr1:205603702:CAA:C	4.26999e-14	-2.11449	-1.23998	1.71824e-08	-1.74314	-1.24489	3.63932e-10	-1.72171	-1.1777
205603823	chr1:205603823:A:C	3.85001e-13	-1.15542	-4.18584e-10	1.22227e-07	-1.02603	-4.18584e-10	2.06573e-09	-1.16314	-4.18584e-10
205604252	chr1:205604252:T:C	3.9093e-13	-3.68066e-10	-1.14014	1.05492e-07	-3.68066e-10	-1.17328	1.90097e-09	-3.68066e-10	-1.24626
205604667	chr1:205604667:C:T	4.80026e-14	-2.14089	-1.09652	1.57878e-08	-1.98545	-1.08723	2.86355e-10	-1.97966	-1.15948
205604757	chr1:205604757:C:A	4.53887e-13	-3.68066e-10	-0.990819	1.32152e-07	-3.68066e-10	-0.947956	2.94186e-09	-3.68066e-10	-0.809578
205604832	chr1:205604832:T:G	4.67595e-14	-1.9455	-1.31815	1.13854e-08	-2.10341	-1.29617	2.2446e-10	-2.12533	-1.25735
205605364	chr1:205605364:G:C	5.7623e-14	-1.78126	-1.27349	1.1456e-08	-2.14514	-1.24826	2.31624e-10	-2.14948	-1.20178
205605872	chr1:205605872:T:C	2.9581e-13	-3.68066e-10	-1.41895	8.24613e-08	-3.68066e-10	-1.41958	1.57198e-09	-3.68066e-10	-1.43629
205606097	chr1:205606097:A:G	3.57019e-14	-2.11783	-1.41563	1.05818e-08	-2.05003	-1.42275	1.89599e-10	-2.12615	-1.42532
205606407	chr1:205606407:G:A	5.68283e-14	-1.6972	-1.37143	2.70344e-08	-1.14719	-1.38761	5.90649e-10	-1.00417	-1.41099
205606537	chr1:205606537:A:G	3.00473e-13	-3.68066e-10	-1.40331	8.42163e-08	-3.68066e-10	-1.39852	1.63994e-09	-3.68066e-10	-1.39396
205606539	chr1:205606539:A:G	3.05554e-13	-3.68066e-10	-1.38654	8.57677e-08	-3.68066e-10	-1.38027	1.67151e-09	-3.68066e-10	-1.37489
205606623	chr1:205606623:TG:T	2.90427e-13	-3.68066e-10	-1.43731	8.10174e-08	-3.68066e-10	-1.43725	1.57049e-09	-3.68066e-10	-1.43723
205606765	chr1:205606765:C:T	6.08487e-14	-1.86096	-1.13932	1.36553e-08	-2.0845	-1.13328	2.62763e-10	-2.04262	-1.1825
205607027	chr1:205607027:A:G	6.18597e-13	-3.68066e-10	-0.681214	1.78119e-07	-3.68066e-10	-0.649456	3.30596e-09	-3.68066e-10	-0.692895
205607600	chr1:205607600:C:T	6.16818e-13	-3.68066e-10	-0.684095	1.77606e-07	-3.68066e-10	-0.652343	3.29683e-09	-3.68066e-10	-0.695659
205607789	chr1:205607789:A:G	3.88547e-14	-2.13358	-1.31526	1.14414e-08	-2.06714	-1.32753	1.86005e-10	-2.14505	-1.42555
205607793	chr1:205607793:A:G	5.67932e-13	-3.68066e-10	-0.766666	1.57741e-07	-3.68066e-10	-0.770952	2.88109e-09	-3.68066e-10	-0.830452
205608868	chr1:205608868:C:T	8.03316e-13	-3.68066e-10	-0.419919	2.21088e-07	-3.68066e-10	-0.433349	4.21827e-09	-3.68066e-10	-0.449196
205609852	chr1:205609852:T:C	8.95738e-13	-0.31102	-4.18584e-10	1.37534e-07	-0.908039	-4.18584e-10	3.19082e-09	-0.728344	-4.18584e-10
205609957	chr1:205609957:T:C	5.22581e-13	-3.68066e-10	-0.849889	1.44701e-07	-3.68066e-10	-0.85724	2.64023e-09	-3.68066e-10	-0.917754
205610256	chr1:205610256:T:C	5.71498e-13	-3.68066e-10	-0.760408	1.58744e-07	-3.68066e-10	-0.764618	2.89885e-09	-3.68066e-10	-0.824307
205610458	chr1:205610458:A:C	5.68363e-13	-3.68066e-10	-0.765907	1.5786e-07	-3.68066e-10	-0.770204	2.88328e-09	-3.68066e-10	-0.829693
205610760	chr1:205610760:AAC:A	5.51455e-12	1.49713	0.00934433	5.44329e-07	0.627095	-0.159451	1.05166e-08	0.71385	-0.249512
205610834	chr1:205610834:T:G	3.35612e-13	-3.68066e-10	-1.29271	9.31571e-08	-3.68066e-10	-1.29762	1.72015e-09	-3.68066e-10	-1.34621
205611188	chr1:205611188:T:C	8.36353e-14	-2.00105	-0.681153	5.43866e-08	-1.07773	-0.758062	7.37959e-10	-1.22905	-0.963438
205611603	chr1:205611603:C:T	1.13892e-12	-3.68066e-10	-0.0708298	3.13089e-07	-3.68066e-10	-0.0854223	5.26767e-09	-3.68066e-10	-0.227033
205611935	chr1:205611935:T:G	3.06511e-13	-1.38342	-4.18584e-10	8.82455e-08	-1.35179	-4.18584e-10	1.57353e-09	-1.4353	-4.18584e-10
205612049	chr1:205612049:G:A	5.6899e-13	-3.68066e-10	-0.764806	1.58039e-07	-3.68066e-10	-0.769069	2.88632e-09	-3.68066e-10	-0.82864
205612393	chr1:205612393:G:A	3.52845e-14	-2.10871	-1.43652	2.24272e-08	-1.28471	-1.43693	4.56594e-10	-1.23604	-1.43654
205612565	chr1:205612565:G:A	3.80504e-13	-1.16717	-4.18584e-10	1.13155e-07	-1.10315	-4.18584e-10	1.9263e-09	-1.23302	-4.18584e-10
205612725	chr1:205612725:C:T	3.75453e-12	1.09912	0.0229307	3.8441e-07	0.265886	-0.146087	7.37582e-09	0.345859	-0.236273
205612942	chr1:205612942:C:CAA	3.54407e-13	-3.68066e-10	-1.23822	9.82358e-08	-3.68066e-10	-1.24454	1.79662e-09	-3.68066e-10	-1.30271
205613039	chr1:205613039:A:G	6.67458e-13	-0.605192	-4.18584e-10	1.07293e-07	-1.15635	-4.18584e-10	2.42841e-09	-1.00139	-4.18584e-10
205613123	chr1:205613123:G:A	3.96181e-14	-2.14792	-1.28146	1.80225e-08	-1.66349	-1.2768	3.771e-10	-1.5791	-1.28476
205613358	chr1:205613358:G:T	6.76311e-14	-2.02785	-0.866752	2.02049e-08	-1.89182	-0.934162	3.27354e-10	-1.98298	-1.02235
205615022	chr1:205615022:G:C	3.71274e-12	1.11068	0.000179651	3.80746e-07	0.277236	-0.167012	7.2766e-09	0.352042	-0.256
205615270	chr1:205615270:A:G	3.87055e-12	-2.0252	3.17769	1.17099e-06	-1.85618	3.08988	1.1341e-08	-1.94905	2.48886
205615433	chr1:205615433:C:T	3.90476e-13	-3.68066e-10	-1.1413	1.03461e-07	-3.68066e-10	-1.19272	1.92062e-09	-3.68066e-10	-1.23597
205615532	chr1:205615532:A:G	7.94267e-13	-0.431248	-4.18584e-10	1.24548e-07	-1.00722	-4.18584e-10	2.86485e-09	-0.836104	-4.18584e-10
205616666	chr1:205616666:A:C	5.69152e-13	-3.68066e-10	-0.764521	1.58075e-07	-3.68066e-10	-0.76884	2.88691e-09	-3.68066e-10	-0.828433
205617004	chr1:205617004:G:T	5.68886e-13	-3.68066e-10	-0.764988	1.58011e-07	-3.68066e-10	-0.769244	2.88597e-09	-3.68066e-10	-0.828761
205617121	chr1:205617121:G:C	4.29308e-13	-0.199396	-0.847098	1.29167e-07	-0.033713	-0.937092	4.29626e-09	0.648532	-1.07941
205617507	chr1:205617507:A:T	2.06057e-13	-1.89338	0.112868	5.28002e-08	-2.04373	0.178334	9.42771e-10	-2.01617	0.0686136
205617508	chr1:205617508:A:T	3.27665e-13	-3.68066e-10	-1.31668	9.08294e-08	-3.68066e-10	-1.32293	1.6806e-09	-3.68066e-10	-1.36947
205617885	chr1:205617885:G:A	4.41951e-14	-1.88441	-1.43565	9.9874e-09	-2.09525	-1.43533	2.07813e-10	-2.02896	-1.43078
205617918	chr1:205617918:T:A	8.38546e-13	-3.68066e-10	-0.376999	2.04721e-07	-3.68066e-10	-0.510262	3.53635e-09	-3.68066e-10	-0.625525
205617986	chr1:205617986:A:T	1.05671e-12	-3.68066e-10	-0.145749	2.51482e-07	-3.68066e-10	-0.304539	4.4455e-09	-3.68066e-10	-0.396728
205618083	chr1:205618083:C:T	8.78725e-13	-3.68066e-10	-0.330196	2.60579e-07	-3.68066e-10	-0.269003	4.94093e-09	-3.68066e-10	-0.291067
205618546	chr1:205618546:G:A	2.90472e-13	-3.68066e-10	-1.43716	8.10851e-08	-3.68066e-10	-1.43641	1.57574e-09	-3.68066e-10	-1.4339
205618721	chr1:205618721:G:A	3.44066e-14	-2.14622	-1.4242	1.77747e-08	-1.53243	-1.4217	3.56062e-10	-1.53313	-1.38814
205618738	chr1:205618738:G:A	8.6218e-13	-3.68066e-10	-0.349204	2.2985e-07	-3.68066e-10	-0.394484	4.92738e-09	-3.68066e-10	-0.293813
205619080	chr1:205619080:T:C	2.9047e-13	-3.68066e-10	-1.43717	8.10569e-08	-3.68066e-10	-1.43676	1.57036e-09	-3.68066e-10	-1.43732
205619509	chr1:205619509:C:T	1.14619e-13	-2.00623	-0.36082	3.3585e-08	-1.8608	-0.457034	5.17925e-10	-1.95696	-0.589588
205619532	chr1:205619532:A:C	2.15444e-13	-1.73596	-4.18584e-10	5.22165e-08	-1.87651	-4.18584e-10	1.01718e-09	-1.87159	-4.18584e-10
205619713	chr1:205619713:G:A	2.98096e-13	-3.68066e-10	-1.41125	8.30776e-08	-3.68066e-10	-1.41213	1.66537e-09	-3.68066e-10	-1.37857
205620446	chr1:205620446:C:T	4.43781e-14	-1.88031	-1.43561	1.00131e-08	-2.09281	-1.43521	2.08813e-10	-2.02425	-1.43069
205620951	chr1:205620951:C:T	2.28641e-13	-1.67651	-4.18584e-10	4.3341e-08	-2.06281	-4.18584e-10	9.15424e-10	-1.97699	-4.18584e-10
205621024	chr1:205621024:G:A	1.07079e-13	-1.51384	-0.921262	5.06318e-08	-0.915257	-0.992073	1.16782e-09	-0.644463	-1.08902
205622180	chr1:205622180:T:C	7.04308e-14	-2.04623	-0.807808	2.10321e-08	-1.91931	-0.866549	3.40622e-10	-2.00678	-0.958826
205622233	chr1:205622233:A:G	4.00208e-13	-3.68066e-10	-1.11668	1.12736e-07	-3.68066e-10	-1.10686	2.10431e-09	-3.68066e-10	-1.14463
205622312	chr1:205622312:G:C	3.18768e-13	-3.68066e-10	-1.3442	8.85283e-08	-3.68066e-10	-1.34859	1.64857e-09	-3.68066e-10	-1.38872
205622987	chr1:205622987:CAAAT:C	4.34237e-13	-3.68066e-10	-1.03508	1.22722e-07	-3.68066e-10	-1.02199	2.28657e-09	-3.68066e-10	-1.06157
205623093	chr1:205623093:G:A	3.73308e-13	-3.68066e-10	-1.18627	1.07643e-07	-3.68066e-10	-1.15309	1.94521e-09	-3.68066e-10	-1.22325
205623255	chr1:205623255:C:T	4.07053e-13	-3.68066e-10	-1.09972	1.14679e-07	-3.68066e-10	-1.08977	2.13724e-09	-3.68066e-10	-1.1291
205623317	chr1:205623317:T:C	4.30128e-14	-1.91336	-1.4338	9.88467e-09	-2.10748	-1.43345	2.04623e-10	-2.0476	-1.42761
205623350	chr1:205623350:C:G	4.30928e-13	-3.68066e-10	-1.04273	1.21665e-07	-3.68066e-10	-1.03064	2.26631e-09	-3.68066e-10	-1.07047
205623413	chr1:205623413:G:A	4.73907e-13	-3.68066e-10	-0.947656	1.30471e-07	-3.68066e-10	-0.960762	2.61847e-09	-3.68066e-10	-0.926032
205623570	chr1:205623570:C:T	4.48032e-14	-1.88521	-1.42118	1.01351e-08	-2.09544	-1.42046	2.12042e-10	-2.02968	-1.40991
205624376	chr1:205624376:TA:T	4.42572e-14	-1.89106	-1.42759	1.00437e-08	-2.09805	-1.42691	2.09481e-10	-2.03348	-1.41826
205625033	chr1:205625033:A:C	7.69007e-13	-3.68066e-10	-0.463568	2.14379e-07	-3.68066e-10	-0.464166	3.88371e-09	-3.68066e-10	-0.531831
205625489	chr1:205625489:T:C	4.45244e-14	-1.88145	-1.43118	1.00513e-08	-2.09361	-1.4306	2.09773e-10	-2.02695	-1.4234
205625720	chr1:205625720:C:T	3.19277e-13	-3.68066e-10	-1.34261	8.86332e-08	-3.68066e-10	-1.3474	1.65015e-09	-3.68066e-10	-1.38776
205625808	chr1:205625808:A:T	4.39923e-14	-1.91029	-1.41436	1.00953e-08	-2.10658	-1.41326	2.10396e-10	-2.04651	-1.40087
205625940	chr1:205625940:A:G	6.91127e-14	-2.02594	-0.846988	2.08595e-08	-1.88892	-0.905179	3.37154e-10	-1.98149	-0.994347
205626025	chr1:205626025:G:A	7.43196e-12	1.74227	0.0626077	7.064e-07	0.840212	-0.111939	1.37803e-08	0.936648	-0.202031
205626306	chr1:205626306:G:A	7.835e-12	1.81321	0.0444803	7.41533e-07	0.902447	-0.125638	1.44669e-08	0.999854	-0.216614
205626625	chr1:205626625:T:C	3.87032e-14	-2.1239	-1.32885	1.0909e-08	-2.13546	-1.30686	2.16137e-10	-2.11732	-1.30314
205626689	chr1:205626689:T:C	7.49979e-12	1.76276	0.0511973	7.14104e-07	0.858173	-0.119054	1.39192e-08	0.954862	-0.210214
205627199	chr1:205627199:T:C	4.01249e-14	-1.98242	-1.43425	9.66299e-09	-2.1298	-1.43381	1.96652e-10	-2.08653	-1.42841
205627276	chr1:205627276:G:A	2.95163e-13	-3.68066e-10	-1.42114	8.21559e-08	-3.68066e-10	-1.42329	1.59995e-09	-3.68066e-10	-1.41865
205627466	chr1:205627466:G:A	6.20334e-13	-3.68066e-10	-0.67841	1.78614e-07	-3.68066e-10	-0.646684	3.31479e-09	-3.68066e-10	-0.690226
205627536	chr1:205627536:T:C	1.59647e-13	-2.0357	-4.18584e-10	4.68243e-08	-1.98551	-4.18584e-10	9.02366e-10	-1.99136	-4.18584e-10
205627561	chr1:205627561:C:T	4.07106e-13	-3.68066e-10	-1.09959	1.15015e-07	-3.68066e-10	-1.08685	2.15036e-09	-3.68066e-10	-1.12299
205627742	chr1:205627742:T:C	4.19429e-14	-1.97208	-1.40028	1.0054e-08	-2.12576	-1.39818	2.06877e-10	-2.08097	-1.38328
205627899	chr1:205627899:T:C	2.90487e-13	-3.68066e-10	-1.43711	8.10342e-08	-3.68066e-10	-1.43704	1.58879e-09	-3.68066e-10	-1.42565
205628042	chr1:205628042:G:A	4.07638e-13	-3.68066e-10	-1.09829	1.15173e-07	-3.68066e-10	-1.08547	2.15315e-09	-3.68066e-10	-1.12169
205629043	chr1:205629043:G:A	3.11241e-13	-3.68066e-10	-1.3681	8.64999e-08	-3.68066e-10	-1.37177	1.69153e-09	-3.68066e-10	-1.36299
205629282	chr1:205629282:T:C	4.0583e-14	-2.00446	-1.40086	9.93456e-09	-2.13678	-1.39911	2.02473e-10	-2.10064	-1.38513
205629329	chr1:205629329:T:C	3.39474e-13	-3.68066e-10	-1.28127	9.61226e-08	-3.68066e-10	-1.26629	1.82168e-09	-3.68066e-10	-1.28886
205629546	chr1:205629546:G:A	7.10873e-12	1.61464	0.14577	6.84943e-07	0.728267	-0.0308411	1.30602e-08	0.81263	-0.131685
205629607	chr1:205629607:C:T	9.66758e-13	-0.234719	-4.18584e-10	1.46493e-07	-0.844929	-4.18584e-10	3.42854e-09	-0.656485	-4.18584e-10
205629784	chr1:205629784:T:C	2.10946e-13	-1.29093	-0.466131	9.9382e-08	-0.661034	-0.571904	1.33307e-09	-0.61872	-0.982414
205629851	chr1:205629851:A:G	7.31409e-14	-1.40168	-1.4146	1.76616e-08	-1.54663	-1.41389	2.60358e-10	-1.8495	-1.38482
205629985	chr1:205629985:ACAC:A	4.10705e-13	-3.68066e-10	-1.09079	1.06633e-07	-3.68066e-10	-1.16252	2.01896e-09	-3.68066e-10	-1.18604
205630679	chr1:205630679:C:T	4.44709e-13	-3.68066e-10	-1.01125	1.26466e-07	-3.68066e-10	-0.991935	2.29527e-09	-3.68066e-10	-1.05777
205630793	chr1:205630793:C:T	7.83825e-14	-2.13315	-0.613919	4.31373e-08	-1.40516	-0.662366	8.62856e-10	-1.28638	-0.74975
205631216	chr1:205631216:C:T	4.13304e-13	-0.497758	-0.586727	9.32019e-08	-0.66943	-0.627712	9.86173e-10	-0.94	-0.962545
205631268	chr1:205631268:AC:A	2.93981e-13	-3.68066e-10	-1.42515	8.18446e-08	-3.68066e-10	-1.42709	1.57147e-09	-3.68066e-10	-1.43661
205631271	chr1:205631271:T:A	2.93831e-13	-3.68066e-10	-1.42566	8.18069e-08	-3.68066e-10	-1.42755	1.57128e-09	-3.68066e-10	-1.43673
205631849	chr1:205631849:C:A	1.20339e-13	-0.89992	-1.41843	2.17648e-08	-1.336	-1.41562	3.16898e-10	-1.61343	-1.42436
205632891	chr1:205632891:C:CT	8.79111e-13	-0.329757	-4.18584e-10	1.35334e-07	-0.924167	-4.18584e-10	3.15268e-09	-0.740367	-4.18584e-10
205633144	chr1:205633144:T:C	1.54381e-12	0.233344	-4.18584e-10	4.50352e-07	0.278119	-4.18584e-10	6.92608e-09	0.0466731	-4.18584e-10
205633425	chr1:205633425:A:G	3.72373e-14	-2.14993	-1.34143	1.04847e-08	-2.12969	-1.3523	1.84695e-10	-2.14528	-1.43239
205633549	chr1:205633549:G:A	8.10746e-13	-2.14819	1.73748	2.0006e-07	-2.10907	1.57578	1.17116e-09	-2.14922	0.418598
205633885	chr1:205633885:C:G	3.06208e-13	-3.68066e-10	-1.3844	8.50579e-08	-3.68066e-10	-1.38858	1.66265e-09	-3.68066e-10	-1.38021
205634046	chr1:205634046:T:C	9.59037e-13	-0.242738	-4.18584e-10	1.4561e-07	-0.850981	-4.18584e-10	3.40388e-09	-0.663704	-4.18584e-10
205634129	chr1:205634129:C:T	3.32772e-13	-3.68066e-10	-1.30121	9.45761e-08	-3.68066e-10	-1.2825	1.73023e-09	-3.68066e-10	-1.34037
205634296	chr1:205634296:C:T	3.84685e-14	-2.14905	-1.30978	1.75747e-08	-1.65995	-1.3055	3.69461e-10	-1.5721	-1.31223
205634363	chr1:205634363:A:AT	4.40719e-13	0.348559	-1.36882	8.09701e-08	-0.0859925	-1.35184	2.06589e-09	0.0723538	-1.23542
205634406	chr1:205634406:TTTTTTG:T	6.55164e-14	-1.49133	-1.43504	1.40055e-08	-1.75947	-1.43299	2.22916e-10	-1.95312	-1.43646
205634419	chr1:205634419:T:G	3.90412e-13	-3.68066e-10	-1.14147	1.08801e-07	-3.68066e-10	-1.14239	2.20552e-09	-3.68066e-10	-1.09766
205634615	chr1:205634615:C:G	6.57595e-13	-3.68066e-10	-0.620079	1.88912e-07	-3.68066e-10	-0.590627	3.32572e-09	-3.68066e-10	-0.686935
205634647	chr1:205634647:C:T	5.45311e-13	-3.68066e-10	-0.807312	1.44966e-07	-3.68066e-10	-0.855412	2.58422e-09	-3.68066e-10	-0.939197
205635522	chr1:205635522:G:A	4.8573e-13	-3.68066e-10	-0.923014	1.2309e-07	-3.68066e-10	-1.01899	2.10004e-09	-3.68066e-10	-1.14667
205636248	chr1:205636248:C:T	3.01712e-13	-3.68066e-10	-1.3992	8.38982e-08	-3.68066e-10	-1.40231	1.63653e-09	-3.68066e-10	-1.39604
205636258	chr1:205636258:C:T	1.42662e-13	-2.14819	-4.18584e-10	4.04374e-08	-2.13215	-4.18584e-10	7.84102e-10	-2.13184	-4.18584e-10
205636415	chr1:205636415:G:A	3.40465e-14	-2.14398	-1.43696	1.78086e-08	-1.51493	-1.4373	3.64595e-10	-1.46115	-1.43644
205636926	chr1:205636926:G:A	7.01628e-13	-0.555265	-4.18584e-10	1.1304e-07	-1.10417	-4.18584e-10	2.60655e-09	-0.930595	-4.18584e-10
205636945	chr1:205636945:A:G	4.14664e-14	-2.05872	-1.32506	2.46241e-08	-1.28302	-1.34517	3.55716e-10	-1.5891	-1.33314
205636953	chr1:205636953:T:G	3.06098e-13	-3.68066e-10	-1.38476	8.43713e-08	-3.68066e-10	-1.39668	1.61448e-09	-3.68066e-10	-1.40961
205637044	chr1:205637044:A:G	2.11495e-13	-1.89051	0.136046	7.4541e-08	-1.62482	0.104258	9.84469e-10	-1.63411	-0.27016
205637522	chr1:205637522:T:C	2.95479e-12	-3.68066e-10	0.882513	7.86721e-07	-3.68066e-10	0.835963	1.41848e-08	-3.68066e-10	0.763548
205637613	chr1:205637613:T:C	3.03794e-12	-3.68066e-10	0.910266	8.08136e-07	-3.68066e-10	0.862821	1.45787e-08	-3.68066e-10	0.790941
205637645	chr1:205637645:A:T	3.0426e-12	-3.68066e-10	0.9118	8.09396e-07	-3.68066e-10	0.864379	1.46015e-08	-3.68066e-10	0.792504
205637702	chr1:205637702:G:A	3.57307e-14	-2.14153	-1.39112	9.97106e-09	-2.13898	-1.39324	1.97078e-10	-2.12815	-1.38463
205637711	chr1:205637711:G:A	3.03558e-12	-3.68066e-10	0.90949	8.07565e-07	-3.68066e-10	0.862114	1.45686e-08	-3.68066e-10	0.790248
205637722	chr1:205637722:T:C	4.27874e-14	-1.95932	-1.3931	1.07656e-08	-2.08771	-1.36785	2.26716e-10	-2.09688	-1.2758
205637801	chr1:205637801:C:A	5.37854e-13	-3.68066e-10	-0.821081	1.42636e-07	-3.68066e-10	-0.871614	2.52052e-09	-3.68066e-10	-0.964155
205638025	chr1:205638025:G:A	4.91923e-13	-0.910346	-4.18584e-10	8.5234e-08	-1.38651	-4.18584e-10	1.88882e-09	-1.25267	-4.18584e-10
205638048	chr1:205638048:C:A	7.43234e-13	-3.68066e-10	-0.497658	2.18537e-07	-3.68066e-10	-0.444953	4.38101e-09	-3.68066e-10	-0.411343
205638099	chr1:205638099:T:C	5.44259e-14	-2.09525	-1.01658	1.32894e-08	-2.14846	-1.09648	2.31186e-10	-2.14653	-1.20662
205638198	chr1:205638198:C:T	9.58797e-13	-3.68066e-10	-0.242989	2.62389e-07	-3.68066e-10	-0.262081	5.42507e-09	-3.68066e-10	-0.19759
205638351	chr1:205638351:C:T	5.57481e-13	-3.68066e-10	-0.785239	1.39247e-07	-3.68066e-10	-0.89566	2.42391e-09	-3.68066e-10	-1.00324
205638386	chr1:205638386:C:T	6.05475e-14	-2.00426	-1.00098	1.55984e-08	-2.15007	-0.93467	3.45609e-10	-2.14126	-0.809809
205638457	chr1:205638457:T:A	3.23885e-12	-3.68066e-10	0.974304	8.61857e-07	-3.68066e-10	0.92718	1.55104e-08	-3.68066e-10	0.85289
205638484	chr1:205638484:C:T	6.82183e-13	-3.68066e-10	-0.583369	2.00379e-07	-3.68066e-10	-0.531697	4.00647e-09	-3.68066e-10	-0.500711
205638641	chr1:205638641:A:G	1.26264e-12	-1.03316	1.06546	2.08723e-07	-1.46152	0.970622	4.23198e-09	-1.37388	0.927931
205638706	chr1:205638706:T:G	5.05759e-13	-3.68066e-10	-0.882609	1.27376e-07	-3.68066e-10	-0.984768	2.23966e-09	-3.68066e-10	-1.0823
205638804	chr1:205638804:T:C	6.13903e-14	-2.00572	-0.985696	1.58108e-08	-2.15005	-0.921168	3.50875e-10	-2.14118	-0.794769
205639004	chr1:205639004:T:A	6.06093e-14	-2.00854	-0.995675	1.56429e-08	-2.14997	-0.931923	3.46184e-10	-2.14178	-0.807625
205639204	chr1:205639204:A:G	7.78334e-13	-3.68066e-10	-0.451512	2.24427e-07	-3.68066e-10	-0.418357	4.12351e-09	-3.68066e-10	-0.471916
205639224	chr1:205639224:CACAG:C	6.8273e-13	-3.68066e-10	-0.582568	2.0053e-07	-3.68066e-10	-0.530947	4.00952e-09	-3.68066e-10	-0.49995
205639344	chr1:205639344:G:A	2.95385e-13	-3.68066e-10	-1.42039	8.20921e-08	-3.68066e-10	-1.42407	1.57468e-09	-3.68066e-10	-1.43457
205639856	chr1:205639856:A:G	6.23312e-14	-2.06923	-0.906974	1.88373e-08	-2.01827	-0.877801	3.95029e-10	-2.0949	-0.72252
205639882	chr1:205639882:C:T	1.1639e-13	-1.88749	-0.464233	2.53804e-08	-2.03316	-0.564774	3.95978e-10	-2.09022	-0.7248
205640282	chr1:205640282:A:G	6.75727e-14	-2.11622	-0.779247	1.97035e-08	-2.08951	-0.761606	4.11936e-10	-2.15017	-0.625342
205640549	chr1:205640549:C:T	3.01583e-13	-3.68066e-10	-1.39962	8.475e-08	-3.68066e-10	-1.3922	1.72978e-09	-3.68066e-10	-1.34063
205640717	chr1:205640717:A:G	2.75693e-12	-3.68066e-10	0.813203	7.37282e-07	-3.68066e-10	0.771061	1.31431e-08	-3.68066e-10	0.687278
205640922	chr1:205640922:C:T	3.67227e-13	-3.68066e-10	-1.20269	1.0263e-07	-3.68066e-10	-1.20078	1.90758e-09	-3.68066e-10	-1.24278
205640987	chr1:205640987:G:A	9.41887e-13	-3.68066e-10	-0.260782	2.77197e-07	-3.68066e-10	-0.207182	5.42731e-09	-3.68066e-10	-0.197178
205641021	chr1:205641021:A:G	5.85745e-14	-1.92061	-1.11776	1.36878e-08	-2.1433	-1.07211	2.87124e-10	-2.10686	-1.0296
205641025	chr1:205641025:A:G	6.28835e-13	-3.68066e-10	-0.664799	1.59379e-07	-3.68066e-10	-0.760625	2.73945e-09	-3.68066e-10	-0.880863
205641031	chr1:205641031:TG:T	3.8733e-14	-2.09107	-1.36091	1.15416e-08	-2.03996	-1.34599	2.21406e-10	-2.10146	-1.29492
205641440	chr1:205641440:A:G	3.04481e-13	-3.68066e-10	-1.39006	8.67822e-08	-3.68066e-10	-1.36851	1.71188e-09	-3.68066e-10	-1.35103
205641628	chr1:205641628:ACC:A	7.47751e-14	-1.43517	-1.35901	1.579e-08	-1.70418	-1.36836	2.49603e-10	-1.90785	-1.36865
205641646	chr1:205641646:C:T	7.97266e-14	-1.88434	-0.845725	1.77538e-08	-2.1253	-0.830011	3.48722e-10	-2.11268	-0.829421
205641906	chr1:205641906:G:C	4.10264e-13	-3.68066e-10	-1.09187	1.18682e-07	-3.68066e-10	-1.05546	2.23567e-09	-3.68066e-10	-1.08408
205642015	chr1:205642015:A:G	2.1708e-11	2.87677	-4.18584e-10	1.04023e-05	3.41788	-4.18584e-10	1.94624e-07	3.38245	-4.18584e-10
205642400	chr1:205642400:C:T	4.90736e-14	-2.12958	-1.08577	1.38664e-08	-2.1339	-1.06854	2.52638e-10	-2.14942	-1.115
205642549	chr1:205642549:A:G	9.33215e-14	-2.12812	-0.4445	2.92855e-08	-2.02626	-0.428563	4.89367e-10	-2.10322	-0.500047
205642575	chr1:205642575:G:C	4.93207e-14	-2.13225	-1.07808	1.40076e-08	-2.13102	-1.06129	2.54235e-10	-2.14989	-1.10823
205642952	chr1:205642952:T:G	8.34651e-14	-1.51529	-1.16895	1.78556e-08	-1.76688	-1.18271	2.88575e-10	-1.95647	-1.17495
205642997	chr1:205642997:C:T	2.94481e-13	-3.68066e-10	-1.42345	8.22328e-08	-3.68066e-10	-1.42236	1.58414e-09	-3.68066e-10	-1.42858
205642998	chr1:205642998:A:G	4.36055e-14	-2.13713	-1.19635	1.25969e-08	-2.12502	-1.17345	2.30054e-10	-2.15016	-1.2079
205643068	chr1:205643068:G:A	4.84449e-13	-3.68066e-10	-0.925656	1.45274e-07	-3.68066e-10	-0.853289	2.53255e-09	-3.68066e-10	-0.959392
205643335	chr1:205643335:T:G	5.9815e-14	-2.10318	-0.914228	1.6996e-08	-2.09474	-0.904194	3.51096e-10	-2.07519	-0.860128
205643877	chr1:205643877:C:T	5.14816e-14	-2.14371	-1.02373	1.63028e-08	-2.03006	-1.01051	2.7659e-10	-2.11374	-1.0601
205644106	chr1:205644106:G:C	3.68022e-14	-2.09838	-1.40473	1.05667e-08	-2.05803	-1.41617	1.91023e-10	-2.11093	-1.43306
205644248	chr1:205644248:T:C	4.98087e-14	-2.13182	-1.06866	1.41471e-08	-2.13147	-1.05093	2.56782e-10	-2.14981	-1.09834
205644272	chr1:205644272:ATAAAT:A	6.14317e-13	-3.68066e-10	-0.688158	1.81189e-07	-3.68066e-10	-0.632369	3.62589e-09	-3.68066e-10	-0.60052
205644481	chr1:205644481:G:A	2.91793e-13	-3.68066e-10	-1.43262	8.15293e-08	-3.68066e-10	-1.43095	1.61993e-09	-3.68066e-10	-1.40624
205644731	chr1:205644731:G:A	4.38226e-14	-2.11844	-1.21008	1.211e-08	-2.14146	-1.19642	2.27562e-10	-2.14713	-1.22183
205644868	chr1:205644868:C:T	6.79633e-13	-3.68066e-10	-0.587116	1.84803e-07	-3.68066e-10	-0.612618	3.21379e-09	-3.68066e-10	-0.721169
205644876	chr1:205644876:C:T	4.28488e-14	-2.1387	-1.2123	1.23074e-08	-2.12319	-1.19853	2.26486e-10	-2.1499	-1.2238
205644989	chr1:205644989:A:G	7.54508e-14	-2.13082	-0.654363	2.35695e-08	-2.03275	-0.639211	4.0912e-10	-2.10367	-0.678693
205645027	chr1:205645027:C:A	7.90962e-14	-2.0996	-0.638402	2.25971e-08	-2.14043	-0.573656	4.7301e-10	-2.14946	-0.487796
205645858	chr1:205645858:A:G	4.66813e-13	-3.68066e-10	-0.96274	1.35063e-07	-3.68066e-10	-0.926167	2.72554e-09	-3.68066e-10	-0.885953
205645992	chr1:205645992:A:C	3.06726e-13	-3.68066e-10	-1.38271	8.62953e-08	-3.68066e-10	-1.37413	1.66288e-09	-3.68066e-10	-1.38007
205646187	chr1:205646187:G:T	2.54464e-12	-3.68066e-10	0.733077	6.81494e-07	-3.68066e-10	0.692378	1.21625e-08	-3.68066e-10	0.609733
205646314	chr1:205646314:T:C	4.56588e-14	-2.14003	-1.14744	1.32275e-08	-2.11738	-1.13224	2.41226e-10	-2.14915	-1.16149
205646384	chr1:205646384:T:C	3.17729e-13	-3.68066e-10	-1.34747	8.96717e-08	-3.68066e-10	-1.33575	1.69812e-09	-3.68066e-10	-1.3591
205646439	chr1:205646439:G:A	4.85317e-14	-2.14046	-1.08599	1.41191e-08	-2.1166	-1.06779	2.56604e-10	-2.14898	-1.09986
205646466	chr1:205646466:T:C	1.46416e-13	-2.08667	-0.0355392	3.84274e-08	-2.14738	-0.0357558	7.08788e-10	-2.14944	-0.0833783
205646663	chr1:205646663:A:G	4.63908e-14	-2.14025	-1.13132	1.34789e-08	-2.11676	-1.11402	2.45692e-10	-2.14891	-1.14339
205646788	chr1:205646788:C:T	4.25658e-13	-3.68066e-10	-1.05503	1.19552e-07	-3.68066e-10	-1.04816	2.2504e-09	-3.68066e-10	-1.07751
205647090	chr1:205647090:C:T	5.26011e-12	-3.68066e-10	1.45924	1.29181e-06	-3.68066e-10	1.33189	2.31352e-08	-3.68066e-10	1.25273
205647191	chr1:205647191:A:AC	4.02337e-14	-2.11548	-1.29849	1.12874e-08	-2.14083	-1.26739	2.19383e-10	-2.14842	-1.25713
205647326	chr1:205647326:C:T	3.54029e-13	-3.68066e-10	-1.23929	9.8291e-08	-3.68066e-10	-1.24398	1.98342e-09	-3.68066e-10	-1.2038
205647511	chr1:205647511:T:C	2.46958e-13	-1.59945	-4.18584e-10	7.14241e-08	-1.56327	-4.18584e-10	1.27036e-09	-1.64932	-4.18584e-10
205647635	chr1:205647635:G:T	1.43414e-13	-2.14293	-4.18584e-10	3.9795e-08	-2.14817	-4.18584e-10	7.70334e-10	-2.14955	-4.18584e-10
205647682	chr1:205647682:G:A	1.47456e-13	-2.11514	-4.18584e-10	4.00826e-08	-2.14097	-4.18584e-10	7.70876e-10	-2.14885	-4.18584e-10
205647721	chr1:205647721:G:A	1.42724e-13	-2.14776	-4.18584e-10	3.97187e-08	-2.15009	-4.18584e-10	7.69892e-10	-2.15013	-4.18584e-10
205647823	chr1:205647823:A:G	1.49413e-13	-2.10196	-4.18584e-10	3.98723e-08	-2.14623	-4.18584e-10	7.73512e-10	-2.14544	-4.18584e-10
205648089	chr1:205648089:A:G	4.42037e-13	-3.68066e-10	-1.01727	1.13262e-07	-3.68066e-10	-1.10221	1.94309e-09	-3.68066e-10	-1.22434
205648238	chr1:205648238:G:A	3.56904e-14	-2.14755	-1.38624	1.01588e-08	-2.13064	-1.38293	2.12403e-10	-2.09372	-1.34417
205648640	chr1:205648640:A:G	1.24378e-12	-3.68066e-10	0.0172388	3.47985e-07	-3.68066e-10	0.0202504	5.7631e-09	-3.68066e-10	-0.137145
205648702	chr1:205648702:C:T	4.08938e-14	-2.11204	-1.28565	1.10679e-08	-2.13135	-1.29651	2.08101e-10	-2.14961	-1.30875
205649001	chr1:205649001:C:CT	5.12549e-14	-2.01247	-1.15939	1.4516e-08	-2.00782	-1.14884	3.03608e-10	-1.97211	-1.10853
205649202	chr1:205649202:A:G	2.90695e-13	-3.68066e-10	-1.43639	8.10106e-08	-3.68066e-10	-1.43733	1.57191e-09	-3.68066e-10	-1.43633
205649335	chr1:205649335:T:C	6.36814e-13	-3.68066e-10	-0.652191	1.73915e-07	-3.68066e-10	-0.673341	3.59668e-09	-3.68066e-10	-0.60861
205649377	chr1:205649377:C:T	2.91423e-13	-3.68066e-10	-1.43389	8.15416e-08	-3.68066e-10	-1.4308	1.59146e-09	-3.68066e-10	-1.42397
205649436	chr1:205649436:A:C	8.52519e-13	-2.10452	1.74405	1.96776e-07	-2.09443	1.54459	1.2209e-09	-2.12027	0.431236
205649468	chr1:205649468:C:T	2.60888e-13	-1.54458	-4.18584e-10	5.27769e-08	-1.86584	-4.18584e-10	1.10285e-09	-1.79072	-4.18584e-10
205649531	chr1:205649531:G:A	5.86625e-14	-1.65039	-1.38648	1.32133e-08	-1.86691	-1.38377	2.26376e-10	-2.00114	-1.37304
205649544	chr1:205649544:C:T	4.07094e-14	-2.1137	-1.28851	1.10258e-08	-2.13241	-1.29926	2.07596e-10	-2.1494	-1.31138
205649602	chr1:205649602:A:G	3.92227e-13	-1.13683	-4.18584e-10	7.25668e-08	-1.5474	-4.18584e-10	1.56471e-09	-1.44092	-4.18584e-10
205650056	chr1:205650056:C:A	3.76242e-13	-1.17843	-4.18584e-10	7.02922e-08	-1.57925	-4.18584e-10	1.51255e-09	-1.47482	-4.18584e-10
205650182	chr1:205650182:C:T	5.61565e-13	-3.68066e-10	-0.777941	1.45783e-07	-3.68066e-10	-0.849789	2.62075e-09	-3.68066e-10	-0.925162
205650196	chr1:205650196:T:C	4.10317e-14	-2.10725	-1.28708	1.10877e-08	-2.1279	-1.29818	2.07718e-10	-2.15005	-1.31014
205650443	chr1:205650443:T:C	2.90213e-12	-3.68066e-10	0.864533	7.7714e-07	-3.68066e-10	0.823711	1.38192e-08	-3.68066e-10	0.73744
205651366	chr1:205651366:C:T	1.46801e-12	-1.11372	1.29671	2.50526e-07	-1.53042	1.22207	5.57334e-09	-1.43222	1.2616
205651518	chr1:205651518:G:A	7.24519e-13	-3.68066e-10	-0.52316	1.97027e-07	-3.68066e-10	-0.548568	3.4027e-09	-3.68066e-10	-0.664053
205651567	chr1:205651567:G:A	2.23673e-12	-3.68066e-10	0.604101	5.77195e-07	-3.68066e-10	0.526271	9.67512e-09	-3.68066e-10	0.380937
205651618	chr1:205651618:C:T	3.97005e-14	-2.12094	-1.30637	1.07839e-08	-2.13734	-1.31652	2.04533e-10	-2.14784	-1.32781
205651707	chr1:205651707:C:T	3.82122e-13	-3.68066e-10	-1.16293	9.94685e-08	-3.68066e-10	-1.23207	1.80632e-09	-3.68066e-10	-1.29733
205651756	chr1:205651756:A:G	4.79111e-14	-1.8031	-1.43623	1.82084e-08	-1.49706	-1.43297	4.46669e-10	-1.35905	-1.33551
205651815	chr1:205651815:AATGATAGAATATCCTATGATAGAT:A	1.16212e-13	-0.982116	-1.37113	3.46714e-08	-0.936823	-1.34917	5.56675e-10	-1.12962	-1.34478
205651947	chr1:205651947:T:C	5.81179e-13	-3.68066e-10	-0.743608	1.58878e-07	-3.68066e-10	-0.763774	3.27343e-09	-3.68066e-10	-0.702783
205651963	chr1:205651963:T:A	3.23785e-13	-3.68066e-10	-1.32859	9.03852e-08	-3.68066e-10	-1.32783	1.70676e-09	-3.68066e-10	-1.35402
205652041	chr1:205652041:A:G	4.70105e-14	-2.06659	-1.1917	1.34329e-08	-2.0572	-1.177	2.78879e-10	-2.02864	-1.13696
205652301	chr1:205652301:G:A	5.05597e-14	-2.08506	-1.10045	1.23176e-08	-2.14941	-1.17147	2.1844e-10	-2.14417	-1.26569
205652637	chr1:205652637:A:G	6.0189e-13	-3.68066e-10	-0.708593	1.64442e-07	-3.68066e-10	-0.729354	3.39444e-09	-3.68066e-10	-0.666482
205652706	chr1:205652706:C:T	3.16524e-13	-3.68066e-10	-1.35127	8.82486e-08	-3.68066e-10	-1.35175	1.74665e-09	-3.68066e-10	-1.33092
205652711	chr1:205652711:A:G	3.72878e-13	-1.18742	-4.18584e-10	1.2962e-07	-0.967305	-4.18584e-10	2.46994e-09	-0.984428	-4.18584e-10
205652968	chr1:205652968:G:A	1.27864e-12	-3.68066e-10	0.0448809	3.28716e-07	-3.68066e-10	-0.0367167	5.25022e-09	-3.68066e-10	-0.230351
205653125	chr1:205653125:G:A	5.7398e-14	-2.07951	-0.979147	1.56133e-08	-2.14565	-0.938141	3.27977e-10	-2.15015	-0.853288
205653147	chr1:205653147:C:T	7.34423e-14	-1.80165	-1.01052	1.55607e-08	-2.11212	-0.975047	3.34439e-10	-2.04799	-0.935929
205653253	chr1:205653253:T:A	1.62962e-12	-1.12563	1.41306	2.77272e-07	-1.54037	1.33346	6.17432e-09	-1.44326	1.37503
205653257	chr1:205653257:C:T	1.61464e-12	-1.039	1.3172	2.70965e-07	-1.47224	1.24232	6.04239e-09	-1.36904	1.27922
205653638	chr1:205653638:C:T	3.42155e-13	-3.68066e-10	-1.2734	9.92144e-08	-3.68066e-10	-1.23463	1.97573e-09	-3.68066e-10	-1.20768
205653671	chr1:205653671:A:G	6.66444e-14	-2.08447	-0.82483	1.57951e-08	-2.14936	-0.922854	2.67164e-10	-2.14456	-1.06395
205653922	chr1:205653922:C:G	7.90314e-13	-3.68066e-10	-0.436238	2.16632e-07	-3.68066e-10	-0.453708	3.82544e-09	-3.68066e-10	-0.546948
205654011	chr1:205654011:C:T	8.70316e-14	-1.43858	-1.20382	1.8283e-08	-1.70589	-1.22005	2.89857e-10	-1.91093	-1.21606
205654285	chr1:205654285:G:A	3.07232e-13	-3.68066e-10	-1.38106	8.58958e-08	-3.68066e-10	-1.37877	1.63124e-09	-3.68066e-10	-1.39928
205654355	chr1:205654355:C:T	2.92235e-13	-3.68066e-10	-1.43111	8.16813e-08	-3.68066e-10	-1.42908	1.62856e-09	-3.68066e-10	-1.40093
205654552	chr1:205654552:G:A	1.07537e-13	-1.47602	-0.954817	2.2669e-08	-1.73604	-0.974871	3.67185e-10	-1.93351	-0.956998
205654620	chr1:205654620:A:G	3.41344e-13	-1.27578	-4.18584e-10	6.51873e-08	-1.65465	-4.18584e-10	1.39092e-09	-1.55865	-4.18584e-10
205654627	chr1:205654627:C:T	3.57112e-13	-1.23062	-4.18584e-10	6.75255e-08	-1.6194	-4.18584e-10	1.44594e-09	-1.51986	-4.18584e-10
205654686	chr1:205654686:TC:T	2.93182e-13	-3.68066e-10	-1.42787	8.19808e-08	-3.68066e-10	-1.42542	1.64053e-09	-3.68066e-10	-1.3936
205654810	chr1:205654810:T:C	4.60885e-14	-2.08879	-1.18931	1.21359e-08	-2.14583	-1.18991	2.25642e-10	-2.14963	-1.2278
205654811	chr1:205654811:C:T	7.65564e-13	-3.68066e-10	-0.468055	2.0767e-07	-3.68066e-10	-0.49596	3.58806e-09	-3.68066e-10	-0.611008
205655452	chr1:205655452:A:G	6.74204e-13	-3.68066e-10	-0.595135	1.84043e-07	-3.68066e-10	-0.616739	3.814e-09	-3.68066e-10	-0.549942
205655495	chr1:205655495:C:CA	4.00332e-14	-2.10388	-1.31508	1.08244e-08	-2.12567	-1.32444	2.02616e-10	-2.15016	-1.33491
205655628	chr1:205655628:G:A	1.68486e-11	-1.60113	4.22448	3.20368e-06	-1.99428	4.23442	3.02539e-08	-1.81222	3.33322
205655845	chr1:205655845:T:G	6.59853e-13	-3.68066e-10	-0.616651	1.80105e-07	-3.68066e-10	-0.63837	3.73091e-09	-3.68066e-10	-0.571969
205655857	chr1:205655857:C:G	6.31165e-14	-1.5749	-1.38879	1.39659e-08	-1.80879	-1.3865	2.35493e-10	-1.95828	-1.37642
205656058	chr1:205656058:G:A	4.16163e-14	-2.10858	-1.2716	1.1856e-08	-2.09551	-1.26356	2.46538e-10	-2.09739	-1.19146
205656065	chr1:205656065:TA:T	4.03156e-14	-2.09669	-1.31524	1.08839e-08	-2.12019	-1.32444	2.02857e-10	-2.15003	-1.33385
205656183	chr1:205656183:C:T	2.90436e-13	-3.68066e-10	-1.43729	8.12109e-08	-3.68066e-10	-1.43486	1.59386e-09	-3.68066e-10	-1.42246
205656290	chr1:205656290:G:A	8.18854e-10	6.50699	-4.18584e-10	5.80272e-05	5.13676	-4.18584e-10	1.49047e-06	5.41823	-4.18584e-10
205656475	chr1:205656475:C:T	2.91286e-13	-3.68066e-10	-1.43436	8.1366e-08	-3.68066e-10	-1.43295	1.61412e-09	-3.68066e-10	-1.40983
205656571	chr1:205656571:T:C	2.90213e-12	-3.68066e-10	0.864533	7.7714e-07	-3.68066e-10	0.823711	1.38192e-08	-3.68066e-10	0.73744
205656788	chr1:205656788:T:C	7.38678e-13	-3.68066e-10	-0.503805	2.01359e-07	-3.68066e-10	-0.526821	4.18861e-09	-3.68066e-10	-0.456253
205656985	chr1:205656985:T:A	1.98052e-12	-1.13069	1.61314	3.35556e-07	-1.54295	1.52683	7.50435e-09	-1.44785	1.57471
205657126	chr1:205657126:C:T	5.79984e-13	-3.68066e-10	-0.745667	1.50632e-07	-3.68066e-10	-0.81707	2.75663e-09	-3.68066e-10	-0.87461
205657204	chr1:205657204:G:A	7.68386e-14	-1.46058	-1.30638	2.32773e-08	-1.33603	-1.3484	7.01207e-10	-0.846825	-1.39675
205657420	chr1:205657420:C:T	1.37368e-12	-1.38138	1.49796	2.5093e-07	-1.72508	1.41834	5.48417e-09	-1.6453	1.45854
205657758	chr1:205657758:A:C	7.5723e-13	-3.68066e-10	-0.479001	2.06914e-07	-3.68066e-10	-0.499606	4.31319e-09	-3.68066e-10	-0.426942
205657776	chr1:205657776:G:A	1.07297e-13	-1.41029	-1.02278	2.23877e-08	-1.68504	-1.03835	3.5711e-10	-1.89697	-1.02136
205657902	chr1:205657902:T:C	6.85921e-13	-3.68066e-10	-0.577905	1.8318e-07	-3.68066e-10	-0.621442	3.13241e-09	-3.68066e-10	-0.746818
205658241	chr1:205658241:A:T	2.87689e-12	-3.68066e-10	0.855798	7.70559e-07	-3.68066e-10	0.815206	1.37012e-08	-3.68066e-10	0.728862
205658641	chr1:205658641:AAG:A	3.34969e-13	-3.68066e-10	-1.29463	9.2233e-08	-3.68066e-10	-1.30759	1.72221e-09	-3.68066e-10	-1.34501
205658758	chr1:205658758:A:T	1.98358e-13	-1.83033	0.0117392	4.77874e-08	-1.86964	-0.0955091	8.83886e-10	-1.80476	-0.20729
205658945	chr1:205658945:G:A	6.10306e-14	-1.91225	-1.08504	1.5355e-08	-1.99758	-1.10289	2.67248e-10	-2.05318	-1.15502
205659227	chr1:205659227:A:G	4.0259e-13	-3.68066e-10	-1.11075	1.11915e-07	-3.68066e-10	-1.11417	2.29982e-09	-3.68066e-10	-1.05579
205659300	chr1:205659300:C:G	2.90599e-13	-3.68066e-10	-1.43673	8.12057e-08	-3.68066e-10	-1.43492	1.62785e-09	-3.68066e-10	-1.40136
205659330	chr1:205659330:G:A	5.48193e-13	-3.68066e-10	-0.802041	1.58657e-07	-3.68066e-10	-0.765166	2.99807e-09	-3.68066e-10	-0.790654
205659513	chr1:205659513:G:A	2.91426e-13	-3.68066e-10	-1.43388	8.15011e-08	-3.68066e-10	-1.43129	1.57159e-09	-3.68066e-10	-1.43653
205659767	chr1:205659767:A:G	3.2686e-13	-3.68066e-10	-1.31914	8.75856e-08	-3.68066e-10	-1.35929	1.62109e-09	-3.68066e-10	-1.40552
205660072	chr1:205660072:C:A	2.00081e-11	2.79523	-4.18584e-10	5.20956e-06	2.72634	-4.18584e-10	6.7772e-08	2.32753	-4.18584e-10
205660160	chr1:205660160:G:A	1.54252e-12	-3.68066e-10	0.232502	4.31879e-07	-3.68066e-10	0.236236	7.18886e-09	-3.68066e-10	0.0839111
205661231	chr1:205661231:AC:A	2.90607e-13	-3.68066e-10	-1.4367	8.11886e-08	-3.68066e-10	-1.43513	1.58787e-09	-3.68066e-10	-1.42623
205661278	chr1:205661278:C:T	3.23679e-13	-3.68066e-10	-1.32892	8.74992e-08	-3.68066e-10	-1.36028	1.62395e-09	-3.68066e-10	-1.40376
205661353	chr1:205661353:C:T	6.23631e-13	-3.68066e-10	-0.67311	1.80534e-07	-3.68066e-10	-0.635989	3.87686e-09	-3.68066e-10	-0.533595
205661765	chr1:205661765:A:G	6.74671e-14	-1.90649	-0.990541	1.66051e-08	-2.14156	-0.88064	3.55009e-10	-2.14736	-0.776878
205661930	chr1:205661930:G:A	4.37853e-14	-1.89725	-1.43211	1.28447e-08	-1.85242	-1.42656	2.26403e-10	-1.943	-1.43107
205662328	chr1:205662328:G:A	1.20911e-12	1.29034	-1.30137	3.07395e-07	1.22326	-1.32703	6.75406e-09	1.42395	-1.40243
205662639	chr1:205662639:A:G	4.71163e-14	-2.03698	-1.21907	1.87824e-08	-1.59387	-1.30512	4.1848e-10	-1.33668	-1.42307
205662691	chr1:205662691:T:C	9.75247e-13	-3.68066e-10	-0.225977	2.70834e-07	-3.68066e-10	-0.230405	4.89627e-09	-3.68066e-10	-0.300148
205662781	chr1:205662781:G:A	3.10769e-13	-3.68066e-10	-1.36962	8.69165e-08	-3.68066e-10	-1.36696	1.72486e-09	-3.68066e-10	-1.34348
205663599	chr1:205663599:G:A	6.13793e-13	-3.68066e-10	-0.68901	1.77262e-07	-3.68066e-10	-0.654282	3.81001e-09	-3.68066e-10	-0.550988
205663804	chr1:205663804:A:G	4.22904e-13	-2.1496	1.08807	1.12316e-07	-1.96185	0.851258	6.50496e-10	-1.99361	-0.325029
205664094	chr1:205664094:T:C	2.92526e-13	-3.68066e-10	-1.43011	8.12694e-08	-3.68066e-10	-1.43414	1.57217e-09	-3.68066e-10	-1.43616
205664445	chr1:205664445:T:C	1.5856e-12	1.68925	-1.4292	4.01748e-07	1.59081	-1.42689	8.69199e-09	1.65823	-1.38445
205664739	chr1:205664739:C:T	2.0388e-13	-1.79114	-4.18584e-10	7.83451e-08	-1.47079	-4.18584e-10	1.37942e-09	-1.56696	-4.18584e-10
205665378	chr1:205665378:C:G	1.79345e-13	-1.87794	-0.0414138	4.66644e-08	-1.83618	-0.15275	8.03535e-10	-1.91968	-0.187673
205665543	chr1:205665543:A:G	4.82242e-14	-1.88539	-1.34742	1.66944e-08	-1.64482	-1.37201	3.27293e-10	-1.62052	-1.385
205665725	chr1:205665725:G:T	5.12987e-14	-1.78017	-1.39084	1.86005e-08	-1.50339	-1.40533	3.68963e-10	-1.47301	-1.41266
205665788	chr1:205665788:G:A	5.6611e-13	-3.68066e-10	-0.76988	1.68684e-07	-3.68066e-10	-0.703884	3.20331e-09	-3.68066e-10	-0.724436
205666164	chr1:205666164:G:T	1.74054e-12	1.77007	-1.41679	4.41016e-07	1.67004	-1.41286	9.66143e-09	1.73573	-1.35621
205666298	chr1:205666298:G:A	5.55019e-13	-3.68066e-10	-0.789665	1.51511e-07	-3.68066e-10	-0.811255	2.75465e-09	-3.68066e-10	-0.875332
205666471	chr1:205666471:G:A	1.07821e-12	-3.68066e-10	-0.125608	3.00235e-07	-3.68066e-10	-0.127344	6.34334e-09	-3.68066e-10	-0.0412155
205666703	chr1:205666703:A:C	1.59122e-12	-3.68066e-10	0.263589	4.4227e-07	-3.68066e-10	0.260011	7.34945e-09	-3.68066e-10	0.106005
205666820	chr1:205666820:A:G	5.0732e-14	-1.94752	-1.23459	1.34296e-08	-1.94725	-1.28719	1.85866e-10	-2.14208	-1.42927
205667206	chr1:205667206:A:C	8.50185e-14	-1.96267	-0.703133	4.60314e-08	-1.43403	-0.568559	1.40483e-09	-1.21563	-0.33308
205667226	chr1:205667226:C:T	1.66807e-12	1.74085	-1.43009	4.21928e-07	1.64108	-1.42816	9.0807e-09	1.70544	-1.38791
205667386	chr1:205667386:A:G	8.67937e-13	-3.68066e-10	-0.342549	2.41079e-07	-3.68066e-10	-0.346787	4.3771e-09	-3.68066e-10	-0.412235
205667528	chr1:205667528:T:TA	1.58309e-13	-0.606796	-1.43733	3.96671e-08	-0.714708	-1.43668	7.62416e-10	-0.723163	-1.43672
205667992	chr1:205667992:G:A	2.21068e-13	-0.272984	-1.43722	5.47902e-08	-0.391178	-1.43722	1.08443e-09	-0.37193	-1.43564
205668238	chr1:205668238:T:C	1.98464e-12	1.91566	-1.43113	5.02039e-07	1.81584	-1.42907	1.09025e-08	1.89076	-1.39039
205668531	chr1:205668531:T:C	2.27966e-12	2.04935	-1.42624	5.75731e-07	1.94706	-1.42333	1.25927e-08	2.02212	-1.37763
205668780	chr1:205668780:C:T	1.53794e-13	-2.07305	-4.18584e-10	4.00293e-08	-2.1423	-4.18584e-10	7.89707e-10	-2.12471	-4.18584e-10
205668838	chr1:205668838:C:T	5.8535e-14	-1.83317	-1.20587	2.10864e-08	-1.54818	-1.23511	4.12811e-10	-1.54324	-1.23014
205669085	chr1:205669085:G:C	3.25217e-13	-3.68066e-10	-1.32418	8.91919e-08	-3.68066e-10	-1.34112	1.64883e-09	-3.68066e-10	-1.38855
205669094	chr1:205669094:G:A	5.79124e-14	-1.64049	-1.40924	2.27033e-08	-1.29953	-1.40987	4.2422e-10	-1.35389	-1.39223
205669336	chr1:205669336:C:T	5.80105e-14	-1.80913	-1.23891	2.13387e-08	-1.50819	-1.2632	4.1795e-10	-1.49925	-1.26176
205669917	chr1:205669917:A:G	5.18855e-14	-2.10179	-1.05784	2.24995e-08	-1.67161	-1.0468	3.31743e-10	-1.67929	-1.31273
205670114	chr1:205670114:C:T	2.23774e-12	1.65876	-1.05421	4.46671e-07	1.38799	-1.11808	1.84017e-09	0.0121056	-1.29087
205670299	chr1:205670299:C:T	4.6238e-13	-3.68066e-10	-0.97228	1.34756e-07	-3.68066e-10	-0.928442	2.37971e-09	-3.68066e-10	-1.02164
205670422	chr1:205670422:C:T	5.99721e-13	-3.68066e-10	-0.712203	1.78646e-07	-3.68066e-10	-0.646503	3.25106e-09	-3.68066e-10	-0.709639
205670483	chr1:205670483:C:A	2.67991e-12	2.00278	-1.21791	1.27087e-06	2.51871	-1.20317	2.96004e-08	2.62927	-1.1301
205671437	chr1:205671437:C:G	9.04678e-13	-3.68066e-10	-0.301089	2.48803e-07	-3.68066e-10	-0.315249	4.07474e-09	-3.68066e-10	-0.483813
205671634	chr1:205671634:A:G	5.092e-13	-3.68066e-10	-0.875827	1.30291e-07	-3.68066e-10	-0.962141	2.4134e-09	-3.68066e-10	-1.00759
205671688	chr1:205671688:C:T	4.97893e-12	2.81922	-1.41492	4.10162e-06	3.91952	-1.4323	1.74165e-07	4.68541	-1.41403
205671777	chr1:205671777:A:C	2.9194e-13	-3.68066e-10	-1.43212	8.11098e-08	-3.68066e-10	-1.43611	1.57241e-09	-3.68066e-10	-1.43601
205671890	chr1:205671890:G:A	2.4568e-12	2.06924	-1.37129	5.00793e-07	1.79603	-1.41175	2.40783e-09	0.427406	-1.4373
205671987	chr1:205671987:C:T	1.2649e-13	-1.74051	-0.527999	3.11405e-08	-1.77769	-0.61571	8.60926e-10	-1.53383	-0.504539
205672180	chr1:205672180:C:T	2.91651e-13	-3.68066e-10	-1.43311	8.20644e-08	-3.68066e-10	-1.42441	1.61051e-09	-3.68066e-10	-1.41207
205672397	chr1:205672397:A:G	2.49938e-12	-3.68066e-10	0.715128	6.81777e-07	-3.68066e-10	0.692793	1.23017e-08	-3.68066e-10	0.621119
205672672	chr1:205672672:G:A	3.37932e-13	-3.68066e-10	-1.28582	9.61164e-08	-3.68066e-10	-1.26635	1.98176e-09	-3.68066e-10	-1.20464
205673115	chr1:205673115:G:A	1.90546e-11	-3.68066e-10	2.7464	5.03387e-06	-3.68066e-10	2.69204	8.66847e-08	-3.68066e-10	2.57366
205673262	chr1:205673262:T:C	4.49879e-14	-2.04427	-1.258	1.11677e-08	-2.12525	-1.29363	2.04309e-10	-2.08269	-1.39406
205673424	chr1:205673424:C:G	2.70614e-12	-3.68066e-10	0.79461	7.44837e-07	-3.68066e-10	0.781256	1.34467e-08	-3.68066e-10	0.710114
205673662	chr1:205673662:T:G	3.62404e-14	-2.0819	-1.43659	9.53854e-09	-2.14287	-1.4337	1.95588e-10	-2.12435	-1.39602
205673810	chr1:205673810:T:C	2.82036e-12	-3.68066e-10	0.835951	7.77124e-07	-3.68066e-10	0.82369	1.40318e-08	-3.68066e-10	0.752707
205674154	chr1:205674154:T:C	2.9275e-13	-3.68066e-10	-1.42935	8.20956e-08	-3.68066e-10	-1.42402	1.62447e-09	-3.68066e-10	-1.40344
205674237	chr1:205674237:C:T	1.96949e-13	-1.12552	-0.700204	1.80336e-07	0.0995185	-0.736605	2.60594e-09	0.0923121	-1.02314
205674238	chr1:205674238:C:T	2.85428e-12	-3.68066e-10	0.847906	7.86359e-07	-3.68066e-10	0.835504	1.41991e-08	-3.68066e-10	0.76456
205674887	chr1:205674887:T:C	2.98786e-13	-3.68066e-10	-1.40894	8.3612e-08	-3.68066e-10	-1.40572	1.60149e-09	-3.68066e-10	-1.41769
205675005	chr1:205675005:C:T	3.59091e-12	-3.68066e-10	1.07749	9.92511e-07	-3.68066e-10	1.06833	1.77953e-08	-3.68066e-10	0.990313
205675007	chr1:205675007:C:T	2.80615e-12	-3.68066e-10	0.830901	7.73178e-07	-3.68066e-10	0.8186	1.39612e-08	-3.68066e-10	0.747664
205675173	chr1:205675173:C:T	2.9707e-12	-3.68066e-10	0.887884	8.18434e-07	-3.68066e-10	0.875483	1.47657e-08	-3.68066e-10	0.803686
205675385	chr1:205675385:GA:G	6.08918e-13	-3.68066e-10	-0.696984	1.65842e-07	-3.68066e-10	-0.720872	2.8599e-09	-3.68066e-10	-0.837835
205675514	chr1:205675514:G:C	2.99383e-13	-3.68066e-10	-1.40695	8.26198e-08	-3.68066e-10	-1.41766	1.57655e-09	-3.68066e-10	-1.43339
205675694	chr1:205675694:A:G	1.07192e-12	-3.68066e-10	-0.131462	2.85161e-07	-3.68066e-10	-0.178857	4.89208e-09	-3.68066e-10	-0.301003
205676182	chr1:205676182:G:A	2.32252e-13	-1.66085	-4.18584e-10	8.86942e-08	-1.34672	-4.18584e-10	1.4522e-09	-1.51554	-4.18584e-10
205676212	chr1:205676212:T:C	6.11379e-14	-1.71119	-1.28435	1.59497e-08	-1.73978	-1.3227	4.47223e-10	-1.44169	-1.25163
205676490	chr1:205676490:G:A	3.00561e-13	-3.68066e-10	-1.40302	8.28347e-08	-3.68066e-10	-1.41506	1.57902e-09	-3.68066e-10	-1.43182
205676985	chr1:205676985:C:T	5.16802e-13	-3.68066e-10	-0.861007	1.49845e-07	-3.68066e-10	-0.822307	2.61301e-09	-3.68066e-10	-0.928118
205677150	chr1:205677150:C:A	8.775e-14	-1.57441	-1.05976	1.56479e-08	-1.95409	-1.12748	2.35102e-10	-1.93848	-1.39788
205678027	chr1:205678027:T:G	5.85123e-14	-1.60298	-1.43645	1.13398e-08	-1.97274	-1.43085	2.59262e-10	-1.95985	-1.27869
205678271	chr1:205678271:C:T	3.01103e-13	-3.68066e-10	-1.40122	8.49837e-08	-3.68066e-10	-1.38945	1.70107e-09	-3.68066e-10	-1.35736
205678920	chr1:205678920:G:A	7.41663e-13	-3.68066e-10	-0.499772	1.95327e-07	-3.68066e-10	-0.557232	3.44994e-09	-3.68066e-10	-0.650265
205680199	chr1:205680199:C:T	2.51201e-12	1.79114	-1.07097	2.67408e-07	0.934362	-1.1775	5.61759e-09	1.22042	-1.38314
205680319	chr1:205680319:G:A	3.60475e-14	-2.10778	-1.41605	1.22465e-08	-1.90381	-1.42286	2.50909e-10	-1.86155	-1.40974
205680855	chr1:205680855:G:A	4.38398e-13	-3.68066e-10	-1.02554	1.25601e-07	-3.68066e-10	-0.998798	2.65894e-09	-3.68066e-10	-0.910693
205681010	chr1:205681010:T:C	2.72852e-12	1.85047	-1.04763	2.87318e-07	0.986272	-1.15759	5.99666e-09	1.27558	-1.37299
205682206	chr1:205682206:C:T	1.32169e-13	-1.03896	-1.18562	2.90035e-08	-1.32286	-1.14164	4.78529e-10	-1.37748	-1.24818
205682355	chr1:205682355:C:T	2.88594e-12	1.78711	-0.92817	2.98761e-07	0.924495	-1.05676	5.92888e-09	1.21183	-1.32061
205682682	chr1:205682682:T:C	4.20753e-12	2.14607	-0.910108	4.1798e-07	1.24514	-1.04162	8.29117e-09	1.53817	-1.3116
205682712	chr1:205682712:T:C	4.00894e-13	-3.68066e-10	-1.11497	1.15225e-07	-3.68066e-10	-1.08503	2.06306e-09	-3.68066e-10	-1.16443
205682807	chr1:205682807:G:T	2.90428e-13	-3.68066e-10	-1.43731	8.10193e-08	-3.68066e-10	-1.43722	1.57928e-09	-3.68066e-10	-1.43165
205683328	chr1:205683328:G:A	7.00809e-13	-3.68066e-10	-0.556433	1.90901e-07	-3.68066e-10	-0.580155	3.25515e-09	-3.68066e-10	-0.708382
205683577	chr1:205683577:T:C	3.25246e-12	1.81955	-0.841049	3.37319e-07	0.963566	-0.974447	6.445e-09	1.22912	-1.25443
205683663	chr1:205683663:G:A	1.63358e-13	-2.01273	-4.18584e-10	4.62419e-08	-1.99802	-4.18584e-10	8.64625e-10	-2.03408	-4.18584e-10
205683928	chr1:205683928:C:T	8.11253e-14	-1.69943	-1.01324	1.3815e-08	-2.10128	-1.10488	2.00895e-10	-2.103	-1.39059
205684133	chr1:205684133:T:C	2.86765e-12	1.74854	-0.895957	3.02624e-07	0.90272	-1.02214	5.83913e-09	1.16213	-1.28617
205684220	chr1:205684220:C:T	1.04948e-12	-3.68066e-10	-0.152619	2.67135e-07	-3.68066e-10	-0.244155	4.72604e-09	-3.68066e-10	-0.335533
205684452	chr1:205684452:C:T	2.94872e-12	1.72852	-0.848061	3.09925e-07	0.884892	-0.980472	5.91979e-09	1.14744	-1.25776
205684628	chr1:205684628:T:C	5.79433e-12	2.4714	-0.915438	9.60952e-07	2.06788	-1.03187	2.1676e-08	2.48372	-1.29613
205684850	chr1:205684850:T:A	6.33493e-14	-1.57973	-1.38027	1.06217e-08	-2.05791	-1.4111	2.01861e-10	-2.06474	-1.42406
205684933	chr1:205684933:G:C	3.47617e-13	-0.476415	-0.781151	1.85455e-07	0.258472	-0.867571	4.22028e-09	0.571042	-1.01976
205685315	chr1:205685315:G:A	5.41958e-13	-3.68066e-10	-0.81348	1.46817e-07	-3.68066e-10	-0.84272	2.64854e-09	-3.68066e-10	-0.914611
205685945	chr1:205685945:C:T	2.92306e-12	1.70662	-0.834906	3.07938e-07	0.867416	-0.969428	5.85767e-09	1.13009	-1.25096
205686014	chr1:205686014:G:A	2.75384e-12	-3.68066e-10	0.812083	7.70471e-07	-3.68066e-10	0.815092	1.26613e-08	-3.68066e-10	0.649929
205686250	chr1:205686250:G:A	6.07957e-14	-1.78936	-1.21179	1.13203e-08	-2.12769	-1.27762	1.87041e-10	-2.129	-1.43605
205686421	chr1:205686421:G:T	3.48175e-14	-2.13317	-1.42538	1.13379e-08	-1.97355	-1.43021	2.30387e-10	-1.93621	-1.4204
205686423	chr1:205686423:C:T	1.95026e-13	-1.83553	-4.18584e-10	5.84663e-08	-1.76346	-4.18584e-10	1.08024e-09	-1.81144	-4.18584e-10
205686455	chr1:205686455:T:C	2.90798e-13	-3.68066e-10	-1.43604	8.10144e-08	-3.68066e-10	-1.43728	1.57764e-09	-3.68066e-10	-1.43269
205686832	chr1:205686832:T:A	3.34023e-13	-3.68066e-10	-1.29746	9.68e-08	-3.68066e-10	-1.25926	1.85976e-09	-3.68066e-10	-1.26817
205686894	chr1:205686894:G:A	2.39802e-12	1.80395	-1.13022	2.58126e-07	0.944994	-1.22345	5.49103e-09	1.20745	-1.39295
205687325	chr1:205687325:G:C	5.11554e-14	-2.14703	-1.02677	1.55752e-08	-2.11505	-0.971179	3.62504e-10	-2.13954	-0.763801
205687455	chr1:205687455:T:C	3.48959e-13	-0.544472	-0.709243	1.80348e-07	0.191835	-0.828856	3.95087e-09	0.546	-1.06069
205688249	chr1:205688249:T:C	4.13159e-13	-3.68066e-10	-1.08484	1.18339e-07	-3.68066e-10	-1.05836	2.49203e-09	-3.68066e-10	-0.975524
205688400	chr1:205688400:G:T	4.12704e-13	-3.68066e-10	-1.08594	1.18203e-07	-3.68066e-10	-1.05951	2.48891e-09	-3.68066e-10	-0.976777
205688442	chr1:205688442:G:A	7.28679e-14	-1.80035	-1.01967	1.34042e-08	-2.13023	-1.10611	1.95424e-10	-2.12988	-1.39133
205688763	chr1:205688763:T:C	1.42461e-11	2.88317	-0.427602	7.01207e-06	3.64795	-0.624472	2.57352e-07	4.7553	-1.09348
205688850	chr1:205688850:A:AT	1.11862e-12	-3.68066e-10	-0.0888205	2.83731e-07	-3.68066e-10	-0.183884	4.81129e-09	-3.68066e-10	-0.317656
205689696	chr1:205689696:G:C	1.64154e-13	-1.78016	-0.227701	8.16255e-08	-1.01798	-0.411786	1.20697e-09	-1.02804	-0.672466
205689706	chr1:205689706:G:A	1.93641e-12	0.459924	-4.18584e-10	5.44449e-07	0.467864	-4.18584e-10	8.17027e-09	0.211881	-4.18584e-10
205689811	chr1:205689811:C:T	1.15774e-12	1.35484	-1.40928	1.3942e-07	0.535173	-1.42959	3.34577e-09	0.743881	-1.42481
205690165	chr1:205690165:T:G	3.04672e-13	-3.68066e-10	-1.38943	8.64097e-08	-3.68066e-10	-1.37281	1.73031e-09	-3.68066e-10	-1.34032
205690363	chr1:205690363:G:A	3.29613e-11	4.73175	-1.43733	2.19726e-05	5.60083	-1.43519	4.4742e-07	5.64003	-1.42516
205690959	chr1:205690959:A:G	3.88267e-13	-1.14698	-4.18584e-10	9.46318e-08	-1.28192	-4.18584e-10	2.02658e-09	-1.18227	-4.18584e-10
205691812	chr1:205691812:C:T	1.21446e-13	-1.98485	-0.324353	2.78764e-08	-2.12792	-0.376211	4.59948e-10	-2.14453	-0.520732
205691983	chr1:205691983:C:G	4.94708e-13	-3.68066e-10	-0.9047	1.42808e-07	-3.68066e-10	-0.870407	2.79618e-09	-3.68066e-10	-0.860366
205692277	chr1:205692277:G:A	1.22783e-11	3.72405	-1.41713	7.25403e-06	4.48684	-1.42944	1.87072e-07	4.77787	-1.435
205692486	chr1:205692486:A:C	2.05727e-12	1.90919	-1.38872	2.34549e-07	0.996961	-1.37121	4.01946e-09	0.837424	-1.3349
205692803	chr1:205692803:C:T	3.07781e-13	-3.68066e-10	-1.37928	8.56289e-08	-3.68066e-10	-1.38189	1.62994e-09	-3.68066e-10	-1.40008
205693209	chr1:205693209:A:C	2.83863e-12	2.21568	-1.37328	5.20658e-07	1.80993	-1.38674	8.95779e-09	1.72476	-1.42086
205693546	chr1:205693546:G:A	5.77567e-13	-3.68066e-10	-0.749843	1.63306e-07	-3.68066e-10	-0.736287	3.61908e-09	-3.68066e-10	-0.602402
205693849	chr1:205693849:G:A	3.05193e-12	2.34459	-1.42973	5.63177e-07	1.92362	-1.42193	9.45932e-09	1.76038	-1.402
205694085	chr1:205694085:T:C	1.65472e-10	6.07886	-1.17097	0.000100585	6.92947	-1.24262	3.462e-06	7.63197	-1.37099
205694350	chr1:205694350:A:G	6.60144e-14	-2.03041	-0.88838	1.50538e-08	-2.14217	-0.978104	2.28591e-10	-2.15016	-1.21428
205694828	chr1:205694828:G:A	3.14364e-11	4.66142	-1.41436	2.086e-05	5.54201	-1.42833	5.22264e-07	5.80534	-1.43579
205695416	chr1:205695416:C:T	4.04437e-11	4.90248	-1.40348	2.72038e-05	5.80085	-1.42165	6.70601e-07	6.05681	-1.43726
205695801	chr1:205695801:A:G	2.90848e-13	-3.68066e-10	-1.43587	8.10203e-08	-3.68066e-10	-1.43721	1.57731e-09	-3.68066e-10	-1.4329
205695956	chr1:205695956:C:T	1.30078e-13	-1.205	-1.03553	3.25049e-08	-1.2707	-1.07982	8.62982e-10	-0.847364	-1.18862
205696039	chr1:205696039:A:T	4.96607e-14	-1.76627	-1.43718	9.78404e-09	-2.11394	-1.43722	1.93477e-10	-2.12919	-1.40203
205696315	chr1:205696315:G:A	1.23595e-13	-1.27451	-1.01715	3.08988e-08	-1.33831	-1.06288	8.06164e-10	-0.929817	-1.17427
205696700	chr1:205696700:AC:A	1.24288e-13	-1.2539	-1.03217	3.10652e-08	-1.31855	-1.07728	8.15218e-10	-0.905976	-1.18694
205696989	chr1:205696989:G:A	1.25159e-13	-1.21662	-1.06247	3.13254e-08	-1.28263	-1.10485	8.32945e-10	-0.862575	-1.20883
205696990	chr1:205696990:C:A	1.25276e-13	-1.21568	-1.06247	3.13529e-08	-1.28175	-1.10485	8.33839e-10	-0.861503	-1.20883
205697182	chr1:205697182:C:T	6.19312e-13	-3.68066e-10	-0.680059	1.77933e-07	-3.68066e-10	-0.650501	3.12729e-09	-3.68066e-10	-0.748454
205697429	chr1:205697429:C:A	2.99288e-13	-3.68066e-10	-1.40726	8.3597e-08	-3.68066e-10	-1.4059	1.6613e-09	-3.68066e-10	-1.38102
205697490	chr1:205697490:G:A	1.62524e-12	-3.68066e-10	0.284745	4.10287e-07	-3.68066e-10	0.184947	6.90824e-09	-3.68066e-10	0.0440933
205697878	chr1:205697878:T:C	1.45018e-13	-1.4383	-0.693516	2.08322e-08	-1.98856	-0.80685	2.6007e-10	-1.98843	-1.247
205698096	chr1:205698096:C:T	1.3782e-12	-3.68066e-10	0.119862	3.51564e-07	-3.68066e-10	0.0304812	5.97271e-09	-3.68066e-10	-0.10142
205698213	chr1:205698213:A:G	1.22652e-13	-1.2665	-1.03282	3.07166e-08	-1.32844	-1.07867	8.17014e-10	-0.906169	-1.18455
205699404	chr1:205699404:T:G	1.26434e-13	-1.34868	-0.92026	3.16952e-08	-1.41497	-0.960774	8.22831e-10	-0.994232	-1.08939
205700755	chr1:205700755:G:A	3.09569e-13	-3.68066e-10	-1.37349	8.5508e-08	-3.68066e-10	-1.3833	1.61351e-09	-3.68066e-10	-1.41021
205701134	chr1:205701134:C:A	3.06382e-13	-3.68066e-10	-1.38383	8.64128e-08	-3.68066e-10	-1.37277	1.62829e-09	-3.68066e-10	-1.40109
205701201	chr1:205701201:G:A	3.10557e-13	-3.68066e-10	-1.3703	8.57448e-08	-3.68066e-10	-1.38053	1.6162e-09	-3.68066e-10	-1.40854
205701598	chr1:205701598:A:G	3.97628e-14	-1.98868	-1.43705	1.47669e-08	-1.70341	-1.43611	2.64893e-10	-1.80555	-1.4115
205701922	chr1:205701922:T:C	3.17072e-13	-3.68066e-10	-1.34954	8.59091e-08	-3.68066e-10	-1.37862	1.68598e-09	-3.68066e-10	-1.36627
205702101	chr1:205702101:G:A	3.05524e-13	-3.68066e-10	-1.38664	8.53938e-08	-3.68066e-10	-1.38464	1.70849e-09	-3.68066e-10	-1.35301
205702320	chr1:205702320:G:A	1.92009e-12	-3.68066e-10	0.451458	5.18751e-07	-3.68066e-10	0.419514	8.85606e-09	-3.68066e-10	0.292481
205702516	chr1:205702516:C:T	1.26106e-13	-1.13071	-1.14083	4.9747e-08	-0.782886	-1.14207	1.07384e-09	-0.622881	-1.1945
205703128	chr1:205703128:A:AGCT	3.36232e-13	-3.68066e-10	-1.29087	9.46378e-08	-3.68066e-10	-1.28185	1.75252e-09	-3.68066e-10	-1.32756
205703229	chr1:205703229:C:G	2.14677e-12	1.00073	-0.437681	2.19974e-07	0.099518	-0.53792	3.72148e-09	0.308843	-0.883344
205703268	chr1:205703268:T:TAC	1.60355e-13	-2.03128	-4.18584e-10	4.19044e-08	-2.09652	-4.18584e-10	8.13375e-10	-2.09518	-4.18584e-10
205703354	chr1:205703354:A:G	4.92071e-14	-1.79749	-1.41514	2.06604e-08	-1.40607	-1.39762	3.77585e-10	-1.52916	-1.33342
205703437	chr1:205703437:T:C	6.07614e-13	-3.68066e-10	-0.699128	1.6438e-07	-3.68066e-10	-0.729731	3.20701e-09	-3.68066e-10	-0.723283
205703835	chr1:205703835:A:G	2.91806e-13	-3.68066e-10	-1.43258	8.12377e-08	-3.68066e-10	-1.43453	1.57095e-09	-3.68066e-10	-1.43694
205703989	chr1:205703989:G:A	3.28512e-13	-3.68066e-10	-1.3141	9.2481e-08	-3.68066e-10	-1.30491	1.71553e-09	-3.68066e-10	-1.3489
205704124	chr1:205704124:C:T	1.07066e-13	-1.01916	-1.41606	3.29584e-08	-0.905056	-1.43161	1.17479e-09	-0.290437	-1.43709
205704806	chr1:205704806:C:T	1.42397e-13	-2.15005	-4.18584e-10	3.97196e-08	-2.15007	-4.18584e-10	7.69952e-10	-2.15005	-4.18584e-10
205705509	chr1:205705509:G:A	2.05369e-13	-1.78386	-4.18584e-10	5.68639e-08	-1.79125	-4.18584e-10	1.27765e-09	-1.6436	-4.18584e-10
205705712	chr1:205705712:T:A	3.40223e-13	-3.68066e-10	-1.27907	9.52567e-08	-3.68066e-10	-1.27533	1.8285e-09	-3.68066e-10	-1.28512
205706112	chr1:205706112:C:T	1.96134e-13	-1.66807	-0.161798	3.17331e-08	-2.06972	-0.304832	3.26118e-10	-2.08659	-0.922532
205706960	chr1:205706960:G:C	2.40494e-13	-1.496	-0.129975	3.53475e-08	-1.98879	-0.27789	3.5929e-10	-2.01217	-0.900077
205707084	chr1:205707084:A:G	1.424e-13	-2.15003	-4.18584e-10	3.97214e-08	-2.15002	-4.18584e-10	7.69981e-10	-2.15001	-4.18584e-10
205707135	chr1:205707135:T:C	1.70224e-13	-1.92947	-0.0420836	3.57655e-08	-2.09852	-0.15641	4.92841e-10	-2.13019	-0.465995
205708207	chr1:205708207:C:T	4.38511e-14	-2.03024	-1.29763	1.05311e-08	-2.1388	-1.33878	1.8519e-10	-2.14998	-1.42502
205708656	chr1:205708656:C:T	5.30711e-14	-2.14784	-0.989195	1.42116e-08	-2.14783	-1.03002	2.82208e-10	-2.14594	-1.00779
205708915	chr1:205708915:G:C	2.90505e-13	-0.694138	-0.74291	1.32898e-07	-0.0906841	-0.851645	2.94629e-09	0.243231	-1.0513
205708998	chr1:205708998:T:G	1.32292e-10	6.09921	-1.41511	6.56155e-05	6.68384	-1.42418	1.0128e-06	6.44843	-1.41658
205710085	chr1:205710085:C:T	2.84964e-10	6.88862	-1.43717	0.000141328	7.46383	-1.43691	2.05054e-06	7.13484	-1.3976
205710111	chr1:205710111:G:A	2.07992e-13	-0.655554	-1.11561	2.51027e-08	-1.47843	-1.13051	3.74522e-10	-1.57732	-1.29341
205710994	chr1:205710994:T:C	3.655e-13	-3.68066e-10	-1.2074	9.79693e-08	-3.68066e-10	-1.24726	1.86892e-09	-3.68066e-10	-1.26326
205711235	chr1:205711235:A:G	3.36908e-13	-3.68066e-10	-1.28886	9.14856e-08	-3.68066e-10	-1.31573	1.70515e-09	-3.68066e-10	-1.35497
205711238	chr1:205711238:C:A	2.95104e-13	-3.68066e-10	-1.42134	8.26264e-08	-3.68066e-10	-1.41758	1.58005e-09	-3.68066e-10	-1.43117
205711286	chr1:205711286:A:G	4.69952e-14	-2.13894	-1.11968	1.27559e-08	-2.13886	-1.14706	2.52966e-10	-2.13401	-1.12911
205711753	chr1:205711753:G:A	2.41846e-13	-1.62037	-4.18584e-10	7.61822e-08	-1.49878	-4.18584e-10	1.30032e-09	-1.62601	-4.18584e-10
205712077	chr1:205712077:C:T	5.18582e-13	-3.68066e-10	-0.857571	1.44815e-07	-3.68066e-10	-0.856455	2.64478e-09	-3.68066e-10	-0.916032
205712124	chr1:205712124:C:T	8.89552e-13	-3.68066e-10	-0.31795	2.40843e-07	-3.68066e-10	-0.347764	4.03475e-09	-3.68066e-10	-0.493676
205712167	chr1:205712167:T:C	3.02693e-13	-3.68066e-10	-1.39595	8.40077e-08	-3.68066e-10	-1.401	1.66646e-09	-3.68066e-10	-1.37792
205712242	chr1:205712242:G:A	2.03048e-13	-0.674529	-1.1207	2.45488e-08	-1.49415	-1.1371	3.67443e-10	-1.59208	-1.29773
205712276	chr1:205712276:T:C	2.95643e-13	-3.68066e-10	-1.41951	8.353e-08	-3.68066e-10	-1.4067	1.65184e-09	-3.68066e-10	-1.38673
205712388	chr1:205712388:T:C	1.00884e-12	-3.68066e-10	-0.192116	2.72521e-07	-3.68066e-10	-0.224193	4.52536e-09	-3.68066e-10	-0.378924
205712467	chr1:205712467:C:G	3.94148e-13	-2.09325	0.961305	1.14541e-07	-2.11691	1.02594	1.14655e-09	-2.15009	0.398231
205712538	chr1:205712538:AAAG:A	5.43829e-13	-3.68066e-10	-0.810033	1.5777e-07	-3.68066e-10	-0.770771	3.37569e-09	-3.68066e-10	-0.672021
205712544	chr1:205712544:AG:A	1.62892e-13	-2.149	0.13342	5.02143e-08	-2.14402	0.22841	1.0078e-09	-2.14722	0.266371
205712548	chr1:205712548:AG:A	4.55563e-12	-3.68066e-10	1.31545	1.27875e-06	-3.68066e-10	1.32173	2.27814e-08	-3.68066e-10	1.23732
205712562	chr1:205712562:TTAGC:T	3.30004e-13	-3.68066e-10	-1.30956	9.1456e-08	-3.68066e-10	-1.31605	1.7235e-09	-3.68066e-10	-1.34427
205713277	chr1:205713277:A:G	1.48002e-13	-2.11144	-4.18584e-10	5.07664e-08	-1.90468	-4.18584e-10	8.88044e-10	-2.00736	-4.18584e-10
205714495	chr1:205714495:T:G	3.5272e-13	-3.68066e-10	-1.24299	9.7571e-08	-3.68066e-10	-1.25133	1.8244e-09	-3.68066e-10	-1.28737
205714893	chr1:205714893:A:G	8.74577e-13	-3.68066e-10	-0.334928	2.37355e-07	-3.68066e-10	-0.362351	3.9833e-09	-3.68066e-10	-0.50651
205714939	chr1:205714939:T:C	2.74758e-13	-0.766243	-0.726534	1.24026e-07	-0.174278	-0.83714	2.74048e-09	0.156128	-1.03662
205715100	chr1:205715100:A:G	2.96332e-13	-3.68066e-10	-1.41719	8.23709e-08	-3.68066e-10	-1.42068	1.62496e-09	-3.68066e-10	-1.40314
205715988	chr1:205715988:AAGGTTATTC:A	4.39792e-12	-3.68066e-10	1.28022	1.23145e-06	-3.68066e-10	1.28404	2.18226e-08	-3.68066e-10	1.19433
205716033	chr1:205716033:TC:T	5.96487e-12	-3.68066e-10	1.58497	1.55588e-06	-3.68066e-10	1.51788	2.77758e-08	-3.68066e-10	1.43554
205716067	chr1:205716067:A:G	4.70187e-14	-2.14054	-1.11758	1.27464e-08	-2.14058	-1.14608	2.5267e-10	-2.13621	-1.12808
205716164	chr1:205716164:T:C	3.46477e-13	-3.68066e-10	-1.26085	9.42865e-08	-3.68066e-10	-1.28557	1.90016e-09	-3.68066e-10	-1.24668
205716224	chr1:205716224:T:C	1.33744e-13	-0.833703	-1.37904	2.98827e-08	-1.03484	-1.39979	4.29232e-10	-1.30888	-1.4255
205716426	chr1:205716426:T:C	3.4189e-14	-2.1486	-1.42816	9.4878e-09	-2.14823	-1.43367	1.8373e-10	-2.14996	-1.43295
205717097	chr1:205717097:A:T	3.5675e-13	-3.68066e-10	-1.23163	9.87584e-08	-3.68066e-10	-1.23923	1.84666e-09	-3.68066e-10	-1.27524
205717155	chr1:205717155:T:C	2.78169e-13	-1.48044	-4.18584e-10	7.95406e-08	-1.45564	-4.18584e-10	1.65076e-09	-1.38739	-4.18584e-10
205719162	chr1:205719162:T:C	1.28474e-11	3.51195	-1.15972	5.58457e-06	4.01039	-1.21454	1.23383e-07	4.19536	-1.26869
205720099	chr1:205720099:G:A	4.86758e-14	-1.78728	-1.4362	2.13565e-08	-1.34406	-1.4265	3.46985e-10	-1.59682	-1.35028
205721813	chr1:205721813:T:C	2.41715e-11	4.32336	-1.3391	1.70465e-05	5.25525	-1.34346	2.78322e-07	5.10938	-1.36922
205722033	chr1:205722033:AAAAAATTTACTT:A	2.16623e-13	-0.627062	-1.10345	2.57675e-08	-1.4627	-1.1201	3.82514e-10	-1.56296	-1.28665
205722188	chr1:205722188:G:A	1.31983e-13	-0.865784	-1.36021	2.95501e-08	-1.06086	-1.38497	4.23309e-10	-1.3312	-1.41707
205722200	chr1:205722200:C:T	2.90616e-13	-3.68066e-10	-1.43667	8.11163e-08	-3.68066e-10	-1.43603	1.57183e-09	-3.68066e-10	-1.43638
205722417	chr1:205722417:C:T	1.07005e-12	-3.68066e-10	-0.133203	2.91114e-07	-3.68066e-10	-0.158193	4.8556e-09	-3.68066e-10	-0.308489
205722418	chr1:205722418:G:A	1.47842e-13	-0.81481	-1.29771	3.29196e-08	-1.00582	-1.33202	4.77724e-10	-1.26059	-1.36675
205722471	chr1:205722471:G:C	3.38207e-13	-3.68066e-10	-1.28501	9.27231e-08	-3.68066e-10	-1.30229	1.85836e-09	-3.68066e-10	-1.26893
205722672	chr1:205722672:T:C	2.93345e-13	-3.68066e-10	-1.42732	8.24153e-08	-3.68066e-10	-1.42014	1.67844e-09	-3.68066e-10	-1.37075
205722691	chr1:205722691:C:T	2.90551e-13	-3.68066e-10	-1.43689	8.10998e-08	-3.68066e-10	-1.43623	1.57229e-09	-3.68066e-10	-1.43609
205722759	chr1:205722759:C:T	4.41799e-13	-3.68066e-10	-1.01781	1.219e-07	-3.68066e-10	-1.02871	2.2613e-09	-3.68066e-10	-1.07268
205722916	chr1:205722916:A:G	7.73516e-13	-0.457722	-4.18584e-10	2.04472e-07	-0.511479	-4.18584e-10	4.06163e-09	-0.487036	-4.18584e-10
205722956	chr1:205722956:C:A	7.32342e-14	-1.80136	-1.01365	2.54905e-08	-1.48578	-1.10783	5.31979e-10	-1.25292	-1.26685
205723345	chr1:205723345:C:T	4.11165e-13	-3.68066e-10	-1.08967	1.26472e-07	-3.68066e-10	-0.991885	2.32328e-09	-3.68066e-10	-1.04564
205723446	chr1:205723446:C:T	1.43039e-13	-2.14555	-4.18584e-10	3.99099e-08	-2.14528	-4.18584e-10	7.74536e-10	-2.14411	-4.18584e-10
205723492	chr1:205723492:G:A	2.91558e-13	-3.68066e-10	-1.43343	8.14557e-08	-3.68066e-10	-1.43185	1.59642e-09	-3.68066e-10	-1.42086
205723604	chr1:205723604:G:A	1.43078e-13	-2.14528	-4.18584e-10	3.99209e-08	-2.14501	-4.18584e-10	7.7477e-10	-2.14381	-4.18584e-10
205724432	chr1:205724432:G:A	7.66735e-13	-0.466527	-4.18584e-10	2.0234e-07	-0.521961	-4.18584e-10	4.02752e-09	-0.49547	-4.18584e-10
205724473	chr1:205724473:T:C	5.34066e-14	-1.69872	-1.43201	2.43578e-08	-1.22174	-1.41732	3.93606e-10	-1.49386	-1.32716
205724484	chr1:205724484:A:T	3.49139e-13	-3.68066e-10	-1.2532	9.4384e-08	-3.68066e-10	-1.28454	1.90204e-09	-3.68066e-10	-1.24569
205725131	chr1:205725131:C:T	8.60375e-12	3.36944	-1.41816	4.40541e-06	3.96049	-1.40182	8.69866e-08	3.97434	-1.3972
205725304	chr1:205725304:A:G	2.96223e-13	-3.68066e-10	-1.41756	8.27502e-08	-3.68066e-10	-1.41608	1.59312e-09	-3.68066e-10	-1.42292
205725485	chr1:205725485:C:G	2.92315e-13	-3.68066e-10	-1.43084	8.19641e-08	-3.68066e-10	-1.42563	1.61423e-09	-3.68066e-10	-1.40976
205725592	chr1:205725592:G:A	7.65296e-14	-1.78681	-0.984181	2.66859e-08	-1.46584	-1.08193	5.55558e-10	-1.22864	-1.24776
205726567	chr1:205726567:C:T	3.76465e-14	-2.12924	-1.35119	1.05377e-08	-2.09428	-1.38267	1.92957e-10	-2.10564	-1.42827
205726890	chr1:205726890:A:C	4.41994e-12	-3.68066e-10	1.28521	1.23741e-06	-3.68066e-10	1.28887	2.19262e-08	-3.68066e-10	1.19906
205727393	chr1:205727393:G:T	5.69515e-14	-1.66571	-1.40076	2.67817e-08	-1.17242	-1.37178	4.48585e-10	-1.44898	-1.2413
205727487	chr1:205727487:T:A	2.30279e-13	-0.56269	-1.10669	2.8075e-08	-1.37308	-1.12395	4.13036e-10	-1.4827	-1.29014
205727543	chr1:205727543:G:A	5.22413e-14	-1.71973	-1.43306	2.36268e-08	-1.25023	-1.4193	3.81844e-10	-1.51986	-1.3315
205728010	chr1:205728010:G:A	2.08151e-13	-1.77041	-4.18584e-10	5.44279e-08	-1.83503	-4.18584e-10	1.06941e-09	-1.82152	-4.18584e-10
205728717	chr1:205728717:C:T	5.17431e-14	-1.73151	-1.43086	2.33332e-08	-1.26768	-1.41435	3.80894e-10	-1.53401	-1.31984
205728764	chr1:205728764:T:C	3.68279e-13	-3.68066e-10	-1.19983	1.01636e-07	-3.68066e-10	-1.21051	1.89104e-09	-3.68066e-10	-1.2515
205728898	chr1:205728898:G:A	7.56187e-14	-1.78966	-0.993307	2.63624e-08	-1.46979	-1.09018	5.48836e-10	-1.23474	-1.25384
205729262	chr1:205729262:A:C	4.73885e-14	-2.14117	-1.10911	1.28427e-08	-2.14116	-1.13797	2.54601e-10	-2.13685	-1.11983
205729806	chr1:205729806:G:A	3.33446e-13	-3.68066e-10	-1.29919	9.04218e-08	-3.68066e-10	-1.32742	1.7963e-09	-3.68066e-10	-1.30289
205730156	chr1:205730156:T:G	3.058e-13	-3.68066e-10	-1.38574	8.47391e-08	-3.68066e-10	-1.39233	1.60472e-09	-3.68066e-10	-1.41567
205730548	chr1:205730548:G:A	3.7059e-13	-3.68066e-10	-1.19357	1.02257e-07	-3.68066e-10	-1.20442	1.90405e-09	-3.68066e-10	-1.24464
205731582	chr1:205731582:A:G	3.27233e-13	-3.68066e-10	-1.31799	9.42463e-08	-3.68066e-10	-1.286	1.8857e-09	-3.68066e-10	-1.25432
205731620	chr1:205731620:A:G	3.38324e-14	-2.15	-1.43725	9.44023e-09	-2.1496	-1.43733	1.85428e-10	-2.13856	-1.43515
205731634	chr1:205731634:A:G	5.01624e-14	-1.75829	-1.43511	2.21747e-08	-1.30949	-1.42347	3.60274e-10	-1.56774	-1.34177
205731834	chr1:205731834:G:A	2.90765e-13	-3.68066e-10	-1.43615	8.11725e-08	-3.68066e-10	-1.43533	1.57112e-09	-3.68066e-10	-1.43683
205731840	chr1:205731840:G:A	7.10483e-13	-0.542723	-4.18584e-10	1.87676e-07	-0.597192	-4.18584e-10	3.71393e-09	-0.576529	-4.18584e-10
205731950	chr1:205731950:G:C	2.1363e-13	-0.641264	-1.10316	2.54901e-08	-1.47337	-1.12025	3.78764e-10	-1.57273	-1.28673
205732253	chr1:205732253:C:T	3.00351e-13	-3.68066e-10	-1.40372	8.37829e-08	-3.68066e-10	-1.40368	1.6078e-09	-3.68066e-10	-1.41375
205732609	chr1:205732609:C:T	1.52626e-13	-2.08068	-4.18584e-10	7.52e-08	-1.51176	-4.18584e-10	1.4429e-09	-1.52197	-4.18584e-10
205732651	chr1:205732651:C:T	3.87858e-13	-3.68066e-10	-1.14803	1.03927e-07	-3.68066e-10	-1.18822	2.11878e-09	-3.68066e-10	-1.13778
205732742	chr1:205732742:C:T	4.22302e-13	-1.06295	-4.18584e-10	5.49135e-08	-1.82615	-4.18584e-10	9.8378e-10	-1.90497	-4.18584e-10
205733182	chr1:205733182:C:T	7.16846e-14	-1.42184	-1.41455	2.00607e-08	-1.42155	-1.41159	4.10086e-10	-1.3738	-1.40621
205734067	chr1:205734067:C:T	3.59212e-12	-3.68066e-10	1.07783	9.27448e-07	-3.68066e-10	1.00053	1.66371e-08	-3.68066e-10	0.923017
205734899	chr1:205734899:A:AT	3.63047e-13	-3.68066e-10	-1.21413	1.00218e-07	-3.68066e-10	-1.22456	1.86805e-09	-3.68066e-10	-1.26373
205734955	chr1:205734955:C:T	3.50406e-13	-3.68066e-10	-1.24958	9.47025e-08	-3.68066e-10	-1.28117	1.90915e-09	-3.68066e-10	-1.24196
205734988	chr1:205734988:C:T	4.77113e-14	-2.14515	-1.09835	1.29242e-08	-2.14511	-1.1277	2.56065e-10	-2.14176	-1.10918
205735280	chr1:205735280:A:G	2.93418e-13	-3.68066e-10	-1.42707	8.1979e-08	-3.68066e-10	-1.42545	1.57804e-09	-3.68066e-10	-1.43244
205735452	chr1:205735452:A:T	2.14314e-13	-0.645853	-1.09537	2.56034e-08	-1.47665	-1.11253	3.79424e-10	-1.57614	-1.28158
205736398	chr1:205736398:G:A	1.42811e-13	-2.14714	-4.18584e-10	3.98423e-08	-2.14698	-4.18584e-10	7.73121e-10	-2.14594	-4.18584e-10
205736411	chr1:205736411:T:C	2.95575e-13	-3.68066e-10	-1.41975	8.34843e-08	-3.68066e-10	-1.40725	1.65009e-09	-3.68066e-10	-1.38779
205736948	chr1:205736948:AT:A	4.68279e-14	-2.1345	-1.12769	1.27005e-08	-2.13454	-1.15573	2.51987e-10	-2.12898	-1.13802
205737382	chr1:205737382:C:T	1.50326e-13	-2.09586	-4.18584e-10	4.36778e-08	-2.05507	-4.18584e-10	8.7634e-10	-2.02062	-4.18584e-10
205737667	chr1:205737667:A:T	2.91238e-13	-3.68066e-10	-1.43453	8.1305e-08	-3.68066e-10	-1.4337	1.57108e-09	-3.68066e-10	-1.43686
205737925	chr1:205737925:C:T	4.81075e-14	-2.13595	-1.09928	1.3031e-08	-2.13597	-1.12861	2.58692e-10	-2.13066	-1.11008
205738014	chr1:205738014:T:A	8.63318e-13	-1.78112	1.43323	1.81057e-07	-2.10787	1.47477	1.96926e-09	-2.00906	0.798093
205738118	chr1:205738118:C:T	1.53802e-13	-0.778684	-1.29432	4.28418e-08	-0.75615	-1.31825	8.61311e-10	-0.670102	-1.36782
205738798	chr1:205738798:C:T	6.54362e-12	-3.68066e-10	1.67758	1.70564e-06	-3.68066e-10	1.60979	3.02887e-08	-3.68066e-10	1.52215
205738909	chr1:205738909:C:G	3.33967e-13	-3.68066e-10	-1.29763	9.05487e-08	-3.68066e-10	-1.32602	1.79909e-09	-3.68066e-10	-1.30134
205739355	chr1:205739355:T:C	1.08938e-12	-3.68066e-10	-0.115308	2.95948e-07	-3.68066e-10	-0.141727	4.92587e-09	-3.68066e-10	-0.294121
205739600	chr1:205739600:C:G	3.18548e-13	-3.68066e-10	-1.3449	8.83861e-08	-3.68066e-10	-1.35019	1.77812e-09	-3.68066e-10	-1.31306
205740384	chr1:205740384:A:G	4.8801e-14	-2.13494	-1.08598	1.32103e-08	-2.13499	-1.11593	2.62436e-10	-2.1295	-1.09687
205740659	chr1:205740659:T:C	1.42504e-13	-2.1493	-4.18584e-10	3.97597e-08	-2.14906	-4.18584e-10	7.71114e-10	-2.14854	-4.18584e-10
205741029	chr1:205741029:C:T	1.6665e-11	4.00653	-1.39414	8.11243e-06	4.54573	-1.37649	1.86063e-07	4.69786	-1.3604
205741110	chr1:205741110:C:T	3.50366e-13	-1.24969	-4.18584e-10	4.35029e-08	-2.05908	-4.18584e-10	8.88561e-10	-2.00677	-4.18584e-10
205741205	chr1:205741205:CAGG:C	1.90232e-13	-0.704397	-1.15602	2.32119e-08	-1.51651	-1.17073	3.52609e-10	-1.61042	-1.3206
205741581	chr1:205741581:T:C	3.09581e-13	-3.68066e-10	-1.37345	8.57286e-08	-3.68066e-10	-1.38072	1.61822e-09	-3.68066e-10	-1.4073
205741720	chr1:205741720:C:T	1.09344e-12	-3.68066e-10	-0.111586	2.97076e-07	-3.68066e-10	-0.13792	4.94376e-09	-3.68066e-10	-0.290496
205741747	chr1:205741747:A:C	4.81331e-14	-2.13372	-1.10098	1.30395e-08	-2.13374	-1.13019	2.58926e-10	-2.12807	-1.11177
205742376	chr1:205742376:T:A	3.50485e-13	-3.68066e-10	-1.24935	9.26705e-08	-3.68066e-10	-1.30286	1.67979e-09	-3.68066e-10	-1.36995
205742497	chr1:205742497:T:A	1.65524e-11	3.99792	-1.3923	8.05648e-06	4.53673	-1.37441	1.84961e-07	4.68979	-1.35826
205742499	chr1:205742499:G:A	3.65349e-13	-3.68066e-10	-1.20782	1.00855e-07	-3.68066e-10	-1.21822	1.88019e-09	-3.68066e-10	-1.25725
205742838	chr1:205742838:T:A	3.99976e-13	-3.68066e-10	-1.11726	1.06024e-07	-3.68066e-10	-1.16824	2.16592e-09	-3.68066e-10	-1.11577
205743068	chr1:205743068:CATGCAGACTGT:C	4.39411e-14	-1.98215	-1.34366	1.03864e-08	-2.12064	-1.37077	1.85311e-10	-2.14345	-1.43089
205743095	chr1:205743095:A:G	3.61182e-13	-3.68066e-10	-1.21929	9.97213e-08	-3.68066e-10	-1.22953	1.85977e-09	-3.68066e-10	-1.26817
205743416	chr1:205743416:A:C	1.43719e-13	-2.14081	-4.18584e-10	3.97409e-08	-2.14953	-4.18584e-10	7.75663e-10	-2.14266	-4.18584e-10
205743829	chr1:205743829:T:G	7.50833e-14	-1.793	-0.997071	2.6126e-08	-1.47411	-1.09487	5.45167e-10	-1.23829	-1.25699
205744250	chr1:205744250:G:A	5.02199e-14	-1.77341	-1.41885	2.24867e-08	-1.32357	-1.39541	3.77571e-10	-1.57793	-1.28469
205744885	chr1:205744885:G:A	3.34164e-13	-3.68066e-10	-1.29703	9.3353e-08	-3.68066e-10	-1.29552	1.88217e-09	-3.68066e-10	-1.25619
205745309	chr1:205745309:A:G	4.61953e-14	-2.00521	-1.27058	1.65909e-08	-1.69492	-1.32813	2.38629e-10	-1.89991	-1.42156
205745318	chr1:205745318:G:A	2.76123e-13	-1.48782	-4.18584e-10	9.48961e-08	-1.27913	-4.18584e-10	1.11484e-09	-1.77991	-4.18584e-10
205745350	chr1:205745350:G:A	7.65929e-14	-1.77953	-0.990629	2.6733e-08	-1.45692	-1.08909	5.58501e-10	-1.2182	-1.25292
205745425	chr1:205745425:G:A	2.90434e-13	-3.68066e-10	-1.43729	8.10371e-08	-3.68066e-10	-1.437	1.5743e-09	-3.68066e-10	-1.43481
205746014	chr1:205746014:G:A	3.41759e-13	-3.68066e-10	-1.27456	9.89022e-08	-3.68066e-10	-1.23778	1.97671e-09	-3.68066e-10	-1.20719
205746128	chr1:205746128:C:T	4.79131e-14	-2.13969	-1.09958	1.29709e-08	-2.14042	-1.12879	2.5729e-10	-2.13667	-1.1095
205746141	chr1:205746141:CAA:C	4.39204e-14	-1.97662	-1.34967	1.03572e-08	-2.11835	-1.37588	1.85219e-10	-2.14243	-1.43241
205746399	chr1:205746399:A:C	3.55559e-13	-3.68066e-10	-1.23498	9.92595e-08	-3.68066e-10	-1.23417	2.01389e-09	-3.68066e-10	-1.18855
205746484	chr1:205746484:CACACTA:C	1.88767e-12	1.4543	-1.01987	4.53815e-07	1.30537	-1.01959	7.66867e-09	1.21271	-1.06419
205747058	chr1:205747058:T:C	3.09752e-13	-3.68066e-10	-1.3729	8.58095e-08	-3.68066e-10	-1.37978	1.61916e-09	-3.68066e-10	-1.40671
205747454	chr1:205747454:G:A	2.13417e-12	0.557164	-4.18584e-10	5.8872e-07	0.54604	-4.18584e-10	1.26882e-08	0.65205	-4.18584e-10
205747665	chr1:205747665:C:A	3.09347e-13	-3.68066e-10	-1.3742	8.56687e-08	-3.68066e-10	-1.38142	1.61741e-09	-3.68066e-10	-1.4078
205747938	chr1:205747938:T:G	3.72981e-13	-3.68066e-10	-1.18714	1.02927e-07	-3.68066e-10	-1.19789	1.91408e-09	-3.68066e-10	-1.23938
205748047	chr1:205748047:A:C	1.04023e-11	3.5663	-1.42519	4.72803e-06	4.06186	-1.43251	1.08413e-07	4.2339	-1.43657
205748167	chr1:205748167:A:T	1.676e-11	2.61808	-4.18584e-10	8.25826e-06	3.18706	-4.18584e-10	1.71561e-07	3.25632	-4.18584e-10
205748222	chr1:205748222:A:C	1.50917e-13	-2.09194	-4.18584e-10	4.6205e-08	-1.99882	-4.18584e-10	8.45736e-10	-2.05617	-4.18584e-10
205748265	chr1:205748265:C:T	1.29791e-12	-3.68066e-10	0.0598459	3.53167e-07	-3.68066e-10	0.0350305	5.85519e-09	-3.68066e-10	-0.121292
205748548	chr1:205748548:T:C	1.11131e-13	-1.04767	-1.3503	4.35555e-08	-0.729914	-1.32796	7.03488e-10	-0.899764	-1.34056
205748695	chr1:205748695:A:C	1.28251e-13	-0.898717	-1.35596	2.86853e-08	-1.09387	-1.38166	4.12126e-10	-1.36031	-1.41473
205749426	chr1:205749426:G:A	7.85901e-12	-3.68066e-10	1.86075	2.04933e-06	-3.68066e-10	1.79336	3.62785e-08	-3.68066e-10	1.7026
205749575	chr1:205749575:C:T	1.29098e-12	-3.68066e-10	0.0544864	3.51272e-07	-3.68066e-10	0.0296506	5.82467e-09	-3.68066e-10	-0.126518
205750385	chr1:205750385:A:G	2.56175e-13	-1.56281	-4.18584e-10	8.11803e-08	-1.43524	-4.18584e-10	1.38134e-09	-1.56557	-4.18584e-10
205750404	chr1:205750404:G:A	1.177e-13	-1.27729	-1.06324	2.18242e-08	-1.64411	-1.10478	3.42458e-10	-1.63622	-1.32401
205750729	chr1:205750729:A:T	4.9461e-14	-1.77885	-1.42864	2.19613e-08	-1.33369	-1.40893	3.65098e-10	-1.595	-1.30121
205750950	chr1:205750950:G:A	5.08264e-14	-1.74874	-1.43151	2.28217e-08	-1.28973	-1.41447	3.73863e-10	-1.55864	-1.31385
205751084	chr1:205751084:C:G	4.18348e-14	-2.00149	-1.37345	1.00695e-08	-2.12724	-1.39516	1.83799e-10	-2.14622	-1.43631
205751355	chr1:205751355:G:A	1.17605e-13	-1.30456	-1.03677	2.19081e-08	-1.66646	-1.07859	3.39188e-10	-1.66141	-1.30841
205751559	chr1:205751559:C:T	7.96227e-13	-3.68066e-10	-0.428784	2.14165e-07	-3.68066e-10	-0.465164	3.79196e-09	-3.68066e-10	-0.555737
205752200	chr1:205752200:T:C	1.37088e-12	-3.68066e-10	0.114541	3.71699e-07	-3.68066e-10	0.0861758	6.12865e-09	-3.68066e-10	-0.0756458
205752923	chr1:205752923:A:G	5.51123e-12	-3.68066e-10	1.50588	1.55395e-06	-3.68066e-10	1.51665	2.78294e-08	-3.68066e-10	1.43747
205753217	chr1:205753217:C:T	3.11121e-13	-3.68066e-10	-1.36849	8.61595e-08	-3.68066e-10	-1.37571	1.73785e-09	-3.68066e-10	-1.33597
205753260	chr1:205753260:C:T	4.06982e-13	-3.68066e-10	-1.0999	1.06301e-07	-3.68066e-10	-1.16563	2.05421e-09	-3.68066e-10	-1.16873
205753356	chr1:205753356:G:T	6.4284e-13	-0.642773	-4.18584e-10	1.73996e-07	-0.672876	-4.18584e-10	2.46552e-09	-0.986219	-4.18584e-10
205753778	chr1:205753778:T:C	4.67609e-13	-3.68066e-10	-0.961035	1.34338e-07	-3.68066e-10	-0.931553	2.62966e-09	-3.68066e-10	-0.921766
205753830	chr1:205753830:C:T	1.7257e-13	-0.712682	-1.24519	3.84546e-08	-0.890338	-1.29209	5.43242e-10	-1.16187	-1.33695
205754111	chr1:205754111:G:GAATT	3.13591e-13	-3.68066e-10	-1.36058	8.67093e-08	-3.68066e-10	-1.36935	1.63105e-09	-3.68066e-10	-1.3994
205754119	chr1:205754119:C:T	3.04683e-13	-3.68066e-10	-1.3894	8.2964e-08	-3.68066e-10	-1.4135	1.57797e-09	-3.68066e-10	-1.43248
205754175	chr1:205754175:CT:C	5.33404e-14	-1.98803	-1.14394	1.91643e-08	-1.66988	-1.20898	2.55107e-10	-1.8857	-1.369
205754385	chr1:205754385:T:A	4.73287e-14	-1.82617	-1.42538	2.05263e-08	-1.40427	-1.40593	3.48137e-10	-1.65621	-1.28757
205754444	chr1:205754444:C:T	2.26311e-13	-1.32218	-0.364575	4.22075e-08	-1.67953	-0.409783	5.3711e-10	-1.67104	-0.839131
205754510	chr1:205754510:A:T	5.267e-14	-1.74769	-1.39693	2.28563e-08	-1.28315	-1.41954	3.3542e-10	-1.548	-1.433
205754593	chr1:205754593:A:C	3.45783e-13	-3.68066e-10	-1.26286	9.58535e-08	-3.68066e-10	-1.26909	1.79812e-09	-3.68066e-10	-1.30188
205754650	chr1:205754650:G:A	1.38232e-13	-1.85017	-0.32956	6.12587e-08	-1.19872	-0.518079	9.56317e-10	-1.16094	-0.772346
205754770	chr1:205754770:AT:A	8.75393e-14	-1.92296	-0.713615	2.76452e-08	-1.67396	-0.838499	5.27643e-10	-1.47454	-1.05342
205754922	chr1:205754922:C:T	6.22055e-14	-1.97245	-1.00577	2.21807e-08	-1.63582	-1.09686	2.80733e-10	-1.85901	-1.29997
205755173	chr1:205755173:C:T	2.90429e-13	-3.68066e-10	-1.43731	8.1023e-08	-3.68066e-10	-1.43718	1.57145e-09	-3.68066e-10	-1.43662
205755900	chr1:205755900:C:T	6.64409e-14	-1.95378	-0.958572	2.3272e-08	-1.64044	-1.04422	2.76406e-10	-1.89572	-1.27879
205756218	chr1:205756218:C:T	6.36159e-14	-1.99181	-0.963996	2.2294e-08	-1.66777	-1.05982	2.80427e-10	-1.8832	-1.27686
205756341	chr1:205756341:C:T	1.21044e-12	-3.68066e-10	-0.00992939	3.28549e-07	-3.68066e-10	-0.0372236	5.44773e-09	-3.68066e-10	-0.193422
205756387	chr1:205756387:T:C	1.09103e-12	-3.68066e-10	-0.113789	2.98133e-07	-3.68066e-10	-0.13437	4.95034e-09	-3.68066e-10	-0.289165
205756614	chr1:205756614:T:C	1.1169e-12	-3.68066e-10	-0.0903518	3.05147e-07	-3.68066e-10	-0.111115	5.05962e-09	-3.68066e-10	-0.267329
205756888	chr1:205756888:T:G	1.58105e-13	-2.04541	-4.18584e-10	4.38827e-08	-2.05039	-4.18584e-10	8.44762e-10	-2.05732	-4.18584e-10
205757208	chr1:205757208:C:T	6.0539e-14	-1.99059	-1.01479	2.13701e-08	-1.66668	-1.10324	2.73223e-10	-1.88174	-1.30435
205757441	chr1:205757441:T:G	6.42012e-13	-3.68066e-10	-0.644061	1.80623e-07	-3.68066e-10	-0.635495	3.20307e-09	-3.68066e-10	-0.724512
205758099	chr1:205758099:G:A	2.1966e-13	-1.71659	-4.18584e-10	5.43717e-08	-1.83607	-4.18584e-10	1.07152e-09	-1.81954	-4.18584e-10
205758210	chr1:205758210:GA:G	1.06446e-12	-0.138447	-4.18584e-10	3.18711e-07	-0.0676243	-4.18584e-10	6.75743e-09	0.022021	-4.18584e-10
205758338	chr1:205758338:C:A	5.77604e-14	-1.9819	-1.07046	2.064e-08	-1.6603	-1.14438	2.66173e-10	-1.87968	-1.33255
205758340	chr1:205758340:G:A	5.68758e-14	-1.99335	-1.07445	2.01747e-08	-1.67997	-1.14751	2.6183e-10	-1.89401	-1.33467
205758613	chr1:205758613:T:C	6.50457e-13	-3.68066e-10	-0.630993	1.83619e-07	-3.68066e-10	-0.619048	3.25429e-09	-3.68066e-10	-0.708647
205759241	chr1:205759241:C:G	5.69966e-14	-1.985	-1.08068	2.03164e-08	-1.66614	-1.15434	2.6359e-10	-1.88354	-1.33844
205759394	chr1:205759394:C:T	2.99595e-13	-3.68066e-10	-1.40624	8.31271e-08	-3.68066e-10	-1.41154	1.5844e-09	-3.68066e-10	-1.42841
205759446	chr1:205759446:G:T	6.94117e-14	-1.53066	-1.33795	2.4782e-08	-1.27744	-1.34435	3.73572e-10	-1.4628	-1.41047
205759743	chr1:205759743:C:T	3.05025e-13	-3.68066e-10	-1.38828	8.38343e-08	-3.68066e-10	-1.40307	1.66069e-09	-3.68066e-10	-1.38139
205760084	chr1:205760084:G:T	1.53442e-13	-2.07534	-4.18584e-10	4.38215e-08	-2.05179	-4.18584e-10	8.47905e-10	-2.05361	-4.18584e-10
205760585	chr1:205760585:A:G	2.95307e-13	-3.68066e-10	-1.42065	8.23467e-08	-3.68066e-10	-1.42097	1.58324e-09	-3.68066e-10	-1.42915
205761445	chr1:205761445:G:T	8.8794e-14	-1.9817	-0.640645	2.69648e-08	-1.75881	-0.778571	4.97089e-10	-1.57752	-1.01009
205761677	chr1:205761677:C:T	1.53746e-11	2.53181	-4.18584e-10	7.56185e-06	3.09896	-4.18584e-10	1.57735e-07	3.17229	-4.18584e-10
205761688	chr1:205761688:G:A	6.1475e-14	-1.8438	-1.14624	1.71497e-08	-1.82363	-1.16629	2.67669e-10	-1.95637	-1.25026
205761802	chr1:205761802:C:T	1.71338e-13	-1.96503	-4.18584e-10	3.9839e-08	-2.14706	-4.18584e-10	7.90027e-10	-2.12431	-4.18584e-10
205761946	chr1:205761946:G:A	3.77539e-13	-3.68066e-10	-1.17499	1.06228e-07	-3.68066e-10	-1.16632	2.01806e-09	-3.68066e-10	-1.18648
205762186	chr1:205762186:T:C	5.73734e-12	-3.68066e-10	1.54608	1.48975e-06	-3.68066e-10	1.47446	2.66056e-08	-3.68066e-10	1.3925
205762251	chr1:205762251:A:G	3.04508e-13	-3.68066e-10	-1.38997	8.44429e-08	-3.68066e-10	-1.39583	1.5998e-09	-3.68066e-10	-1.41875
205762696	chr1:205762696:C:T	1.44347e-11	3.89121	-1.42249	6.53935e-06	4.38387	-1.43019	1.48333e-07	4.54519	-1.43435
205762738	chr1:205762738:TA:T	4.58071e-13	-3.68066e-10	-0.981643	1.29742e-07	-3.68066e-10	-0.966362	2.4436e-09	-3.68066e-10	-0.99515
205762761	chr1:205762761:T:C	1.52817e-13	-2.07942	-4.18584e-10	4.36155e-08	-2.0565	-4.18584e-10	8.43956e-10	-2.05828	-4.18584e-10
205763384	chr1:205763384:T:C	1.68201e-13	-1.70711	-0.276396	6.56911e-08	-1.21887	-0.428071	6.36549e-10	-1.52891	-0.811409
205763449	chr1:205763449:G:A	3.40666e-13	-3.68066e-10	-1.27776	9.36474e-08	-3.68066e-10	-1.29237	1.88053e-09	-3.68066e-10	-1.25707
205763780	chr1:205763780:T:C	3.43576e-13	-3.68066e-10	-1.26926	9.13727e-08	-3.68066e-10	-1.31696	1.66223e-09	-3.68066e-10	-1.38046
205764010	chr1:205764010:A:G	6.05725e-14	-1.5905	-1.41432	2.94819e-08	-1.05851	-1.38962	4.83068e-10	-1.37104	-1.24518
205764785	chr1:205764785:C:T	3.03759e-13	-3.68066e-10	-1.39243	8.51899e-08	-3.68066e-10	-1.38703	1.60967e-09	-3.68066e-10	-1.41259
205764936	chr1:205764936:T:C	1.53038e-13	-2.07798	-4.18584e-10	4.37958e-08	-2.05237	-4.18584e-10	8.47099e-10	-2.05456	-4.18584e-10
205765155	chr1:205765155:G:A	3.90229e-12	-3.68066e-10	1.16065	1.01862e-06	-3.68066e-10	1.0943	1.81522e-08	-3.68066e-10	1.01017
205765935	chr1:205765935:G:A	1.70973e-12	-3.68066e-10	0.335421	4.51019e-07	-3.68066e-10	0.279599	8.14384e-09	-3.68066e-10	0.208641
205765993	chr1:205765993:A:G	5.82469e-14	-1.6223	-1.42168	2.78426e-08	-1.1041	-1.40124	4.53945e-10	-1.40897	-1.26943
205766358	chr1:205766358:C:T	5.95854e-14	-1.58682	-1.43444	2.83273e-08	-1.05079	-1.43729	4.20629e-10	-1.36303	-1.3916
205766389	chr1:205766389:T:C	7.97951e-14	-1.51208	-1.21713	3.61892e-08	-0.964721	-1.27843	4.22017e-10	-1.33959	-1.41174
205766484	chr1:205766484:G:A	4.14818e-14	-2.13536	-1.24805	1.07313e-08	-2.15001	-1.30874	2.00746e-10	-2.12173	-1.3726
205766736	chr1:205766736:G:A	8.03662e-14	-1.38863	-1.33345	2.99121e-08	-1.11115	-1.32249	5.02135e-10	-1.23091	-1.34659
205766763	chr1:205766763:G:A	4.2813e-14	-2.13867	-1.21316	1.10527e-08	-2.14936	-1.27987	2.06203e-10	-2.11645	-1.35107
205767157	chr1:205767157:G:A	5.83017e-13	-1.17802	0.437567	7.21159e-08	-1.80993	0.256297	6.23099e-10	-1.84225	-0.51942
205767435	chr1:205767435:A:G	6.04104e-14	-1.57172	-1.43579	2.89394e-08	-1.02978	-1.43693	4.31977e-10	-1.34156	-1.38644
205767535	chr1:205767535:C:A	5.95948e-14	-1.59918	-1.42192	2.79791e-08	-1.06726	-1.43319	4.05872e-10	-1.37334	-1.417
205767546	chr1:205767546:T:C	5.88184e-13	-3.68066e-10	-0.731629	1.56323e-07	-3.68066e-10	-0.779982	2.6555e-09	-3.68066e-10	-0.911988
205767635	chr1:205767635:G:A	1.52564e-13	-2.08108	-4.18584e-10	4.35213e-08	-2.05866	-4.18584e-10	8.42094e-10	-2.06048	-4.18584e-10
205768052	chr1:205768052:A:G	3.58971e-13	-3.68066e-10	-1.22543	1.04337e-07	-3.68066e-10	-1.18428	2.05241e-09	-3.68066e-10	-1.1696
205768322	chr1:205768322:T:C	6.40184e-14	-1.52533	-1.42417	3.08979e-08	-0.966845	-1.43438	4.43726e-10	-1.28717	-1.414
205768497	chr1:205768497:A:C	5.25877e-12	-3.68066e-10	1.45898	1.35133e-06	-3.68066e-10	1.37693	2.30159e-08	-3.68066e-10	1.24757
205768611	chr1:205768611:G:A	4.0596e-14	-2.03318	-1.37182	1.00073e-08	-2.13714	-1.39146	1.83222e-10	-2.14975	-1.43593
205768653	chr1:205768653:T:C	6.04075e-14	-1.58163	-1.42593	2.86037e-08	-1.04319	-1.43519	4.16824e-10	-1.35203	-1.41168
205768828	chr1:205768828:G:C	6.06849e-14	-1.56851	-1.43447	2.90256e-08	-1.02642	-1.43731	4.31245e-10	-1.33643	-1.39327
205768840	chr1:205768840:C:A	7.23224e-12	-3.68066e-10	1.77764	1.85403e-06	-3.68066e-10	1.69321	3.14933e-08	-3.68066e-10	1.56115
205768953	chr1:205768953:C:T	3.48496e-13	-3.68066e-10	-1.25504	9.7161e-08	-3.68066e-10	-1.25554	1.79766e-09	-3.68066e-10	-1.30214
205768982	chr1:205768982:C:T	4.16379e-14	-2.09692	-1.28274	1.70604e-08	-1.66226	-1.33289	3.62664e-10	-1.54552	-1.35738
205769038	chr1:205769038:T:C	5.97225e-14	-1.59867	-1.42029	2.79765e-08	-1.06817	-1.43237	4.05322e-10	-1.37305	-1.41864
205769199	chr1:205769199:GGTT:G	7.26605e-14	-2.03679	-0.786083	2.16266e-08	-1.84422	-0.913767	4.00004e-10	-1.67901	-1.12589
205769715	chr1:205769715:C:T	6.03026e-12	2.94785	-1.35197	2.60336e-06	3.39205	-1.3594	6.77644e-08	3.69999	-1.37257
205769722	chr1:205769722:C:A	2.9965e-13	-3.68066e-10	-1.40605	8.47604e-08	-3.68066e-10	-1.39208	1.67203e-09	-3.68066e-10	-1.37458
205769786	chr1:205769786:G:A	6.49922e-13	-0.631816	-4.18584e-10	1.1618e-07	-1.07677	-4.18584e-10	2.49023e-09	-0.976244	-4.18584e-10
205769847	chr1:205769847:AC:A	6.20177e-14	-1.55477	-1.42648	2.95962e-08	-1.00882	-1.43545	4.29764e-10	-1.32248	-1.41066
205770072	chr1:205770072:C:T	4.59378e-12	2.6756	-1.35181	1.95344e-06	3.10434	-1.3589	5.06303e-08	3.40816	-1.37223
205770138	chr1:205770138:C:T	1.37634e-13	-1.40932	-0.774744	2.69757e-08	-1.74323	-0.793739	3.83559e-10	-1.74396	-1.10293
205770254	chr1:205770254:G:A	3.78824e-12	1.13099	-4.18584e-10	1.05195e-06	1.12649	-4.18584e-10	2.28064e-08	1.23842	-4.18584e-10
205770268	chr1:205770268:T:G	3.85062e-13	-0.83067	-0.324593	6.79242e-08	-1.15727	-0.456247	1.31703e-09	-0.762727	-0.850515
205770865	chr1:205770865:G:GA	3.4108e-13	-3.68066e-10	-1.27655	9.47723e-08	-3.68066e-10	-1.28043	1.77961e-09	-3.68066e-10	-1.31223
```
