## Supplementary material for "Characterization of shared and ancestry-specific signals driving complex traits using multi-ancestry fine-mapping": susiex_nc3.cs80.summary

```
# chr1:204233123-205771017
CS_ID	CS_LENGTH	CS_PURITY	MAX_PIP_SNP	BP	REF_ALLELE	ALT_ALLELE	REF_FRQ	BETA	SE	-LOG10P	MAX_PIP	POST-HOC_PROB_POP1	POST-HOC_PROB_POP2
1	1	1	chr1:205276933:G:T	205276933	T,T	G,G	1,1	-inf,-inf	inf,inf	16.6978,1.48999	0.899602	1	0.897506
2	11	0.993152	chr1:204521546:C:T	204521546	T,T	C,C	1,1	inf,inf	inf,inf	7.26645,1.18597	0.135632	0.997561	0.518478
3	9	0.844245	chr1:205139423:A:G	205139423	G,G	A,A	1,1	-inf,-inf	inf,inf	12.6117,1.60707	0.253499	0.999929	0.840676
```
