## Supplementary material for "Characterization of shared and ancestry-specific signals driving complex traits using multi-ancestry fine-mapping": susiex_nc1.cs80.cs

```
CS_ID	SNP	BP	REF_ALLELE	ALT_ALLELE	REF_FRQ	BETA	SE	-LOG10P	CS_PIP	OVRL_PIP
1	chr1:226351652:T:C	226351652	C,C	T,T	1,1	inf,inf	inf,inf	5.11301,0.675484	0.186775	0.186775
1	chr1:226350353:C:A	226350353	A,A	C,C	1,1	inf,inf	inf,inf	4.83282,0.638846	0.0982192	0.0982192
1	chr1:226357732:A:C	226357732	C,C	A,A	1,1	inf,inf	inf,inf	4.81382,0.546416	0.0823367	0.0823367
1	chr1:226367601:A:G	226367601	G,G	A,A	1,1	inf,inf	inf,inf	4.77954,0.4001	0.0627537	0.0627537
1	chr1:226358084:G:C	226358084	C,C	G,G	1,1	inf,inf	inf,inf	4.69742,0.513988	0.0616418	0.0616418
1	chr1:226389605:C:T	226389605	T,T	C,C	1,1	inf,inf	inf,inf	4.71027,0.254238	0.0457815	0.0457815
1	chr1:226405440:A:C	226405440	C,C	A,A	1,1	inf,inf	inf,inf	4.67499,0.175604	0.0394901	0.0394901
1	chr1:226383139:T:C	226383139	C,C	T,T	1,1	-inf,-inf	inf,inf	4.69035,0.075698	0.0381538	0.0381538
1	chr1:226399741:A:G	226399741	G,G	A,A	1,1	inf,-inf	inf,inf	4.6363,0.150695	0.0357071	0.0357071
1	chr1:226399219:C:T	226399219	T,T	C,C	1,1	inf,inf	inf,inf	4.18034,0.149232	0.0138061	0.0138061
1	chr1:226760313:T:C	226760313	C,NA	T,NA	1,NA	inf,NA	inf,NA	3.42377,NA	0.00986475	0.00986475
1	chr1:226382510:C:T	226382510	T,T	C,C	1,1	-inf,inf	inf,inf	3.96304,0.156712	0.00885082	0.00885082
1	chr1:226376158:C:T	226376158	T,T	C,C	1,1	-inf,inf	inf,inf	3.95754,0.132948	0.00859794	0.00859794
1	chr1:226826351:C:T	226826351	NA,T	NA,C	NA,1	NA,-inf	NA,inf	NA,3.31673	0.00841419	0.00841419
1	chr1:226395441:A:G	226395441	G,G	A,A	1,1	inf,-inf	inf,inf	3.93092,0.121735	0.00807551	0.00807551
1	chr1:226728377:T:C	226728377	C,C	T,T	1,1	inf,-inf	inf,inf	3.73005,0.471603	0.00779996	0.00779996
1	chr1:226388569:A:G	226388569	G,G	A,A	1,1	inf,-inf	inf,inf	3.91649,0.071274	0.00762196	0.00762196
1	chr1:226407946:C:G	226407946	G,G	C,C	1,1	inf,inf	inf,inf	3.83426,0.262996	0.00748503	0.00748503
1	chr1:226373847:A:G	226373847	G,G	A,A	1,1	-inf,inf	inf,inf	3.90091,0.0764288	0.00739758	0.00739758
1	chr1:226733029:T:C	226733029	C,C	T,T	1,1	inf,-inf	inf,inf	3.82941,0.117609	0.00652966	0.00652966
1	chr1:226735563:G:A	226735563	A,A	G,G	1,1	inf,-inf	inf,inf	3.7391,0.141239	0.00550817	0.00550817
1	chr1:226363759:T:C	226363759	C,C	T,T	1,1	-inf,inf	inf,inf	3.69378,0.225208	0.0053914	0.0053914
1	chr1:226379025:A:C	226379025	C,C	A,A	1,1	-inf,inf	inf,inf	3.73241,0.122525	0.00536244	0.00536244
1	chr1:226732207:C:T	226732207	T,T	C,C	1,1	inf,-inf	inf,inf	3.70082,0.164291	0.00518104	0.00518104
1	chr1:226849512:C:T	226849512	T,NA	C,NA	1,NA	inf,NA	inf,NA	3.07405,NA	0.00482924	0.00482924
1	chr1:226815842:G:A	226815842	NA,A	NA,G	NA,1	NA,-inf	NA,inf	NA,2.99634	0.00446542	0.00446542
1	chr1:226406337:T:G	226406337	G,G	T,T	1,1	inf,inf	inf,inf	3.63273,0.0992796	0.00430494	0.00430494
1	chr1:226407676:C:G	226407676	G,G	C,C	1,1	inf,-inf	inf,inf	3.54867,0.102268	0.00362768	0.00362768
1	chr1:226798630:G:C	226798630	C,NA	G,NA	1,NA	inf,NA	inf,NA	2.82658,NA	0.00292381	0.00292381
1	chr1:226753177:G:A	226753177	A,A	G,G	1,1	inf,-inf	inf,inf	3.24118,0.385425	0.00255302	0.00255302
1	chr1:226845103:C:T	226845103	T,NA	C,NA	1,NA	-inf,NA	inf,NA	2.70648,NA	0.00229479	0.00229479
1	chr1:226335270:A:G	226335270	G,NA	A,NA	1,NA	-inf,NA	inf,NA	2.68031,NA	0.00217705	0.00217705
1	chr1:226412853:C:A	226412853	A,A	C,C	1,1	inf,-inf	inf,inf	3.29743,0.0888715	0.00215144	0.00215144
1	chr1:226371228:C:T	226371228	NA,T	NA,C	NA,1	NA,-inf	NA,inf	NA,2.61545	0.00211733	0.00211733
1	chr1:225868921:T:A	225868921	A,NA	T,NA	1,NA	inf,NA	inf,NA	2.66089,NA	0.00209366	0.00209366
```
