## Supplementary material for "Characterization of shared and ancestry-specific signals driving complex traits using multi-ancestry fine-mapping": susiex_nc1.cs80.snp

```
BP	SNP	PIP(CS1)	LogBF(CS1,Pop1)	LogBF(CS1,Pop2)
225850359	chr1:225850359:CCTT:C	2.31657e-05	-1.38297	-0.172111
225851133	chr1:225851133:G:A	3.64337e-05	-1.01399e-10	-1.10226
225851434	chr1:225851434:A:G	3.07874e-05	-1.01399e-10	-1.27065
225851596	chr1:225851596:T:C	4.80744e-05	-0.825005	-3.05203e-10
225852057	chr1:225852057:T:C	3.13335e-05	-1.01399e-10	-1.25307
225852418	chr1:225852418:G:A	6.68808e-05	-1.20728	0.712432
225852430	chr1:225852430:A:G	3.2765e-05	-1.01399e-10	-1.20839
225852703	chr1:225852703:C:T	3.70796e-05	-0.456487	-0.6282
225852825	chr1:225852825:T:C	2.41985e-05	-1.51147	-3.05203e-10
225853135	chr1:225853135:C:T	3.13552e-05	-1.01399e-10	-1.25238
225853309	chr1:225853309:C:T	3.09667e-05	-1.01399e-10	-1.26484
225853578	chr1:225853578:G:A	3.05264e-05	-1.01399e-10	-1.27916
225853589	chr1:225853589:A:AG	3.04831e-05	-1.01399e-10	-1.28058
225853600	chr1:225853600:G:A	3.04168e-05	-1.01399e-10	-1.28276
225853601	chr1:225853601:G:A	5.50737e-05	-1.01399e-10	-0.689083
225853737	chr1:225853737:C:T	5.00529e-05	-1.26771	0.483033
225853788	chr1:225853788:G:A	3.58407e-05	-1.11867	-3.05203e-10
225854121	chr1:225854121:C:T	3.82171e-05	-1.01399e-10	-1.05447
225854609	chr1:225854609:T:C	5.76063e-05	-1.24567	0.601552
225854631	chr1:225854631:C:T	3.0378e-05	-1.01399e-10	-1.28404
225854872	chr1:225854872:C:A	1.77332e-05	-0.713195	-1.10912
225854895	chr1:225854895:T:G	4.30499e-05	-1.50976	0.574369
225855069	chr1:225855069:T:C	9.08512e-06	-1.29986	-1.19125
225855089	chr1:225855089:T:C	2.54818e-05	-1.45979	-3.05203e-10
225855273	chr1:225855273:G:A	0.000119722	-1.01399e-10	0.0874211
225855341	chr1:225855341:T:C	3.61934e-05	-1.01399e-10	-1.10888
225855597	chr1:225855597:T:C	3.2883e-05	-1.01399e-10	-1.2048
225855773	chr1:225855773:A:G	3.53864e-05	-1.23998	0.108552
225856063	chr1:225856063:G:A	3.02237e-05	-1.01399e-10	-1.28913
225856154	chr1:225856154:A:G	3.16061e-05	-1.2444	-3.05203e-10
225856615	chr1:225856615:T:G	3.05429e-05	-1.01399e-10	-1.27862
225856690	chr1:225856690:G:A	2.55426e-05	-1.45741	-3.05203e-10
225856891	chr1:225856891:C:T	3.69925e-05	-1.08704	-3.05203e-10
225857066	chr1:225857066:G:A	1.85937e-05	-0.570977	-1.20396
225857279	chr1:225857279:T:C	2.56821e-05	-0.193497	-1.25846
225857356	chr1:225857356:C:T	1.20108e-05	-0.923336	-1.28861
225857685	chr1:225857685:T:C	6.15489e-05	-1.18381	0.605887
225857797	chr1:225857797:G:A	3.22158e-05	-1.01399e-10	-1.2253
225857841	chr1:225857841:CCTT:C	0.000318965	1.06732	-3.05203e-10
225858001	chr1:225858001:TCA:T	3.67878e-05	-1.09259	-3.05203e-10
225858105	chr1:225858105:C:A	4.40792e-05	-1.01399e-10	-0.911766
225858317	chr1:225858317:TG:T	4.46016e-05	0.387921	-1.28791
225858333	chr1:225858333:T:G	3.04515e-05	-1.01399e-10	-1.28162
225858335	chr1:225858335:T:G	2.77317e-05	-1.37518	-3.05203e-10
225858497	chr1:225858497:G:C	3.1021e-05	-1.01399e-10	-1.26309
225858894	chr1:225858894:TTAGA:T	3.43784e-05	-1.01399e-10	-1.16033
225859274	chr1:225859274:T:C	9.35955e-06	-1.22009	-1.24126
225859556	chr1:225859556:A:G	9.27116e-06	-1.25859	-1.21226
225859763	chr1:225859763:G:A	3.0577e-05	-1.01399e-10	-1.27751
225859845	chr1:225859845:C:T	3.57867e-05	-1.01399e-10	-1.12018
225860009	chr1:225860009:G:A	4.48429e-05	-0.894591	-3.05203e-10
225860380	chr1:225860380:G:A	3.04551e-05	-1.01399e-10	-1.2815
225860911	chr1:225860911:T:C	3.11271e-05	-1.01399e-10	-1.25968
225861374	chr1:225861374:T:G	9.4442e-06	-1.25023	-1.20213
225861611	chr1:225861611:G:A	5.80072e-05	-1.23736	0.60017
225862209	chr1:225862209:T:C	9.32524e-06	-1.25656	-1.20847
225862378	chr1:225862378:T:A	3.06683e-05	-1.01399e-10	-1.27452
225862710	chr1:225862710:T:C	3.28632e-05	-1.01399e-10	-1.2054
225862803	chr1:225862803:G:A	3.04859e-05	-1.01399e-10	-1.28049
225862886	chr1:225862886:G:A	3.06153e-05	-1.01399e-10	-1.27625
225862924	chr1:225862924:C:T	3.08592e-05	-1.01399e-10	-1.26832
225862978	chr1:225862978:G:A	3.26668e-05	-1.2192	0.00779893
225863117	chr1:225863117:A:G	3.24103e-05	-1.21928	-3.05203e-10
225863824	chr1:225863824:G:A	3.11642e-05	-1.01399e-10	-1.25849
225864448	chr1:225864448:A:G	3.15404e-05	-1.24649	-3.05203e-10
225864616	chr1:225864616:A:T	3.08599e-05	-1.01399e-10	-1.2683
225864938	chr1:225864938:T:C	1.93672e-05	-0.50579	-1.22838
225865130	chr1:225865130:A:G	0.000125226	1.04413	-0.911762
225865356	chr1:225865356:TG:T	3.15769e-05	-1.01399e-10	-1.24533
225865471	chr1:225865471:C:T	3.02354e-05	-1.01399e-10	-1.28874
225866105	chr1:225866105:G:A	4.02052e-05	-0.657064	-0.346695
225866375	chr1:225866375:A:T	3.13802e-05	-1.01399e-10	-1.25158
225866633	chr1:225866633:G:A	7.89284e-06	-1.44393	-1.18786
225866681	chr1:225866681:T:G	3.07477e-05	-1.01399e-10	-1.27194
225866956	chr1:225866956:G:A	2.45133e-05	-0.234723	-1.26381
225867014	chr1:225867014:G:A	2.4918e-05	-0.481138	-1.00103
225867171	chr1:225867171:G:A	3.41382e-05	-1.01399e-10	-1.16734
225867895	chr1:225867895:G:A	2.72995e-05	-0.502763	-0.888122
225868768	chr1:225868768:A:G	0.000991864	3.2246	-1.02276
225868921	chr1:225868921:T:A	0.00209366	2.94891	-3.05203e-10
225868963	chr1:225868963:G:A	8.40869e-05	-0.53844	0.272536
225869093	chr1:225869093:C:T	2.45175e-05	-0.889995	-0.608375
225869213	chr1:225869213:A:G	2.01491e-05	-0.405287	-1.28931
225869309	chr1:225869309:T:C	3.12802e-05	-1.01399e-10	-1.25477
225869478	chr1:225869478:C:G	3.06321e-05	-1.01399e-10	-1.27571
225869764	chr1:225869764:G:A	6.08547e-05	-1.17725	0.587987
225870155	chr1:225870155:G:A	2.03285e-05	-0.44685	-1.23888
225870277	chr1:225870277:G:A	7.40017e-06	-1.43503	-1.26123
225870284	chr1:225870284:G:A	7.2507e-05	0.750047	-1.16412
225870371	chr1:225870371:A:G	7.98096e-06	-1.4263	-1.19439
225870546	chr1:225870546:A:G	3.11295e-05	-1.01399e-10	-1.2596
225870637	chr1:225870637:C:T	3.20773e-05	-1.01399e-10	-1.22961
225870834	chr1:225870834:C:G	0.000669266	2.77784	-0.969409
225871032	chr1:225871032:A:T	5.77902e-05	-1.01399e-10	-0.640936
225871415	chr1:225871415:C:T	4.76802e-05	-0.833238	-3.05203e-10
225871466	chr1:225871466:G:C	4.74718e-05	-0.837619	-3.05203e-10
225871470	chr1:225871470:G:A	3.9923e-05	-1.01399e-10	-1.0108
225871810	chr1:225871810:G:A	3.15062e-05	-1.24757	-3.05203e-10
225873103	chr1:225873103:T:C	2.45089e-05	-1.49872	-3.05203e-10
225873366	chr1:225873366:A:G	0.000367084	2.30104	-1.09321
225873486	chr1:225873486:G:A	3.03389e-05	-1.01399e-10	-1.28532
225873514	chr1:225873514:A:G	3.24993e-05	-1.01399e-10	-1.21654
225873958	chr1:225873958:G:A	3.06894e-05	-0.63048	-0.643359
225874256	chr1:225874256:G:A	3.39191e-05	-1.17378	-3.05203e-10
225874995	chr1:225874995:A:G	3.13347e-05	-1.01399e-10	-1.25303
225875039	chr1:225875039:T:C	3.08136e-05	-1.01399e-10	-1.2698
225875818	chr1:225875818:C:G	3.03467e-05	-1.01399e-10	-1.28507
225875939	chr1:225875939:G:A	8.77096e-06	-1.2519	-1.27441
225876629	chr1:225876629:G:A	3.24849e-05	-1.01399e-10	-1.21698
225876653	chr1:225876653:TTTGG:T	8.82989e-05	1.02138	-1.23841
225876699	chr1:225876699:AG:A	3.08006e-05	-1.01399e-10	-1.27022
225877045	chr1:225877045:G:T	0.000179308	1.77803	-1.28668
225877050	chr1:225877050:A:G	1.88372e-05	-1.1861	-0.575824
225877146	chr1:225877146:A:G	0.00016263	1.6799	-1.28618
225877591	chr1:225877591:T:C	3.48255e-05	-1.01399e-10	-1.14741
225877709	chr1:225877709:G:A	6.85707e-05	0.768627	-1.23852
225877755	chr1:225877755:G:A	2.50507e-05	-1.47685	-3.05203e-10
225877818	chr1:225877818:A:C	3.63492e-05	-1.01399e-10	-1.10458
225877838	chr1:225877838:G:A	6.78402e-05	0.759112	-1.23971
225878055	chr1:225878055:C:A	0.000173241	1.74571	-1.28878
225878223	chr1:225878223:AGGTTAAGGAGCT:A	1.88693e-05	-1.18175	-0.578471
225878265	chr1:225878265:A:G	3.2416e-05	-1.01399e-10	-1.2191
225878841	chr1:225878841:T:C	3.02384e-05	-1.01399e-10	-1.28864
225878990	chr1:225878990:G:C	0.000208613	1.58901	-0.946287
225879154	chr1:225879154:G:A	3.50032e-05	-1.01399e-10	-1.14232
225879521	chr1:225879521:C:T	3.0216e-05	-1.01399e-10	-1.28939
225880099	chr1:225880099:G:A	5.83897e-05	0.631962	-1.26258
225880162	chr1:225880162:G:A	6.05372e-05	0.643878	-1.23838
225881135	chr1:225881135:TC:T	0.000361883	2.27183	-1.07826
225881186	chr1:225881186:G:A	3.38613e-05	-1.01399e-10	-1.17548
225881227	chr1:225881227:G:A	6.06846e-05	0.697264	-1.28933
225881688	chr1:225881688:G:A	3.2785e-05	-1.01399e-10	-1.20778
225881769	chr1:225881769:C:A	1.45532e-05	-1.38103	-0.638914
225881883	chr1:225881883:AG:A	6.77352e-06	-1.52152	-1.26321
225882492	chr1:225882492:C:G	7.98521e-06	-1.3808	-1.23936
225882494	chr1:225882494:C:T	7.98719e-06	-1.38055	-1.23936
225882729	chr1:225882729:G:A	7.55782e-06	-1.396	-1.27917
225882846	chr1:225882846:G:A	3.16839e-05	-1.24195	-3.05203e-10
225882871	chr1:225882871:G:A	3.02661e-05	-1.01399e-10	-1.28773
225882877	chr1:225882877:A:G	7.34619e-06	-1.4143	-1.28927
225882982	chr1:225882982:C:T	0.000131958	0.304584	-0.119858
225883781	chr1:225883781:A:G	6.77686e-06	-1.51433	-1.26991
225883870	chr1:225883870:A:G	2.45302e-05	-1.49785	-3.05203e-10
225884054	chr1:225884054:T:C	7.00488e-06	-1.50765	-1.24349
225884294	chr1:225884294:G:A	2.63858e-05	-0.751189	-0.67374
225884390	chr1:225884390:C:G	6.85899e-06	-1.5157	-1.2565
225884405	chr1:225884405:G:A	2.50552e-05	-1.47667	-3.05203e-10
225884414	chr1:225884414:G:A	3.07933e-05	-1.01399e-10	-1.27046
225885052	chr1:225885052:C:T	2.48362e-05	-1.48545	-3.05203e-10
225885320	chr1:225885320:T:C	5.87128e-05	0.529209	-1.15431
225885410	chr1:225885410:C:A	4.40875e-05	-1.01399e-10	-0.911579
225885553	chr1:225885553:C:T	6.89268e-06	-1.50364	-1.26366
225885821	chr1:225885821:T:C	3.14814e-05	-1.01399e-10	-1.24836
225886114	chr1:225886114:G:A	3.04178e-05	-1.01399e-10	-1.28273
225886169	chr1:225886169:A:G	6.91136e-06	-1.51449	-1.2501
225886637	chr1:225886637:C:T	3.08794e-05	-1.01399e-10	-1.26767
225886736	chr1:225886736:G:C	3.26505e-05	-1.01399e-10	-1.21189
225886863	chr1:225886863:T:G	1.02564e-05	-1.46884	-0.901011
225886935	chr1:225886935:C:T	3.02574e-05	-1.01399e-10	-1.28802
225887285	chr1:225887285:T:C	6.86017e-06	-1.50844	-1.26358
225887773	chr1:225887773:C:G	6.99621e-06	-1.51382	-1.23857
225887908	chr1:225887908:G:A	0.000148229	0.158135	0.142869
225888008	chr1:225888008:A:G	6.78597e-06	-1.51259	-1.27031
225888335	chr1:225888335:G:A	3.03047e-05	-1.01399e-10	-1.28645
225888614	chr1:225888614:C:T	0.000164436	0.253888	0.150878
225889076	chr1:225889076:C:T	2.49009e-05	-1.48285	-3.05203e-10
225889432	chr1:225889432:G:A	1.11266e-05	-1.46253	-0.825888
225889531	chr1:225889531:A:G	4.01086e-05	0.040016	-1.04618
225890053	chr1:225890053:A:G	7.48495e-05	-1.01399e-10	-0.382275
225890637	chr1:225890637:A:G	5.43153e-05	0.575706	-1.27865
225890703	chr1:225890703:C:T	4.63564e-05	0.0821556	-0.943552
225891007	chr1:225891007:C:T	3.21857e-05	-1.22623	-3.05203e-10
225891066	chr1:225891066:G:C	6.74195e-06	-1.51153	-1.27787
225891215	chr1:225891215:A:G	4.73575e-05	0.111711	-0.951741
225891759	chr1:225891759:TGA:T	3.07018e-05	-1.01399e-10	-1.27343
225891763	chr1:225891763:A:T	3.07123e-05	-1.01399e-10	-1.27309
225891765	chr1:225891765:C:T	3.07165e-05	-1.01399e-10	-1.27296
225892060	chr1:225892060:G:C	1.17898e-05	-1.44625	-0.784265
225892682	chr1:225892682:C:G	1.37383e-05	-1.25985	-0.81772
225892871	chr1:225892871:T:TTGGTTTTTTG	3.77723e-05	-1.01399e-10	-1.06618
225893240	chr1:225893240:A:T	6.35512e-05	-1.01399e-10	-0.54591
225893320	chr1:225893320:TTTTTGAG:T	6.73625e-06	-1.51382	-1.27644
225893329	chr1:225893329:C:A	6.79794e-06	-1.51372	-1.26741
225893451	chr1:225893451:T:C	6.80954e-06	-1.51265	-1.26678
225893831	chr1:225893831:T:G	0.0010292	2.23878	-3.05203e-10
225894021	chr1:225894021:C:A	8.78092e-05	-0.473646	0.251057
225894361	chr1:225894361:G:A	5.8613e-05	-0.6268	-3.05203e-10
225894581	chr1:225894581:T:G	3.02209e-05	-1.01399e-10	-1.28922
225894687	chr1:225894687:T:C	6.7357e-05	-1.01399e-10	-0.487748
225895109	chr1:225895109:G:A	4.72457e-05	-0.993909	0.151514
225895268	chr1:225895268:A:G	6.73691e-06	-1.51747	-1.27269
225895410	chr1:225895410:C:T	2.86918e-05	-1.34114	-3.05203e-10
225895497	chr1:225895497:C:G	6.86582e-06	-1.50443	-1.26677
225896144	chr1:225896144:C:T	3.20387e-05	-1.23081	-3.05203e-10
225896218	chr1:225896218:G:A	3.06109e-05	-1.01399e-10	-1.2764
225896272	chr1:225896272:A:G	3.08968e-05	-1.2671	-3.05203e-10
225896277	chr1:225896277:G:A	1.50938e-05	-1.41056	-0.572911
225896378	chr1:225896378:C:A	8.67062e-06	-1.28514	-1.25268
225896415	chr1:225896415:C:T	8.47786e-06	-1.32656	-1.23374
225896927	chr1:225896927:T:C	3.04344e-05	-1.01399e-10	-1.28218
225897067	chr1:225897067:T:C	9.2701e-06	-1.22411	-1.24685
225897214	chr1:225897214:A:G	2.19818e-05	-0.480937	-1.1266
225897662	chr1:225897662:G:A	2.51611e-05	-1.47246	-3.05203e-10
225898129	chr1:225898129:G:A	3.20098e-05	-1.23171	-3.05203e-10
225898318	chr1:225898318:C:T	3.27595e-05	-1.20856	-3.05203e-10
225898438	chr1:225898438:G:T	7.10044e-06	-1.45531	-1.28229
225898446	chr1:225898446:G:T	3.28147e-05	-0.649134	-0.557746
225898451	chr1:225898451:A:G	6.70084e-05	-0.492937	-3.05203e-10
225898636	chr1:225898636:C:G	0.000113732	1.11345	-1.07737
225898653	chr1:225898653:C:T	3.72503e-05	-1.01399e-10	-1.08009
225898994	chr1:225898994:C:T	8.40649e-06	-1.32488	-1.24387
225899118	chr1:225899118:T:C	9.53694e-06	-1.19591	-1.24667
225899220	chr1:225899220:TCC:T	3.02502e-05	-1.01399e-10	-1.28825
225899359	chr1:225899359:T:C	6.67846e-06	-1.52182	-1.27705
225900237	chr1:225900237:A:G	2.5726e-05	-1.45025	-3.05203e-10
225900580	chr1:225900580:G:A	3.83135e-05	0.204932	-1.25688
225901219	chr1:225901219:C:G	3.14753e-05	-1.01399e-10	-1.24855
225901654	chr1:225901654:T:C	3.27577e-05	-1.01399e-10	-1.20862
225901701	chr1:225901701:A:G	3.36083e-05	-1.01399e-10	-1.18298
225901898	chr1:225901898:C:T	3.0774e-05	-1.01399e-10	-1.27109
225902035	chr1:225902035:C:T	0.000173153	-1.01399e-10	0.456422
225902085	chr1:225902085:G:A	2.96843e-05	-1.32882	0.0216791
225902581	chr1:225902581:C:T	3.06983e-05	-1.01399e-10	-1.27355
225903506	chr1:225903506:A:G	2.49712e-05	-0.555297	-0.924733
225903532	chr1:225903532:T:G	3.07504e-05	-1.01399e-10	-1.27185
225903595	chr1:225903595:G:GA	3.51487e-05	-1.01399e-10	-1.13817
225903597	chr1:225903597:G:A	0.000438625	1.38589	-3.05203e-10
225904035	chr1:225904035:T:C	1.10384e-05	-1.14853	-1.14785
225904852	chr1:225904852:C:T	4.05227e-05	-1.01399e-10	-0.995892
225906462	chr1:225906462:G:A	3.24707e-05	-1.21742	-3.05203e-10
225906483	chr1:225906483:A:G	0.000205119	-1.01399e-10	0.625835
225906697	chr1:225906697:A:G	3.02178e-05	-1.01399e-10	-1.28932
225907107	chr1:225907107:G:C	7.80093e-06	-1.37173	-1.27178
225907348	chr1:225907348:C:T	7.0424e-06	-1.49028	-1.25553
225907537	chr1:225907537:G:C	2.56922e-05	-1.45157	-3.05203e-10
225907553	chr1:225907553:G:C	2.53826e-05	-1.46369	-3.05203e-10
225907758	chr1:225907758:G:A	3.03277e-05	-1.01399e-10	-1.28569
225907905	chr1:225907905:A:T	1.75997e-05	-0.613833	-1.21604
225908166	chr1:225908166:C:T	3.02371e-05	-1.28869	-3.05203e-10
225908413	chr1:225908413:G:T	3.10584e-05	-1.01399e-10	-1.26189
225908467	chr1:225908467:C:A	3.53948e-05	-1.01399e-10	-1.13119
225908622	chr1:225908622:G:T	3.46239e-05	-1.01399e-10	-1.15321
225908717	chr1:225908717:G:A	2.44472e-05	-1.50124	-3.05203e-10
225908777	chr1:225908777:GC:G	9.8823e-05	-0.104425	-3.05203e-10
225909005	chr1:225909005:A:G	8.02841e-05	-1.01399e-10	-0.312183
225909282	chr1:225909282:G:A	3.02802e-05	-1.01399e-10	-1.28726
225909736	chr1:225909736:C:T	3.11723e-05	-1.01399e-10	-1.25823
225910000	chr1:225910000:A:C	3.04744e-05	-1.01399e-10	-1.28087
225910666	chr1:225910666:G:A	3.02935e-05	-1.01399e-10	-1.28682
225911192	chr1:225911192:G:C	3.02935e-05	-1.01399e-10	-1.28682
225911324	chr1:225911324:A:G	8.96927e-05	-1.01399e-10	-0.201366
225911457	chr1:225911457:C:G	9.86272e-05	-1.01399e-10	-0.106408
225911461	chr1:225911461:C:T	9.86272e-05	-1.01399e-10	-0.106408
225911608	chr1:225911608:G:T	4.46361e-05	-0.899211	-3.05203e-10
225911762	chr1:225911762:T:C	0.000232762	-1.01399e-10	0.752262
225912195	chr1:225912195:T:C	1.07774e-05	-1.3186	-1.0017
225912357	chr1:225912357:A:G	9.51631e-05	-1.01399e-10	-0.142163
225912866	chr1:225912866:T:C	0.000132969	-1.01399e-10	0.192361
225912979	chr1:225912979:G:C	3.19528e-05	-1.01399e-10	-1.2335
225913068	chr1:225913068:T:C	3.52015e-05	-1.01399e-10	-1.13667
225913277	chr1:225913277:T:G	6.66795e-05	-1.42407	0.926215
225913303	chr1:225913303:C:T	9.6747e-05	-1.01399e-10	-0.125656
225913458	chr1:225913458:G:A	2.92598e-05	-1.32154	-3.05203e-10
225913896	chr1:225913896:G:T	5.67884e-05	-1.01399e-10	-0.658424
225914028	chr1:225914028:T:C	3.21659e-05	-1.01399e-10	-1.22685
225914207	chr1:225914207:A:G	1.48614e-05	-1.03802	-0.960967
225914364	chr1:225914364:T:C	6.38925e-05	-1.42539	0.884842
225914468	chr1:225914468:G:A	4.14473e-05	-1.01399e-10	-0.973332
225914681	chr1:225914681:G:T	7.63891e-05	-1.01399e-10	-0.361915
225915292	chr1:225915292:A:G	4.5105e-05	-1.01399e-10	-0.888762
225915788	chr1:225915788:C:T	3.04035e-05	-1.01399e-10	-1.2832
225916159	chr1:225916159:A:C	3.04852e-05	-1.01399e-10	-1.28051
225916436	chr1:225916436:G:A	5.09662e-05	-0.766592	-3.05203e-10
225916665	chr1:225916665:G:A	3.07349e-05	-1.01399e-10	-1.27236
225916791	chr1:225916791:A:C	2.72078e-05	-0.723162	-0.671087
225916878	chr1:225916878:A:G	3.4805e-05	-1.01399e-10	-1.14799
225916929	chr1:225916929:C:T	2.70617e-05	-1.51042	0.110785
225916976	chr1:225916976:T:G	0.000192321	0.561412	-3.05203e-10
225916997	chr1:225916997:G:A	4.69324e-05	-0.849048	-3.05203e-10
225917365	chr1:225917365:C:T	0.000149977	0.893941	-0.581214
225917470	chr1:225917470:T:C	3.60226e-05	-1.01399e-10	-1.11361
225917691	chr1:225917691:AAC:A	0.00017832	-1.01399e-10	0.485827
225918009	chr1:225918009:T:A	2.51732e-05	-1.47197	-3.05203e-10
225918230	chr1:225918230:A:T	3.70334e-05	-1.01399e-10	-1.08594
225918285	chr1:225918285:G:A	3.39052e-05	-1.01399e-10	-1.17419
225918309	chr1:225918309:G:T	3.55348e-05	-1.01399e-10	-1.12724
225918548	chr1:225918548:T:C	3.04198e-05	-1.01399e-10	-1.28266
225918575	chr1:225918575:C:T	2.56831e-05	-1.45192	-3.05203e-10
225918985	chr1:225918985:G:T	1.26607e-05	-0.901454	-1.2578
225919095	chr1:225919095:G:A	6.11538e-05	-0.584363	-3.05203e-10
225919169	chr1:225919169:C:T	5.81791e-05	-1.01399e-10	-0.634229
225919299	chr1:225919299:G:A	4.02778e-05	-1.01399e-10	-1.00195
225919635	chr1:225919635:C:T	8.45181e-06	-1.30871	-1.25467
225920087	chr1:225920087:T:C	1.82334e-05	-0.52581	-1.26869
225920220	chr1:225920220:C:T	3.04355e-05	-1.01399e-10	-1.28215
225920500	chr1:225920500:C:T	0.0010333	1.89286	0.349893
225921093	chr1:225921093:T:TCC	3.66803e-05	-1.01399e-10	-1.09552
225921194	chr1:225921194:C:T	2.0923e-05	-0.814946	-0.841962
225921584	chr1:225921584:G:A	2.41892e-05	-1.51185	-3.05203e-10
225921839	chr1:225921839:G:A	3.13849e-05	-1.01399e-10	-1.25143
225922388	chr1:225922388:AAG:A	4.46634e-05	-1.01399e-10	-0.8986
225923261	chr1:225923261:C:T	1.10991e-05	-1.52249	-0.768408
225923403	chr1:225923403:A:T	3.06679e-05	-1.01399e-10	-1.27454
225923529	chr1:225923529:A:C	0.00013932	-1.01399e-10	0.239017
225923611	chr1:225923611:T:A	3.02205e-05	-1.01399e-10	-1.28924
225923704	chr1:225923704:G:C	3.04205e-05	-1.01399e-10	-1.28264
225923849	chr1:225923849:G:A	0.000754248	-1.01399e-10	1.92797
225923916	chr1:225923916:G:A	0.000755359	-1.01399e-10	1.92944
225924929	chr1:225924929:G:T	0.00018909	-1.01399e-10	0.54447
225925202	chr1:225925202:A:G	8.88355e-06	-1.30016	-1.2134
225925899	chr1:225925899:C:A	4.0143e-05	-1.01399e-10	-1.00531
225926029	chr1:225926029:A:G	2.41839e-05	-1.51207	-3.05203e-10
225926316	chr1:225926316:C:T	3.02862e-05	-1.01399e-10	-1.28706
225926559	chr1:225926559:A:T	0.000350125	1.16054	-3.05203e-10
225927046	chr1:225927046:C:T	2.62238e-05	-1.43109	-3.05203e-10
225927189	chr1:225927189:C:T	3.66147e-05	-1.01399e-10	-1.09731
225927601	chr1:225927601:AAAG:A	3.85917e-05	-1.01399e-10	-1.04472
225927686	chr1:225927686:G:A	3.23112e-05	-1.01399e-10	-1.22234
225927870	chr1:225927870:A:G	0.000357895	-1.01399e-10	1.18248
225928005	chr1:225928005:C:T	3.24906e-05	-1.01399e-10	-1.2168
225928060	chr1:225928060:C:G	3.3642e-05	-1.01399e-10	-1.18198
225928126	chr1:225928126:C:T	8.37874e-06	-1.34219	-1.22987
225928221	chr1:225928221:G:A	4.8319e-05	-0.81993	-3.05203e-10
225928572	chr1:225928572:CCTCTAAACAGCAGGCCAGTCTCTCCTAT:C	3.03689e-05	-1.01399e-10	-1.28434
225928997	chr1:225928997:C:G	3.68773e-05	-1.01399e-10	-1.09016
225929010	chr1:225929010:G:A	9.17468e-06	-1.33744	-1.14387
225929563	chr1:225929563:G:A	3.60325e-05	-1.01399e-10	-1.11333
225930045	chr1:225930045:C:T	4.38676e-05	-0.916579	-3.05203e-10
225930102	chr1:225930102:A:G	1.79136e-05	-1.12475	-0.687444
225930109	chr1:225930109:C:T	4.58831e-05	-0.871658	-3.05203e-10
225930503	chr1:225930503:C:T	3.05614e-05	-1.01399e-10	-1.27802
225930636	chr1:225930636:C:T	1.17856e-05	-1.43314	-0.79773
225930768	chr1:225930768:C:T	4.7091e-05	-0.673027	-0.172645
225931072	chr1:225931072:A:G	6.47653e-05	-0.526986	-3.05203e-10
225931559	chr1:225931559:C:G	3.3679e-05	-1.01399e-10	-1.18088
225931922	chr1:225931922:A:G	3.02348e-05	-1.01399e-10	-1.28876
225932793	chr1:225932793:G:T	9.83719e-06	-1.48961	-0.921972
225933132	chr1:225933132:G:A	0.000202617	-1.01399e-10	0.613563
225933177	chr1:225933177:A:G	9.39915e-05	-1.01399e-10	-0.154551
225933228	chr1:225933228:T:C	3.12192e-05	-1.01399e-10	-1.25672
225933462	chr1:225933462:T:C	6.34334e-05	-1.01399e-10	-0.547765
225933932	chr1:225933932:C:T	3.02145e-05	-1.01399e-10	-1.28943
225934208	chr1:225934208:T:C	9.10232e-06	-1.47163	-1.01759
225934370	chr1:225934370:T:C	0.000119912	-1.01399e-10	0.0890044
225934560	chr1:225934560:AG:A	3.02468e-05	-1.01399e-10	-1.28836
225935068	chr1:225935068:T:C	4.57286e-05	-1.01399e-10	-0.875031
225935461	chr1:225935461:T:C	1.62661e-05	-1.20932	-0.699357
225935547	chr1:225935547:C:T	8.41669e-06	-1.50107	-1.06647
225935652	chr1:225935652:G:A	3.4062e-05	-1.01399e-10	-1.16957
225936062	chr1:225936062:C:T	1.3537e-05	-1.47058	-0.621745
225936344	chr1:225936344:G:C	0.000218078	-1.01399e-10	0.687096
225936441	chr1:225936441:G:A	1.53428e-05	-1.09699	-0.870122
225936945	chr1:225936945:A:C	4.46689e-05	-1.01399e-10	-0.898477
225937212	chr1:225937212:G:A	3.02842e-05	-1.01399e-10	-1.28713
225937560	chr1:225937560:C:T	4.41806e-05	-1.01399e-10	-0.90947
225937685	chr1:225937685:G:A	2.42384e-05	-1.50982	-3.05203e-10
225937768	chr1:225937768:G:A	0.000181107	-1.01399e-10	0.50133
225937917	chr1:225937917:A:G	1.31023e-05	-1.02192	-1.10304
225938378	chr1:225938378:A:G	3.34963e-05	-1.01399e-10	-1.18632
225938702	chr1:225938702:T:C	0.000105316	-1.01399e-10	-0.0407922
225939028	chr1:225939028:C:T	8.19641e-06	-1.35718	-1.23688
225939318	chr1:225939318:C:T	3.37864e-05	-1.01399e-10	-1.1777
225939923	chr1:225939923:G:A	3.35789e-05	-1.01399e-10	-1.18386
225940424	chr1:225940424:G:A	1.058e-05	-1.3058	-1.03299
225940669	chr1:225940669:TC:T	5.35707e-05	-1.01399e-10	-0.716753
225940809	chr1:225940809:G:C	3.04797e-05	-1.01399e-10	-1.28069
225940864	chr1:225940864:G:A	5.98829e-05	-1.01399e-10	-0.605365
225941740	chr1:225941740:A:G	7.90127e-06	-1.4542	-1.17653
225941781	chr1:225941781:C:T	3.56786e-05	-1.01399e-10	-1.1232
225941961	chr1:225941961:G:T	5.52281e-05	-1.01399e-10	-0.686283
225943170	chr1:225943170:C:T	3.10255e-05	-1.01399e-10	-1.26295
225943991	chr1:225943991:C:T	1.57382e-05	-0.945695	-0.995968
225944343	chr1:225944343:C:T	0.000102221	-0.904097	0.833475
225944348	chr1:225944348:T:A	3.02211e-05	-1.01399e-10	-1.28922
225944643	chr1:225944643:A:ACC	3.254e-05	-1.21528	-3.05203e-10
225945301	chr1:225945301:A:G	3.69123e-05	-1.51749	0.428281
225945624	chr1:225945624:C:T	7.30108e-05	-1.01399e-10	-0.407148
225945668	chr1:225945668:T:G	4.10841e-05	-1.01399e-10	-0.982133
225945771	chr1:225945771:GT:G	2.416e-05	-0.779509	-0.733546
225945884	chr1:225945884:A:G	3.19394e-05	-1.01399e-10	-1.23392
225945934	chr1:225945934:G:C	1.25419e-05	-1.20099	-0.967685
225945968	chr1:225945968:A:G	3.3158e-05	-1.01399e-10	-1.19647
225946767	chr1:225946767:A:T	1.30507e-05	-1.51771	-0.611204
225947297	chr1:225947297:G:T	0.000127615	-1.01399e-10	0.151265
225947432	chr1:225947432:A:C	1.06825e-05	-1.32976	-0.999383
225947528	chr1:225947528:C:T	3.29651e-05	-1.01399e-10	-1.20231
225947613	chr1:225947613:CT:C	3.02245e-05	-1.01399e-10	-1.2891
225947857	chr1:225947857:G:A	6.53782e-05	-1.01399e-10	-0.517567
225947864	chr1:225947864:C:T	1.46601e-05	-0.859966	-1.15266
225948521	chr1:225948521:C:T	4.25018e-05	-1.01399e-10	-0.948208
225948653	chr1:225948653:G:T	3.02403e-05	-1.01399e-10	-1.28858
225948890	chr1:225948890:A:G	3.51717e-05	-1.01399e-10	-1.13751
225948976	chr1:225948976:G:A	3.02137e-05	-1.01399e-10	-1.28946
225949082	chr1:225949082:G:A	3.41064e-05	-1.01399e-10	-1.16827
225949764	chr1:225949764:A:G	0.00017851	-1.01399e-10	0.486891
225950124	chr1:225950124:A:G	4.71819e-05	-0.843744	-3.05203e-10
225950656	chr1:225950656:G:A	3.04122e-05	-1.01399e-10	-1.28291
225950764	chr1:225950764:T:C	3.34753e-05	-1.01399e-10	-1.18695
225951144	chr1:225951144:G:C	3.87847e-05	-1.03973	-3.05203e-10
225951726	chr1:225951726:A:G	3.05133e-05	-1.01399e-10	-1.27959
225952370	chr1:225952370:G:A	2.58027e-05	-1.37966	-0.0676164
225952396	chr1:225952396:A:G	0.000107783	-1.01399e-10	-0.0176348
225952506	chr1:225952506:C:T	1.14305e-05	-1.19296	-1.06851
225952820	chr1:225952820:G:A	0.00118009	-1.01399e-10	2.37559
225952830	chr1:225952830:G:A	5.05349e-05	-1.01399e-10	-0.775091
225953470	chr1:225953470:T:G	4.06652e-05	-1.01399e-10	-0.992382
225953827	chr1:225953827:G:A	5.41347e-05	-1.01399e-10	-0.70628
225954205	chr1:225954205:T:TA	0.000263084	-1.01399e-10	0.874719
225955333	chr1:225955333:C:T	5.96037e-05	-1.01399e-10	-0.610038
225956315	chr1:225956315:T:A	3.68558e-05	-1.01399e-10	-1.09074
225956547	chr1:225956547:G:A	7.28225e-06	-1.52205	-1.19026
225956550	chr1:225956550:T:G	9.60518e-05	-1.01399e-10	-0.132867
225956823	chr1:225956823:G:A	3.84867e-05	-1.01399e-10	-1.04744
225957264	chr1:225957264:T:G	3.81306e-05	-1.05674	-3.05203e-10
225957397	chr1:225957397:G:A	1.13035e-05	-1.52239	-0.750254
225957789	chr1:225957789:A:G	4.7485e-05	-1.01399e-10	-0.837342
225958198	chr1:225958198:C:T	4.65729e-05	-0.856737	-3.05203e-10
225958421	chr1:225958421:G:T	6.41082e-05	-1.01399e-10	-0.537183
225958501	chr1:225958501:C:A	3.76313e-05	-1.01399e-10	-1.06992
225958827	chr1:225958827:C:T	3.42187e-05	-1.01399e-10	-1.16498
225959049	chr1:225959049:C:CA	3.21248e-05	-1.01399e-10	-1.22813
225959389	chr1:225959389:A:C	1.00406e-05	-1.52216	-0.868954
225959807	chr1:225959807:A:T	3.06995e-05	-1.01399e-10	-1.27351
225959944	chr1:225959944:C:T	6.34891e-05	-1.01399e-10	-0.546887
225959945	chr1:225959945:A:G	2.50209e-05	-1.47339	-0.00465197
225959979	chr1:225959979:A:G	3.03555e-05	-1.01399e-10	-1.28478
225960129	chr1:225960129:A:T	1.01536e-05	-1.52134	-0.858592
225960974	chr1:225960974:G:A	5.60878e-05	-1.01399e-10	-0.670837
225960984	chr1:225960984:C:A	3.04114e-05	-1.01399e-10	-1.28294
225960987	chr1:225960987:G:A	3.2567e-05	-1.01399e-10	-1.21446
225961179	chr1:225961179:C:A	3.69657e-05	-1.01399e-10	-1.08777
225961219	chr1:225961219:A:G	3.75708e-05	-1.01399e-10	-1.07153
225961618	chr1:225961618:A:C	3.03655e-05	-1.01399e-10	-1.28445
225962036	chr1:225962036:T:A	3.49844e-05	-1.01399e-10	-1.14285
225962310	chr1:225962310:T:C	4.00869e-05	-1.01399e-10	-1.00671
225962851	chr1:225962851:TA:T	4.72353e-05	-1.01399e-10	-0.842614
225962915	chr1:225962915:C:T	9.3864e-06	-1.30333	-1.15517
225963109	chr1:225963109:A:G	4.4331e-05	-1.01399e-10	-0.906071
225963239	chr1:225963239:GTATT:G	3.79121e-05	-1.01399e-10	-1.06249
225963514	chr1:225963514:T:C	4.0947e-05	-1.01399e-10	-0.985478
225963561	chr1:225963561:AG:A	5.56103e-05	0.0924935	-0.77188
225963563	chr1:225963563:C:A	5.53464e-05	0.0865498	-0.770694
225963608	chr1:225963608:C:T	3.58809e-05	-1.01399e-10	-1.11755
225964122	chr1:225964122:T:A	1.77348e-05	-0.568688	-1.25354
225964832	chr1:225964832:A:C	3.94636e-05	-1.01399e-10	-1.02238
225965032	chr1:225965032:G:C	1.21184e-05	-0.926533	-1.27649
225965284	chr1:225965284:G:A	8.90591e-06	-1.22334	-1.2877
225965296	chr1:225965296:A:G	1.68769e-05	-0.740905	-1.1309
225965379	chr1:225965379:C:T	3.98458e-05	-1.01399e-10	-1.01274
225965488	chr1:225965488:T:C	0.000145729	1.47548	-1.19149
225966254	chr1:225966254:T:G	5.26774e-05	-1.01399e-10	-0.733568
225966450	chr1:225966450:A:G	2.43359e-05	-1.5058	-3.05203e-10
225966520	chr1:225966520:A:C	7.08236e-05	-1.01399e-10	-0.437562
225966527	chr1:225966527:A:G	2.64846e-05	-1.40818	-0.0130141
225966632	chr1:225966632:T:C	2.37331e-05	-0.861147	-0.669737
225966676	chr1:225966676:CAAT:C	3.32083e-05	-1.01399e-10	-1.19496
225966726	chr1:225966726:A:G	1.20934e-05	-1.50891	-0.69618
225966738	chr1:225966738:A:G	8.11138e-06	-1.48186	-1.12262
225966788	chr1:225966788:T:C	2.41549e-05	-1.51327	-3.05203e-10
225967021	chr1:225967021:C:T	2.43683e-05	-1.50447	-3.05203e-10
225967162	chr1:225967162:G:C	6.63029e-06	-1.51806	-1.28804
225967325	chr1:225967325:A:G	2.9748e-05	-1.30499	-3.05203e-10
225967734	chr1:225967734:CAT:C	4.85752e-05	-0.814641	-3.05203e-10
225968124	chr1:225968124:G:A	1.0598e-05	-1.06869	-1.2684
225968208	chr1:225968208:T:C	1.3113e-05	-0.979262	-1.14489
225968409	chr1:225968409:G:A	1.04486e-05	-1.08446	-1.26683
225968485	chr1:225968485:CTAT:C	3.85672e-05	-1.01399e-10	-1.04535
225968819	chr1:225968819:T:C	1.14628e-05	-1.51202	-0.746624
225969191	chr1:225969191:T:C	0.000145659	0.283511	-3.05203e-10
225969479	chr1:225969479:T:C	2.40267e-05	-1.51859	-3.05203e-10
225969539	chr1:225969539:G:A	3.87561e-05	-1.01399e-10	-1.04047
225969637	chr1:225969637:C:T	4.8461e-05	-1.01399e-10	-0.816995
225970243	chr1:225970243:A:C	4.10658e-05	-0.728338	-0.25424
225970453	chr1:225970453:T:C	3.38543e-05	-1.01399e-10	-1.17569
225970552	chr1:225970552:T:A	3.37438e-05	-1.01399e-10	-1.17896
225971342	chr1:225971342:C:T	3.03189e-05	-1.01399e-10	-1.28598
225971643	chr1:225971643:G:C	8.24535e-05	-1.01399e-10	-0.285521
225971739	chr1:225971739:G:A	3.04491e-05	-1.01399e-10	-1.2817
225972470	chr1:225972470:G:A	3.0331e-05	-1.01399e-10	-1.28559
225972708	chr1:225972708:C:T	5.34379e-05	-1.01399e-10	-0.719236
225972811	chr1:225972811:C:T	9.09702e-06	-1.20634	-1.28347
225973182	chr1:225973182:C:T	1.152e-05	-0.968344	-1.28533
225973708	chr1:225973708:G:A	2.39374e-05	-1.52231	-3.05203e-10
225974761	chr1:225974761:C:T	3.94844e-05	-1.01399e-10	-1.02185
225975147	chr1:225975147:G:A	3.03233e-05	-1.01399e-10	-1.28584
225975455	chr1:225975455:C:G	8.08654e-06	-1.51552	-1.09203
225976444	chr1:225976444:A:G	7.64939e-06	-1.51711	-1.14602
225976649	chr1:225976649:G:C	7.79631e-06	-1.49394	-1.15016
225977111	chr1:225977111:C:T	3.88435e-05	-1.01399e-10	-1.03821
225977150	chr1:225977150:C:A	3.03164e-05	-1.01399e-10	-1.28607
225977598	chr1:225977598:A:G	7.81878e-06	-1.51176	-1.12946
225977808	chr1:225977808:G:T	0.000124546	-1.01399e-10	0.126917
225978171	chr1:225978171:C:T	3.03126e-05	-1.01399e-10	-1.28619
225978326	chr1:225978326:G:A	9.52326e-06	-1.42988	-1.01414
225978796	chr1:225978796:G:C	1.01167e-05	-1.3775	-1.00606
225978983	chr1:225978983:AAAAT:A	4.02158e-05	-1.01399e-10	-1.00349
225979619	chr1:225979619:T:C	6.83468e-06	-1.51622	-1.25953
225979796	chr1:225979796:G:A	3.41943e-05	-1.01399e-10	-1.1657
225979882	chr1:225979882:G:C	6.63799e-06	-1.51604	-1.28891
225980793	chr1:225980793:C:G	4.17001e-05	-1.01399e-10	-0.967252
225981178	chr1:225981178:G:A	5.36928e-05	-1.01399e-10	-0.714476
225981616	chr1:225981616:G:C	1.03495e-05	-1.52103	-0.839789
225982265	chr1:225982265:G:A	6.63378e-06	-1.51659	-1.28899
225982375	chr1:225982375:A:G	7.24149e-06	-1.51372	-1.2042
225983387	chr1:225983387:T:C	3.02415e-05	-1.01399e-10	-1.28854
225983624	chr1:225983624:C:T	3.24458e-05	-1.01399e-10	-1.21818
225983774	chr1:225983774:G:C	7.86399e-06	-1.38897	-1.24649
225984209	chr1:225984209:T:C	3.04852e-05	-1.01399e-10	-1.28051
225984234	chr1:225984234:C:T	3.27656e-05	-1.01399e-10	-1.20837
225984520	chr1:225984520:T:C	3.99066e-05	-1.01399e-10	-1.01121
225984522	chr1:225984522:T:C	0.000230967	-1.01399e-10	0.744522
225984902	chr1:225984902:C:T	3.0449e-05	-1.01399e-10	-1.2817
225985759	chr1:225985759:A:G	3.4135e-05	-1.01399e-10	-1.16743
225986279	chr1:225986279:G:A	2.41789e-05	-1.51227	-3.05203e-10
225986590	chr1:225986590:A:G	9.12568e-05	-1.01399e-10	-0.184078
225987041	chr1:225987041:C:T	6.62954e-06	-1.52075	-1.28547
225987604	chr1:225987604:TTATAA:T	3.05679e-05	-1.01399e-10	-1.2778
225988089	chr1:225988089:G:A	4.04826e-05	-1.01399e-10	-0.996882
225988565	chr1:225988565:C:T	0.000130386	0.172745	-3.05203e-10
225988801	chr1:225988801:G:A	3.02243e-05	-1.01399e-10	-1.28911
225989206	chr1:225989206:A:AG	7.61615e-06	-1.46175	-1.20573
225989310	chr1:225989310:T:A	3.88135e-05	-1.01399e-10	-1.03899
225989849	chr1:225989849:G:A	9.70448e-05	-1.01399e-10	-0.122583
225989871	chr1:225989871:T:C	6.63346e-06	-1.52056	-1.28507
225990206	chr1:225990206:G:A	3.52214e-05	-1.01399e-10	-1.1361
225990456	chr1:225990456:T:C	6.6277e-06	-1.5211	-1.28539
225990911	chr1:225990911:A:AAAG	7.59201e-06	-1.52017	-1.15049
225991549	chr1:225991549:GAGC:G	4.02619e-05	-1.01399e-10	-1.00235
225991579	chr1:225991579:T:C	6.62679e-06	-1.52108	-1.28556
225991884	chr1:225991884:C:T	1.53186e-05	-1.34905	-0.619636
225992208	chr1:225992208:A:G	7.45397e-06	-1.52186	-1.16715
225992329	chr1:225992329:G:A	3.50035e-05	-1.01399e-10	-1.14231
225992485	chr1:225992485:C:T	4.51586e-05	-1.01399e-10	-0.887575
225993564	chr1:225993564:C:T	3.20073e-05	-1.01399e-10	-1.23179
225993635	chr1:225993635:C:T	3.04693e-05	-1.01399e-10	-1.28103
225993726	chr1:225993726:A:T	3.77145e-05	-1.01399e-10	-1.06771
225994366	chr1:225994366:G:A	3.05782e-05	-1.01399e-10	-1.27747
225995099	chr1:225995099:A:G	8.35987e-06	-1.32694	-1.24737
225995656	chr1:225995656:G:A	6.94061e-06	-1.52107	-1.2393
225995893	chr1:225995893:G:A	6.91258e-06	-1.51756	-1.24685
225995912	chr1:225995912:A:AG	3.06376e-05	-1.01399e-10	-1.27553
225996546	chr1:225996546:T:C	0.000266012	-1.01399e-10	0.885787
225996737	chr1:225996737:C:T	7.10399e-06	-1.51737	-1.21973
225996828	chr1:225996828:G:A	3.02159e-05	-1.01399e-10	-1.28939
225997259	chr1:225997259:T:C	9.32402e-05	-0.162576	-3.05203e-10
225997813	chr1:225997813:G:A	3.45135e-05	-1.01399e-10	-1.1564
225997817	chr1:225997817:A:C	3.56275e-05	-1.12464	-3.05203e-10
225998031	chr1:225998031:G:A	7.58165e-05	-1.01399e-10	-0.369439
225998141	chr1:225998141:G:A	0.000113201	-1.01399e-10	0.0314077
225999428	chr1:225999428:C:T	1.39957e-05	-1.49716	-0.561848
225999757	chr1:225999757:G:C	8.98593e-05	-1.01399e-10	-0.199511
226000198	chr1:226000198:C:T	7.64401e-06	-1.38311	-1.28072
226000199	chr1:226000199:A:G	7.00048e-06	-1.47574	-1.27604
226000456	chr1:226000456:G:A	3.04638e-05	-1.01399e-10	-1.28122
226000850	chr1:226000850:A:G	4.47069e-05	-1.13267	0.235043
226000929	chr1:226000929:G:C	1.08731e-05	-1.51056	-0.800902
226001145	chr1:226001145:C:T	3.2181e-05	-1.01399e-10	-1.22638
226001890	chr1:226001890:T:C	7.41961e-06	-1.4389	-1.25473
226002621	chr1:226002621:TGCAA:T	3.45334e-05	-1.01399e-10	-1.15583
226002628	chr1:226002628:C:T	3.44602e-05	-1.01399e-10	-1.15795
226002814	chr1:226002814:G:A	3.7036e-05	-1.01399e-10	-1.08586
226003654	chr1:226003654:G:A	3.04609e-05	-1.01399e-10	-1.28131
226003690	chr1:226003690:C:T	3.04657e-05	-1.01399e-10	-1.28115
226003833	chr1:226003833:G:A	7.28926e-06	-1.44967	-1.26169
226004578	chr1:226004578:G:A	9.11307e-06	-1.46337	-1.02468
226005336	chr1:226005336:G:A	3.92392e-05	-1.01399e-10	-1.02808
226005350	chr1:226005350:G:C	7.1899e-06	-1.464	-1.26108
226005431	chr1:226005431:C:T	3.31487e-05	-1.19675	-3.05203e-10
226005499	chr1:226005499:G:A	0.000145795	0.284443	-3.05203e-10
226005548	chr1:226005548:T:C	3.92124e-05	-1.01399e-10	-1.02876
226005935	chr1:226005935:C:A	3.28548e-05	-1.01399e-10	-1.20566
226006631	chr1:226006631:A:G	6.91148e-06	-1.49267	-1.2719
226006915	chr1:226006915:A:T	9.07541e-06	-1.45803	-1.03415
226007275	chr1:226007275:A:G	6.97191e-06	-1.48177	-1.27409
226007562	chr1:226007562:C:T	3.39513e-05	-1.01399e-10	-1.17283
226007748	chr1:226007748:A:G	6.90805e-06	-1.49893	-1.26614
226008245	chr1:226008245:T:C	8.24155e-06	-1.45789	-1.13067
226008688	chr1:226008688:T:C	6.81619e-06	-1.51205	-1.26641
226008923	chr1:226008923:A:G	8.46575e-06	-1.46984	-1.09189
226009450	chr1:226009450:G:A	0.000151747	-1.01399e-10	0.324461
226009459	chr1:226009459:T:C	7.18277e-06	-1.44243	-1.28364
226010089	chr1:226010089:T:G	7.23629e-06	-1.43767	-1.28098
226010128	chr1:226010128:A:T	3.06372e-05	-1.01399e-10	-1.27554
226010263	chr1:226010263:A:G	7.79535e-06	-1.48794	-1.15629
226010379	chr1:226010379:T:C	0.000100297	-1.01399e-10	-0.0896238
226010467	chr1:226010467:G:A	3.03351e-05	-1.01399e-10	-1.28545
226010805	chr1:226010805:A:T	2.3914e-05	-0.239787	-1.2835
226010875	chr1:226010875:A:G	9.73188e-05	-1.01399e-10	-0.119763
226011147	chr1:226011147:G:A	6.77167e-06	-1.50851	-1.2765
226011995	chr1:226011995:A:G	3.18111e-05	-1.01399e-10	-1.23794
226012134	chr1:226012134:G:A	7.3202e-06	-1.51242	-1.19469
226012297	chr1:226012297:G:T	7.26368e-05	-1.01399e-10	-0.412284
226012318	chr1:226012318:C:T	3.63279e-05	-1.01399e-10	-1.10517
226012384	chr1:226012384:G:A	3.02156e-05	-1.01399e-10	-1.2894
226012559	chr1:226012559:A:G	7.99855e-06	-1.47682	-1.14168
226013989	chr1:226013989:A:T	3.02632e-05	-1.01399e-10	-1.28782
226014015	chr1:226014015:A:G	6.79644e-06	-1.51419	-1.26716
226014597	chr1:226014597:C:T	0.000169013	0.432218	-3.05203e-10
226014633	chr1:226014633:C:T	6.72206e-06	-1.50925	-1.28311
226015352	chr1:226015352:A:G	8.58535e-06	-1.48416	-1.06353
226015457	chr1:226015457:G:A	7.2968e-06	-1.44726	-1.26306
226015883	chr1:226015883:G:A	4.73679e-05	-1.01399e-10	-0.839811
226016317	chr1:226016317:A:T	3.02286e-05	-1.01399e-10	-1.28897
226017045	chr1:226017045:C:T	7.48893e-06	-1.42228	-1.26205
226017124	chr1:226017124:T:A	8.29631e-05	-1.01399e-10	-0.27936
226017306	chr1:226017306:G:A	3.03922e-05	-1.01399e-10	-1.28357
226018268	chr1:226018268:T:A	8.13955e-06	-1.3276	-1.27342
226018363	chr1:226018363:G:A	8.28865e-05	-1.01399e-10	-0.280283
226018534	chr1:226018534:C:T	3.59184e-05	-1.01399e-10	-1.1165
226018875	chr1:226018875:A:G	7.62931e-06	-1.41277	-1.25299
226018970	chr1:226018970:C:T	3.02475e-05	-1.01399e-10	-1.28834
226019023	chr1:226019023:A:C	6.68985e-06	-1.51151	-1.28565
226019798	chr1:226019798:TC:T	9.48153e-05	-1.01399e-10	-0.145825
226019900	chr1:226019900:T:C	2.92416e-05	-1.32216	-3.05203e-10
226020797	chr1:226020797:A:G	7.35264e-06	-1.42844	-1.27426
226020937	chr1:226020937:T:C	7.12462e-06	-1.45206	-1.28214
226022288	chr1:226022288:A:G	2.43207e-05	-1.50643	-3.05203e-10
226022405	chr1:226022405:C:T	4.91563e-05	-1.01399e-10	-0.802751
226022778	chr1:226022778:T:C	7.3757e-06	-1.43029	-1.26928
226022952	chr1:226022952:C:T	7.10308e-06	-1.46215	-1.27508
226023529	chr1:226023529:C:T	1.38961e-05	-0.781944	-1.2842
226023613	chr1:226023613:G:A	2.49861e-05	-1.47944	-3.05203e-10
226023993	chr1:226023993:G:C	4.04926e-05	-1.01399e-10	-0.996637
226024513	chr1:226024513:GA:G	6.26679e-05	-1.01399e-10	-0.559905
226024897	chr1:226024897:A:G	7.33827e-06	-1.43708	-1.26757
226024914	chr1:226024914:T:A	3.04214e-05	-1.01399e-10	-1.28261
226025195	chr1:226025195:T:C	6.91953e-06	-1.4852	-1.27821
226025830	chr1:226025830:C:G	1.15981e-05	-1.51617	-0.730743
226025914	chr1:226025914:G:A	7.66305e-06	-1.37906	-1.28229
226026062	chr1:226026062:T:C	7.86922e-06	-1.37308	-1.26172
226026104	chr1:226026104:T:C	0.000201589	-0.896547	1.50502
226026126	chr1:226026126:T:C	8.18594e-05	-1.01399e-10	-0.292752
226026132	chr1:226026132:C:T	3.40058e-05	-1.01399e-10	-1.17122
226026358	chr1:226026358:G:A	9.65482e-06	-1.2313	-1.199
226026687	chr1:226026687:C:G	4.08073e-05	-1.01399e-10	-0.988894
226027181	chr1:226027181:A:G	7.44799e-06	-1.40733	-1.28248
226027218	chr1:226027218:A:G	5.37575e-05	-1.01399e-10	-0.713273
226027762	chr1:226027762:C:T	3.61197e-05	-1.01399e-10	-1.11092
226028095	chr1:226028095:C:T	0.00102504	-1.01399e-10	2.23473
226029320	chr1:226029320:G:C	3.62329e-05	-1.01399e-10	-1.10779
226029706	chr1:226029706:A:G	0.000100461	-1.01399e-10	-0.0879808
226029876	chr1:226029876:A:C	9.94652e-05	-1.01399e-10	-0.0979472
226030292	chr1:226030292:T:C	1.54042e-05	-0.68775	-1.27537
226030380	chr1:226030380:G:T	3.71615e-05	-1.08248	-3.05203e-10
226031029	chr1:226031029:A:AGATG	3.09235e-05	-1.01399e-10	-1.26624
226031431	chr1:226031431:G:A	7.37296e-06	-1.50615	-1.19379
226032857	chr1:226032857:G:C	7.80368e-06	-1.36443	-1.27873
226032945	chr1:226032945:G:T	6.74322e-06	-1.52234	-1.26688
226033158	chr1:226033158:G:GT	7.3664e-06	-1.4119	-1.28892
226033416	chr1:226033416:C:T	6.758e-06	-1.52001	-1.26701
226033689	chr1:226033689:T:C	1.72914e-05	-1.50328	-0.344262
226033793	chr1:226033793:T:C	3.16968e-05	-1.24154	-3.05203e-10
226034187	chr1:226034187:C:T	3.05567e-05	-1.01399e-10	-1.27817
226034351	chr1:226034351:A:G	2.7777e-05	-1.41562	0.0420709
226034949	chr1:226034949:C:T	3.50172e-05	-1.01399e-10	-1.14192
226034956	chr1:226034956:G:A	1.92748e-05	-1.46542	-0.273537
226035117	chr1:226035117:C:A	7.83342e-06	-1.36758	-1.27178
226035313	chr1:226035313:G:T	3.66676e-05	-1.01399e-10	-1.09586
226035370	chr1:226035370:G:T	3.66676e-05	-1.01399e-10	-1.09586
226036254	chr1:226036254:C:T	3.57518e-05	-1.01399e-10	-1.12116
226036279	chr1:226036279:A:T	3.67906e-05	-1.01399e-10	-1.09251
226036374	chr1:226036374:C:T	1.97806e-05	-1.46412	-0.248931
226036563	chr1:226036563:G:T	3.6406e-05	-1.01399e-10	-1.10302
226036982	chr1:226036982:A:AC	3.64372e-05	-1.01399e-10	-1.10217
226037000	chr1:226037000:G:A	3.63226e-05	-1.01399e-10	-1.10532
226037331	chr1:226037331:A:C	2.44196e-05	-1.50237	-3.05203e-10
226037521	chr1:226037521:C:T	3.66676e-05	-1.01399e-10	-1.09586
226037529	chr1:226037529:A:T	7.75936e-05	0.061142	-0.407412
226037548	chr1:226037548:T:C	0.000116186	-1.01399e-10	0.0574356
226037564	chr1:226037564:G:A	3.73178e-05	-1.01399e-10	-1.07828
226037900	chr1:226037900:T:C	3.66607e-05	-1.01399e-10	-1.09605
226037959	chr1:226037959:A:G	3.77016e-05	-1.48262	0.414564
226038158	chr1:226038158:A:C	3.64679e-05	-1.01399e-10	-1.10132
226038645	chr1:226038645:G:A	6.74119e-06	-1.52241	-1.26711
226038916	chr1:226038916:C:T	1.9965e-05	-1.4665	-0.237272
226039221	chr1:226039221:T:C	2.43953e-05	-1.50336	-3.05203e-10
226039291	chr1:226039291:A:G	2.93866e-05	-0.319378	-0.99784
226039294	chr1:226039294:C:T	3.94661e-05	-1.02231	-3.05203e-10
226039399	chr1:226039399:C:G	1.97967e-05	-1.42111	-0.291127
226040031	chr1:226040031:C:T	3.96033e-05	-1.01399e-10	-1.01884
226040506	chr1:226040506:T:G	3.67413e-05	-1.01399e-10	-1.09385
226040546	chr1:226040546:G:A	3.48865e-05	-1.01399e-10	-1.14565
226040779	chr1:226040779:C:T	3.47859e-05	-1.01399e-10	-1.14854
226040926	chr1:226040926:C:T	6.90723e-06	-1.47668	-1.28851
226041488	chr1:226041488:T:C	7.83064e-06	-1.36389	-1.27582
226041494	chr1:226041494:A:G	6.87899e-06	-1.52247	-1.24681
226041651	chr1:226041651:C:T	5.28681e-05	-1.01399e-10	-0.729955
226042133	chr1:226042133:T:C	4.05481e-05	-1.01399e-10	-0.995266
226042146	chr1:226042146:C:T	7.27378e-06	-1.49272	-1.22076
226042158	chr1:226042158:T:G	3.37458e-05	-1.01399e-10	-1.1789
226042314	chr1:226042314:C:T	7.20358e-06	-1.49229	-1.23089
226042397	chr1:226042397:A:G	4.9807e-05	-1.01399e-10	-0.789599
226042771	chr1:226042771:TTTGG:T	0.00012888	0.161124	-3.05203e-10
226043093	chr1:226043093:C:T	1.15243e-05	-1.42088	-0.832421
226043122	chr1:226043122:C:A	3.34249e-05	-1.01399e-10	-1.18845
226043290	chr1:226043290:C:T	1.51916e-05	-1.37194	-0.605073
226043437	chr1:226043437:A:G	3.36156e-05	-1.01399e-10	-1.18277
226043669	chr1:226043669:A:G	7.99207e-06	-1.35481	-1.26449
226043848	chr1:226043848:A:C	3.36118e-05	-1.01399e-10	-1.18288
226044027	chr1:226044027:CAG:C	2.547e-05	-0.2848	-1.17545
226044729	chr1:226044729:G:C	6.76498e-06	-1.52174	-1.26426
226044795	chr1:226044795:A:G	3.32402e-05	-1.01399e-10	-1.194
226045382	chr1:226045382:A:G	1.31771e-05	-1.26584	-0.853432
226045486	chr1:226045486:A:G	0.000150202	0.314226	-3.05203e-10
226045604	chr1:226045604:C:G	6.94354e-06	-1.51704	-1.2429
226045627	chr1:226045627:G:A	6.60497e-05	-1.01399e-10	-0.507348
226046133	chr1:226046133:C:A	1.19425e-05	-1.42821	-0.789445
226046409	chr1:226046409:C:G	7.9473e-06	-1.35262	-1.2723
226046792	chr1:226046792:C:T	0.00010997	-1.01399e-10	0.00245303
226046830	chr1:226046830:G:A	5.10127e-05	-1.01399e-10	-0.76568
226046852	chr1:226046852:A:G	7.43364e-06	-1.45902	-1.23272
226046889	chr1:226046889:C:T	3.48876e-05	-1.01399e-10	-1.14562
226047162	chr1:226047162:T:C	7.92183e-06	-1.36023	-1.26791
226047182	chr1:226047182:C:T	7.94775e-06	-1.36338	-1.26148
226047453	chr1:226047453:A:C	3.36553e-05	-1.01399e-10	-1.18159
226048013	chr1:226048013:G:C	2.41846e-05	-1.51204	-3.05203e-10
226048099	chr1:226048099:G:C	0.000363244	-1.01399e-10	1.19732
226048475	chr1:226048475:C:T	3.93027e-05	-1.02646	-3.05203e-10
226048702	chr1:226048702:A:C	6.58586e-05	-1.01399e-10	-0.510245
226048758	chr1:226048758:A:G	3.35459e-05	-1.01399e-10	-1.18484
226049011	chr1:226049011:T:C	8.02493e-06	-1.34512	-1.27008
226049563	chr1:226049563:T:A	3.36363e-05	-1.01399e-10	-1.18215
226049609	chr1:226049609:G:A	3.35958e-05	-1.01399e-10	-1.18335
226049848	chr1:226049848:C:T	8.06221e-06	-1.34475	-1.26581
226049917	chr1:226049917:T:C	6.91246e-06	-1.52191	-1.24252
226050220	chr1:226050220:C:T	0.000693321	-1.01399e-10	1.84374
226050221	chr1:226050221:G:A	1.73993e-05	-1.22243	-0.618898
226050370	chr1:226050370:T:G	3.07923e-05	-1.01399e-10	-1.27049
226050449	chr1:226050449:G:A	1.16739e-05	-1.41857	-0.821828
226051136	chr1:226051136:C:G	1.31809e-05	-1.29713	-0.821857
226051255	chr1:226051255:G:A	3.26593e-05	-1.01399e-10	-1.21162
226051421	chr1:226051421:C:T	4.54251e-05	-1.01399e-10	-0.881691
226051423	chr1:226051423:C:A	3.33839e-05	-1.01399e-10	-1.18968
226051504	chr1:226051504:C:T	5.46453e-05	-1.01399e-10	-0.696893
226051512	chr1:226051512:CCTGGGCTA:C	8.54267e-06	-1.3235	-1.22918
226052004	chr1:226052004:C:T	8.93685e-06	-1.51545	-0.99212
226052129	chr1:226052129:C:T	8.09061e-06	-1.35283	-1.25422
226052517	chr1:226052517:A:AG	3.12643e-05	-1.01399e-10	-1.25528
226053188	chr1:226053188:T:C	3.33886e-05	-1.01399e-10	-1.18954
226053204	chr1:226053204:G:A	1.90457e-05	-1.25432	-0.49659
226053386	chr1:226053386:AG:A	8.10749e-06	-1.34609	-1.25888
226053436	chr1:226053436:G:C	1.3116e-05	-1.23586	-0.888066
226055316	chr1:226055316:G:A	4.10688e-05	-1.01399e-10	-0.982506
226055385	chr1:226055385:C:T	3.3071e-05	-1.01399e-10	-1.1991
226055410	chr1:226055410:G:A	5.17433e-05	-1.01399e-10	-0.75146
226055694	chr1:226055694:C:T	0.000302628	-1.01399e-10	1.01475
226056313	chr1:226056313:T:C	6.88116e-05	-1.01399e-10	-0.466383
226056664	chr1:226056664:A:G	3.30857e-05	-1.01399e-10	-1.19865
226057006	chr1:226057006:G:A	1.14973e-05	-1.42313	-0.832509
226057311	chr1:226057311:A:G	3.64656e-05	-1.01399e-10	-1.10139
226057489	chr1:226057489:T:G	3.02753e-05	-1.01399e-10	-1.28742
226057807	chr1:226057807:A:G	3.29856e-05	-1.01399e-10	-1.20168
226057989	chr1:226057989:G:A	2.50719e-05	-1.47601	-3.05203e-10
226058228	chr1:226058228:G:A	7.7021e-06	-1.44528	-1.21098
226058341	chr1:226058341:T:C	6.81108e-06	-1.5223	-1.25691
226058772	chr1:226058772:A:C	0.000147836	0.298347	-3.05203e-10
226058876	chr1:226058876:G:C	6.8587e-05	-1.01399e-10	-0.469653
226058962	chr1:226058962:G:A	1.19402e-05	-1.42779	-0.790049
226059070	chr1:226059070:A:G	8.75816e-06	-1.34465	-1.18312
226059151	chr1:226059151:C:T	3.3071e-05	-1.01399e-10	-1.1991
226059284	chr1:226059284:C:T	3.35316e-05	-1.01399e-10	-1.18527
226059444	chr1:226059444:C:T	3.3071e-05	-1.01399e-10	-1.1991
226059601	chr1:226059601:A:G	3.30709e-05	-1.01399e-10	-1.1991
226059998	chr1:226059998:G:A	3.93717e-05	-1.01399e-10	-1.02471
226060028	chr1:226060028:T:A	6.747e-05	-1.01399e-10	-0.486072
226060083	chr1:226060083:T:C	3.30105e-05	-1.01399e-10	-1.20093
226060569	chr1:226060569:C:G	1.4238e-05	-1.2831	-0.758739
226060892	chr1:226060892:T:C	3.30514e-05	-1.01399e-10	-1.19969
226061401	chr1:226061401:A:C	3.30168e-05	-1.01399e-10	-1.20074
226061735	chr1:226061735:T:C	3.30946e-05	-1.01399e-10	-1.19838
226062051	chr1:226062051:G:A	2.98541e-05	-1.30143	-3.05203e-10
226063637	chr1:226063637:C:T	2.40631e-05	-1.51707	-3.05203e-10
226064073	chr1:226064073:TG:T	3.75861e-05	-1.01399e-10	-1.07112
226064531	chr1:226064531:C:T	3.04418e-05	-1.01399e-10	-1.28194
226065155	chr1:226065155:A:G	3.53934e-05	-1.01399e-10	-1.13123
226065426	chr1:226065426:T:G	3.20274e-05	-1.01399e-10	-1.23116
226065987	chr1:226065987:T:C	4.24316e-05	-1.01399e-10	-0.949862
226066119	chr1:226066119:C:T	4.27513e-05	-1.01399e-10	-0.942357
226066225	chr1:226066225:T:C	2.99718e-05	-1.51548	0.217979
226066335	chr1:226066335:T:C	3.03599e-05	-1.01399e-10	-1.28463
226066589	chr1:226066589:C:T	3.24685e-05	-1.01399e-10	-1.21748
226066662	chr1:226066662:A:G	3.25009e-05	-1.01399e-10	-1.21649
226066783	chr1:226066783:T:C	3.2619e-05	-1.01399e-10	-1.21286
226067162	chr1:226067162:G:A	3.24583e-05	-1.01399e-10	-1.2178
226067253	chr1:226067253:C:T	3.31816e-05	-1.19576	-3.05203e-10
226068253	chr1:226068253:G:A	3.99374e-05	-1.01399e-10	-1.01044
226068605	chr1:226068605:G:A	0.00012748	-1.01399e-10	0.150206
226068871	chr1:226068871:G:A	3.54307e-05	-1.01399e-10	-1.13018
226069015	chr1:226069015:G:A	4.14967e-05	-1.01399e-10	-0.972142
226069281	chr1:226069281:G:A	3.26057e-05	-1.01399e-10	-1.21327
226069465	chr1:226069465:A:G	3.50505e-05	-1.01399e-10	-1.14097
226069554	chr1:226069554:G:A	3.16289e-05	-1.01399e-10	-1.24368
226069670	chr1:226069670:A:G	0.000120636	-1.01399e-10	0.0950218
226070021	chr1:226070021:A:G	7.90685e-05	-0.567352	0.239911
226070133	chr1:226070133:G:A	3.26228e-05	-1.01399e-10	-1.21274
226070308	chr1:226070308:C:T	3.19411e-05	-1.51265	0.278784
226070570	chr1:226070570:G:A	3.02232e-05	-1.01399e-10	-1.28914
226071002	chr1:226071002:C:T	0.000115754	-1.01399e-10	0.0537094
226071231	chr1:226071231:A:G	4.07373e-05	-1.01399e-10	-0.990611
226071637	chr1:226071637:T:TA	2.6894e-05	-1.40585	-3.05203e-10
226072573	chr1:226072573:A:G	3.04996e-05	-1.01399e-10	-1.28004
226072876	chr1:226072876:A:G	3.26452e-05	-1.01399e-10	-1.21206
226073000	chr1:226073000:A:G	3.79512e-05	-1.06145	-3.05203e-10
226073398	chr1:226073398:G:A	3.0374e-05	-1.01399e-10	-1.28417
226073413	chr1:226073413:C:T	3.26269e-05	-1.01399e-10	-1.21262
226073428	chr1:226073428:T:TA	3.26269e-05	-1.01399e-10	-1.21262
226073566	chr1:226073566:A:G	1.23543e-05	-1.4616	-0.722152
226073574	chr1:226073574:CCTT:C	3.2421e-05	-1.01399e-10	-1.21895
226073810	chr1:226073810:T:A	3.16704e-05	-1.01399e-10	-1.24237
226073926	chr1:226073926:T:C	2.3933e-05	-1.5225	-3.05203e-10
226073971	chr1:226073971:A:G	3.26233e-05	-1.01399e-10	-1.21273
226074094	chr1:226074094:A:G	3.38221e-05	-1.17664	-3.05203e-10
226074490	chr1:226074490:C:T	3.26337e-05	-1.01399e-10	-1.21241
226074830	chr1:226074830:A:G	3.17895e-05	-1.01399e-10	-1.23862
226075131	chr1:226075131:C:T	0.000115977	-1.01399e-10	0.0556334
226075426	chr1:226075426:C:T	3.26381e-05	-1.01399e-10	-1.21227
226075854	chr1:226075854:A:T	3.32187e-05	-1.01399e-10	-1.19464
226076031	chr1:226076031:G:A	5.37031e-05	-0.714284	-3.05203e-10
226077070	chr1:226077070:G:A	3.52599e-05	-1.01399e-10	-1.13501
226077422	chr1:226077422:A:G	2.90098e-05	-0.908629	-0.421493
226077704	chr1:226077704:GGGT:G	0.000130253	-1.01399e-10	0.171727
226077828	chr1:226077828:T:G	8.18266e-06	-1.52112	-1.07462
226078391	chr1:226078391:G:A	8.42484e-06	-1.51353	-1.05305
226078789	chr1:226078789:A:C	0.000129951	-1.01399e-10	0.169405
226079773	chr1:226079773:T:C	1.29818e-05	-1.26388	-0.870325
226079785	chr1:226079785:T:G	3.10615e-05	-1.01399e-10	-1.26179
226079844	chr1:226079844:T:C	8.6797e-06	-1.51138	-1.02539
226079856	chr1:226079856:A:C	2.54831e-05	-1.45974	-3.05203e-10
226080052	chr1:226080052:G:T	8.78686e-06	-1.5174	-1.0071
226080503	chr1:226080503:C:T	3.39297e-05	-1.01399e-10	-1.17346
226080839	chr1:226080839:G:A	0.000127221	-1.01399e-10	0.148173
226081089	chr1:226081089:T:C	3.16656e-05	-1.01399e-10	-1.24252
226081190	chr1:226081190:G:A	3.15759e-05	-1.01399e-10	-1.24536
226081537	chr1:226081537:A:G	3.0419e-05	-1.01399e-10	-1.28269
226081722	chr1:226081722:C:T	3.28918e-05	-1.01399e-10	-1.20453
226082068	chr1:226082068:T:C	4.08835e-05	-0.98703	-3.05203e-10
226082083	chr1:226082083:T:A	3.03223e-05	-1.01399e-10	-1.28587
226082518	chr1:226082518:G:A	3.05082e-05	-1.01399e-10	-1.27976
226082817	chr1:226082817:A:G	3.323e-05	-1.01399e-10	-1.1943
226082841	chr1:226082841:G:A	5.28054e-05	-1.51923	0.788091
226083078	chr1:226083078:G:A	2.38858e-05	-0.23575	-1.28872
226083589	chr1:226083589:C:A	2.78302e-05	-1.47757	0.105937
226083594	chr1:226083594:C:T	3.04524e-05	-1.01399e-10	-1.28159
226083750	chr1:226083750:T:C	3.25183e-05	-1.01399e-10	-1.21595
226083923	chr1:226083923:T:C	7.07613e-06	-1.52102	-1.22001
226084651	chr1:226084651:A:G	2.5993e-05	-1.49542	0.0554965
226084830	chr1:226084830:GAGGT:G	3.04529e-05	-1.01399e-10	-1.28157
226084988	chr1:226084988:G:C	3.02797e-05	-1.01399e-10	-1.28728
226085011	chr1:226085011:G:A	3.2537e-05	-1.01399e-10	-1.21538
226085045	chr1:226085045:C:A	3.04555e-05	-1.01399e-10	-1.28149
226085153	chr1:226085153:C:T	3.03351e-05	-1.01399e-10	-1.28545
226085169	chr1:226085169:A:G	3.02145e-05	-1.01399e-10	-1.28943
226085306	chr1:226085306:G:A	3.04558e-05	-1.01399e-10	-1.28148
226085433	chr1:226085433:G:A	4.21863e-05	-1.01399e-10	-0.95566
226085535	chr1:226085535:A:G	5.41703e-05	-1.01399e-10	-0.705622
226085584	chr1:226085584:C:A	3.26626e-05	-1.01399e-10	-1.21153
226085649	chr1:226085649:G:T	5.90499e-05	-1.51787	0.898494
226086046	chr1:226086046:G:A	3.02457e-05	-1.01399e-10	-1.2884
226086674	chr1:226086674:G:A	1.18745e-05	-1.27177	-0.951587
226087034	chr1:226087034:G:T	5.67787e-05	-0.658594	-3.05203e-10
226087200	chr1:226087200:G:A	0.00031404	-1.01399e-10	1.05176
226087201	chr1:226087201:C:A	0.00031404	-1.01399e-10	1.05176
226087349	chr1:226087349:A:G	3.2751e-05	-1.01399e-10	-1.20882
226087769	chr1:226087769:C:T	3.12707e-05	-1.01399e-10	-1.25507
226088055	chr1:226088055:C:T	3.20502e-05	-1.01399e-10	-1.23045
226088149	chr1:226088149:C:T	5.02428e-05	-1.33729	0.556405
226088364	chr1:226088364:G:T	1.1747e-05	-1.10146	-1.13269
226088373	chr1:226088373:G:A	0.000122472	0.110127	-3.05203e-10
226088479	chr1:226088479:A:C	3.02819e-05	-1.01399e-10	-1.28721
226088837	chr1:226088837:G:A	3.04562e-05	-1.01399e-10	-1.28147
226088875	chr1:226088875:C:T	3.07087e-05	-1.01399e-10	-1.27321
226089150	chr1:226089150:G:A	0.000177955	-1.01399e-10	0.483778
226089298	chr1:226089298:T:C	3.029e-05	-1.01399e-10	-1.28694
226089434	chr1:226089434:C:A	8.05406e-05	-1.01399e-10	-0.308993
226089503	chr1:226089503:C:T	3.02877e-05	-1.01399e-10	-1.28701
226089580	chr1:226089580:A:G	1.1254e-05	-1.49834	-0.778688
226089800	chr1:226089800:G:A	8.12003e-05	-1.01399e-10	-0.300836
226090484	chr1:226090484:G:A	4.50932e-05	-1.41531	0.526283
226090603	chr1:226090603:T:G	3.91262e-05	-1.03096	-3.05203e-10
226090929	chr1:226090929:C:T	3.75997e-05	-1.01399e-10	-1.07076
226090930	chr1:226090930:G:A	9.48242e-06	-1.36499	-1.08332
226091349	chr1:226091349:G:A	1.18198e-05	-1.00813	-1.21985
226091852	chr1:226091852:T:C	3.03008e-05	-1.01399e-10	-1.28658
226092073	chr1:226092073:C:T	4.73686e-05	-0.839795	-3.05203e-10
226092557	chr1:226092557:G:A	4.7282e-05	-1.52197	0.680344
226093214	chr1:226093214:C:A	1.08246e-05	-1.09119	-1.22474
226093580	chr1:226093580:T:A	5.75389e-05	-0.645295	-3.05203e-10
226093638	chr1:226093638:A:C	3.11552e-05	-1.01399e-10	-1.25878
226094153	chr1:226094153:T:A	3.04955e-05	-1.01399e-10	-1.28018
226094183	chr1:226094183:G:A	2.21555e-05	-1.51919	-0.0804763
226094554	chr1:226094554:G:A	1.25796e-05	-1.51654	-0.649136
226094658	chr1:226094658:AC:A	9.26934e-05	-1.01399e-10	-0.168458
226095121	chr1:226095121:A:G	1.04146e-05	-1.07626	-1.27829
226095417	chr1:226095417:C:T	5.9654e-05	-1.01399e-10	-0.609194
226096199	chr1:226096199:TC:T	0.000114877	0.0461054	-3.05203e-10
226096511	chr1:226096511:G:A	3.89182e-05	-1.01399e-10	-1.03629
226096979	chr1:226096979:A:C	1.60918e-05	-1.52079	-0.39866
226097342	chr1:226097342:G:A	7.5662e-05	-0.371479	-3.05203e-10
226098419	chr1:226098419:T:C	2.61961e-05	-0.941122	-0.491024
226098651	chr1:226098651:C:T	6.82912e-06	-1.51026	-1.2663
226098821	chr1:226098821:T:C	4.67946e-05	-1.51908	0.667091
226098901	chr1:226098901:C:T	3.21129e-05	-1.01399e-10	-1.2285
226099088	chr1:226099088:C:T	3.03961e-05	-1.01399e-10	-1.28344
226099200	chr1:226099200:A:AT	3.81779e-05	-1.01399e-10	-1.0555
226099465	chr1:226099465:C:T	2.29017e-05	-0.514144	-1.0524
226099555	chr1:226099555:C:T	3.82928e-05	-1.01399e-10	-1.05249
226099904	chr1:226099904:A:G	1.0377e-05	-1.2016	-1.15657
226100475	chr1:226100475:C:T	3.67207e-05	-1.01399e-10	-1.09441
226100478	chr1:226100478:G:T	3.25737e-05	-1.01399e-10	-1.21425
226100803	chr1:226100803:C:G	4.26597e-05	-1.42992	0.485424
226101025	chr1:226101025:A:G	5.6298e-05	-1.01399e-10	-0.667097
226101166	chr1:226101166:T:C	3.98929e-05	-1.40397	0.392414
226101301	chr1:226101301:T:C	0.000187772	-1.01399e-10	0.537472
226101676	chr1:226101676:A:G	3.25641e-05	-1.01399e-10	-1.21454
226102237	chr1:226102237:C:T	1.14939e-05	-0.981085	-1.27485
226102767	chr1:226102767:C:G	3.0267e-05	-1.01399e-10	-1.2877
226102974	chr1:226102974:A:G	1.95699e-05	-1.51485	-0.208908
226103767	chr1:226103767:G:A	3.64821e-05	-1.10093	-3.05203e-10
226103932	chr1:226103932:A:C	3.0974e-05	-1.01399e-10	-1.26461
226104187	chr1:226104187:A:C	3.09645e-05	-1.01399e-10	-1.26491
226104433	chr1:226104433:G:T	3.13212e-05	-1.01399e-10	-1.25346
226104684	chr1:226104684:C:T	1.5671e-05	-0.774565	-1.17138
226104751	chr1:226104751:C:T	3.24647e-05	-1.01399e-10	-1.2176
226104884	chr1:226104884:T:C	8.04626e-06	-1.45894	-1.1536
226105447	chr1:226105447:A:G	3.19911e-05	-1.01399e-10	-1.2323
226105882	chr1:226105882:A:G	7.34366e-06	-1.5046	-1.19932
226105887	chr1:226105887:A:C	2.90261e-05	-1.32956	-3.05203e-10
226106109	chr1:226106109:T:G	3.09011e-05	-1.01399e-10	-1.26696
226106376	chr1:226106376:C:A	3.09841e-05	-1.01399e-10	-1.26428
226106639	chr1:226106639:G:A	3.25274e-05	-1.01399e-10	-1.21567
226107091	chr1:226107091:G:A	7.50327e-06	-1.49406	-1.18836
226107417	chr1:226107417:G:A	3.03131e-05	-1.01399e-10	-1.28618
226108273	chr1:226108273:G:C	8.1722e-06	-1.40217	-1.19485
226108320	chr1:226108320:CTTCT:C	3.07321e-05	-1.01399e-10	-1.27245
226108377	chr1:226108377:G:A	3.04363e-05	-1.01399e-10	-1.28212
226108667	chr1:226108667:AT:A	6.61742e-06	-1.52248	-1.28557
226108693	chr1:226108693:G:T	3.057e-05	-1.01399e-10	-1.27773
226108898	chr1:226108898:G:A	1.30048e-05	-1.50178	-0.630654
226108902	chr1:226108902:G:A	7.21586e-06	-1.43283	-1.28865
226108912	chr1:226108912:C:T	3.97932e-05	-1.01399e-10	-1.01406
226109964	chr1:226109964:G:A	3.04789e-05	-1.01399e-10	-1.28072
226110212	chr1:226110212:A:G	9.23035e-05	-1.01399e-10	-0.172673
226111134	chr1:226111134:G:A	5.18813e-05	-1.01399e-10	-0.748796
226111462	chr1:226111462:CTG:C	6.6346e-06	-1.52237	-1.28308
226112029	chr1:226112029:A:G	8.23767e-06	-1.30227	-1.28677
226112140	chr1:226112140:G:A	3.83406e-05	-1.05125	-3.05203e-10
226112787	chr1:226112787:C:T	6.95582e-06	-1.49351	-1.26467
226112794	chr1:226112794:G:A	3.13827e-05	-1.01399e-10	-1.2515
226112903	chr1:226112903:C:T	3.0328e-05	-1.01399e-10	-1.28568
226113183	chr1:226113183:G:T	1.45428e-05	-1.17887	-0.841788
226113779	chr1:226113779:A:T	1.41043e-05	-1.18272	-0.868562
226113882	chr1:226113882:T:C	1.30606e-05	-1.17414	-0.954014
226114006	chr1:226114006:A:G	3.09761e-05	-1.01399e-10	-1.26454
226114034	chr1:226114034:A:T	2.63972e-05	-0.345331	-1.07917
226114151	chr1:226114151:C:T	1.34771e-05	-1.16405	-0.932719
226114313	chr1:226114313:T:A	6.85841e-06	-1.50819	-1.26409
226115821	chr1:226115821:C:T	6.68012e-06	-1.51308	-1.28554
226116900	chr1:226116900:CAAG:C	3.1764e-05	-1.01399e-10	-1.23942
226117237	chr1:226117237:G:A	3.21557e-05	-1.01399e-10	-1.22716
226117470	chr1:226117470:A:G	3.06595e-05	-1.01399e-10	-1.27481
226117498	chr1:226117498:G:A	6.91966e-06	-1.49131	-1.27208
226118040	chr1:226118040:A:G	7.88578e-06	-1.51579	-1.1169
226118909	chr1:226118909:C:T	3.55366e-05	-1.01399e-10	-1.12719
226118996	chr1:226118996:G:C	3.70765e-05	-1.01399e-10	-1.08477
226119256	chr1:226119256:T:A	2.50474e-05	-1.47698	-3.05203e-10
226119300	chr1:226119300:G:A	2.47981e-05	-1.48699	-3.05203e-10
226119681	chr1:226119681:G:A	2.65631e-05	-1.50597	0.0877346
226120051	chr1:226120051:C:CT	8.22662e-06	-1.5225	-1.06788
226121145	chr1:226121145:C:G	2.73546e-05	-1.38887	-3.05203e-10
226122239	chr1:226122239:A:G	2.45784e-05	-1.49589	-3.05203e-10
226123271	chr1:226123271:G:A	2.45692e-05	-1.49626	-3.05203e-10
226124413	chr1:226124413:C:G	1.07413e-05	-1.51664	-0.807022
226125140	chr1:226125140:A:G	3.0329e-05	-1.01399e-10	-1.28565
226125232	chr1:226125232:A:G	1.55126e-05	-0.81949	-1.13661
226125675	chr1:226125675:C:T	5.70751e-05	-1.01399e-10	-0.653387
226125820	chr1:226125820:A:G	3.53289e-05	-1.01399e-10	-1.13305
226125824	chr1:226125824:T:C	1.81643e-05	-1.17241	-0.625893
226125976	chr1:226125976:G:A	3.02388e-05	-1.01399e-10	-1.28863
226126008	chr1:226126008:C:T	7.7589e-05	-0.346329	-3.05203e-10
226126656	chr1:226126656:C:T	7.22375e-06	-1.50322	-1.21716
226126782	chr1:226126782:C:T	3.44388e-05	-1.01399e-10	-1.15857
226127194	chr1:226127194:C:T	3.08972e-05	-1.01399e-10	-1.26709
226127247	chr1:226127247:G:A	6.63962e-06	-1.52044	-1.28426
226127266	chr1:226127266:G:A	2.47761e-05	-1.48788	-3.05203e-10
226127531	chr1:226127531:G:T	6.64019e-06	-1.51567	-1.28895
226128103	chr1:226128103:CAAACGG:C	1.2182e-05	-1.48863	-0.709162
226128411	chr1:226128411:C:T	7.76412e-05	-1.51555	1.16989
226128475	chr1:226128475:C:T	3.02961e-05	-1.01399e-10	-1.28674
226128666	chr1:226128666:C:A	2.39405e-05	-1.52218	-3.05203e-10
226128709	chr1:226128709:G:A	8.6374e-05	-1.01399e-10	-0.239068
226129151	chr1:226129151:C:T	2.86348e-05	-1.34313	-3.05203e-10
226129378	chr1:226129378:T:A	6.71702e-06	-1.50536	-1.28775
226129379	chr1:226129379:G:A	8.74276e-06	-1.28262	-1.24691
226129406	chr1:226129406:C:T	2.39334e-05	-1.52248	-3.05203e-10
226129783	chr1:226129783:C:T	6.78931e-06	-1.49848	-1.28392
226130140	chr1:226130140:G:T	1.25841e-05	-1.1619	-1.00343
226130217	chr1:226130217:A:T	3.27678e-05	-1.01399e-10	-1.20831
226130285	chr1:226130285:C:T	1.55345e-05	-1.51863	-0.436064
226130627	chr1:226130627:C:T	2.39468e-05	-1.52192	-3.05203e-10
226131512	chr1:226131512:G:A	3.13432e-05	-1.01399e-10	-1.25276
226131819	chr1:226131819:A:G	1.48999e-05	-1.17618	-0.820222
226132206	chr1:226132206:C:T	2.39325e-05	-1.52252	-3.05203e-10
226132549	chr1:226132549:T:C	1.18982e-05	-1.52251	-0.698853
226132551	chr1:226132551:C:T	2.39824e-05	-1.52043	-3.05203e-10
226132610	chr1:226132610:C:T	2.29975e-05	-0.304538	-1.25783
226132632	chr1:226132632:A:G	0.000105962	-1.50993	1.47525
226133062	chr1:226133062:G:A	5.06072e-05	-1.01399e-10	-0.773662
226133299	chr1:226133299:G:T	3.16072e-05	-1.01399e-10	-1.24437
226133350	chr1:226133350:A:G	1.46004e-05	-1.08491	-0.931793
226133687	chr1:226133687:A:T	4.26633e-05	-1.01399e-10	-0.944416
226133928	chr1:226133928:C:T	3.87548e-05	-1.01399e-10	-1.0405
226134478	chr1:226134478:C:G	3.85788e-05	-1.01399e-10	-1.04505
226134692	chr1:226134692:C:T	9.54435e-05	-0.139221	-3.05203e-10
226134895	chr1:226134895:T:A	3.46863e-05	-1.01399e-10	-1.15141
226135543	chr1:226135543:C:T	4.11911e-05	-1.01399e-10	-0.979533
226136752	chr1:226136752:G:A	2.58953e-05	-1.44369	-3.05203e-10
226137148	chr1:226137148:G:A	4.10487e-05	-1.01399e-10	-0.982995
226137177	chr1:226137177:T:C	5.19767e-05	-1.01399e-10	-0.74696
226137250	chr1:226137250:G:T	1.11232e-05	-1.52252	-0.766202
226137452	chr1:226137452:A:G	1.43148e-05	-1.03273	-1.00374
226137562	chr1:226137562:C:T	0.000875341	2.07686	-3.05203e-10
226137611	chr1:226137611:C:T	3.80267e-05	-1.01399e-10	-1.05947
226137639	chr1:226137639:T:G	7.40107e-05	-1.01399e-10	-0.393546
226137935	chr1:226137935:C:T	0.00010452	-0.0483793	-3.05203e-10
226138000	chr1:226138000:TACTC:T	1.89925e-05	-0.926842	-0.826871
226138578	chr1:226138578:A:G	1.09407e-05	-1.50424	-0.801019
226138765	chr1:226138765:C:T	3.77155e-05	-1.01399e-10	-1.06768
226139367	chr1:226139367:C:T	2.80442e-05	-1.5134	0.149432
226139688	chr1:226139688:T:A	9.59311e-06	-1.21821	-1.2185
226140321	chr1:226140321:G:A	2.05619e-05	-0.386085	-1.28823
226140392	chr1:226140392:C:T	1.0798e-05	-1.48063	-0.837767
226140471	chr1:226140471:T:A	1.01168e-05	-1.48364	-0.899918
226140525	chr1:226140525:G:A	2.50251e-05	-1.47788	-3.05203e-10
226140575	chr1:226140575:C:A	3.02307e-05	-1.01399e-10	-1.2889
226141026	chr1:226141026:A:C	2.05612e-05	-1.50543	-0.168922
226141039	chr1:226141039:G:A	8.52667e-06	-1.35591	-1.19865
226141713	chr1:226141713:A:G	6.31516e-05	-0.552218	-3.05203e-10
226141716	chr1:226141716:G:A	6.78123e-06	-1.52191	-1.26169
226142027	chr1:226142027:C:G	7.72882e-06	-1.52192	-1.13088
226142141	chr1:226142141:A:G	4.69101e-05	-0.849521	-3.05203e-10
226142243	chr1:226142243:C:T	3.6769e-05	-1.01399e-10	-1.0931
226142481	chr1:226142481:C:T	1.76034e-05	-0.850975	-0.978689
226142699	chr1:226142699:C:T	2.61598e-05	-1.43353	-3.05203e-10
226143486	chr1:226143486:T:A	3.39037e-05	-1.01399e-10	-1.17423
226143563	chr1:226143563:G:A	7.48082e-06	-1.46748	-1.21794
226143891	chr1:226143891:C:T	2.39435e-05	-1.52206	-3.05203e-10
226144071	chr1:226144071:G:A	1.40934e-05	-1.27079	-0.781256
226144152	chr1:226144152:G:C	2.68936e-05	-1.47522	0.0693513
226144275	chr1:226144275:A:G	3.04662e-05	-1.01399e-10	-1.28114
226146904	chr1:226146904:T:C	2.44707e-05	-1.52186	0.0215807
226147180	chr1:226147180:G:A	6.88219e-06	-1.48453	-1.28429
226147467	chr1:226147467:C:T	2.39949e-05	-1.51991	-3.05203e-10
226147850	chr1:226147850:G:A	2.41697e-05	-1.51266	-3.05203e-10
226148167	chr1:226148167:A:G	2.39723e-05	-1.52086	-3.05203e-10
226148462	chr1:226148462:A:G	1.23549e-05	-1.2953	-0.888404
226148870	chr1:226148870:C:T	5.51393e-05	-1.01399e-10	-0.687892
226149160	chr1:226149160:G:A	7.05793e-05	-0.441018	-3.05203e-10
226150539	chr1:226150539:C:T	1.78588e-05	-0.798245	-1.01702
226150571	chr1:226150571:G:A	9.95674e-06	-1.50111	-0.898393
226150705	chr1:226150705:TTC:T	4.24513e-05	-1.01399e-10	-0.949397
226150790	chr1:226150790:G:A	3.04984e-05	-1.01399e-10	-1.28008
226151142	chr1:226151142:G:A	3.68912e-05	-1.01399e-10	-1.08978
226151646	chr1:226151646:C:T	3.46944e-05	-1.01399e-10	-1.15118
226151714	chr1:226151714:T:G	3.71883e-05	-1.01399e-10	-1.08176
226151762	chr1:226151762:C:T	3.72031e-05	-1.01399e-10	-1.08136
226151904	chr1:226151904:G:A	3.02191e-05	-1.01399e-10	-1.28928
226153508	chr1:226153508:G:A	2.46687e-05	-1.49222	-3.05203e-10
226153887	chr1:226153887:G:A	3.52086e-05	-1.01399e-10	-1.13647
226154362	chr1:226154362:T:C	1.03155e-05	-1.30221	-1.0619
226154745	chr1:226154745:A:G	0.000146127	-1.01399e-10	0.286719
226155348	chr1:226155348:C:T	6.66118e-06	-1.52222	-1.27924
226155884	chr1:226155884:T:C	6.59237e-06	-1.52245	-1.28939
226156185	chr1:226156185:C:T	3.48879e-05	-1.01399e-10	-1.14561
226156622	chr1:226156622:T:C	3.09284e-05	-1.01399e-10	-1.26608
226156675	chr1:226156675:G:A	2.40634e-05	-1.51706	-3.05203e-10
226157125	chr1:226157125:A:G	9.46485e-06	-1.49138	-0.958792
226157632	chr1:226157632:T:TGA	3.12872e-05	-1.01399e-10	-1.25455
226157651	chr1:226157651:C:T	1.06018e-05	-1.30664	-1.0301
226158106	chr1:226158106:T:C	3.80813e-05	-1.01399e-10	-1.05803
226158675	chr1:226158675:G:C	2.40375e-05	-1.51814	-3.05203e-10
226159155	chr1:226159155:A:G	2.41925e-05	-1.51171	-3.05203e-10
226159509	chr1:226159509:GAAGA:G	6.12894e-05	-0.582148	-3.05203e-10
226159747	chr1:226159747:C:T	9.68069e-05	-0.125037	-3.05203e-10
226159756	chr1:226159756:G:C	9.2199e-06	-1.30136	-1.17503
226159857	chr1:226159857:G:A	2.84947e-05	-1.34804	-3.05203e-10
226160091	chr1:226160091:T:G	1.85148e-05	-0.884848	-0.894339
226160654	chr1:226160654:C:T	6.59186e-06	-1.52246	-1.28946
226160977	chr1:226160977:T:C	3.41069e-05	-1.01399e-10	-1.16826
226161017	chr1:226161017:C:G	4.73034e-05	-1.01399e-10	-0.841174
226161410	chr1:226161410:C:T	2.40403e-05	-1.51802	-3.05203e-10
226162666	chr1:226162666:T:C	9.79282e-06	-1.49619	-0.919913
226162682	chr1:226162682:A:G	9.38572e-06	-1.49946	-0.959106
226162721	chr1:226162721:TC:T	3.57136e-05	-1.01399e-10	-1.12222
226163272	chr1:226163272:C:T	1.06344e-05	-1.33158	-1.00208
226163553	chr1:226163553:T:G	1.33816e-05	-0.915118	-1.18875
226163651	chr1:226163651:T:C	3.4495e-05	-1.01399e-10	-1.15694
226163938	chr1:226163938:T:C	2.41167e-05	-1.51485	-3.05203e-10
226164123	chr1:226164123:A:C	3.089e-05	-1.01399e-10	-1.26732
226164270	chr1:226164270:A:T	1.79132e-05	-0.804048	-1.00817
226164371	chr1:226164371:T:C	3.17729e-05	-1.01399e-10	-1.23914
226164797	chr1:226164797:T:G	6.91581e-06	-1.48065	-1.28329
226165111	chr1:226165111:T:C	1.77537e-05	-0.85031	-0.970853
226165129	chr1:226165129:A:C	1.8433e-05	-0.809771	-0.97384
226165815	chr1:226165815:A:G	3.89636e-05	-1.01399e-10	-1.03513
226166075	chr1:226166075:C:A	3.53367e-05	-1.01399e-10	-1.13283
226166413	chr1:226166413:G:A	9.48115e-06	-1.46255	-0.985896
226166479	chr1:226166479:T:C	3.04562e-05	-1.01399e-10	-1.28147
226166961	chr1:226166961:T:A	6.07835e-05	-1.01399e-10	-0.590437
226167189	chr1:226167189:T:C	2.39807e-05	-1.52051	-3.05203e-10
226167672	chr1:226167672:G:A	1.76621e-05	-0.776734	-1.0496
226167719	chr1:226167719:A:C	2.39995e-05	-1.51972	-3.05203e-10
226167964	chr1:226167964:T:C	2.57912e-05	-1.44772	-3.05203e-10
226168401	chr1:226168401:G:C	6.9908e-06	-1.46463	-1.28853
226168449	chr1:226168449:T:C	4.08362e-05	-1.01399e-10	-0.988187
226168517	chr1:226168517:A:G	8.93715e-06	-1.50843	-0.999107
226168946	chr1:226168946:T:G	3.37322e-05	-1.01399e-10	-1.1793
226169761	chr1:226169761:C:T	6.59871e-06	-1.52249	-1.28839
226169764	chr1:226169764:G:C	8.84678e-06	-1.4055	-1.1122
226170091	chr1:226170091:C:A	1.65692e-05	-0.819749	-1.07046
226170092	chr1:226170092:C:A	1.7111e-05	-0.778614	-1.07942
226170409	chr1:226170409:C:T	2.3933e-05	-1.52249	-3.05203e-10
226170494	chr1:226170494:C:T	9.15049e-06	-1.50354	-0.980402
226170594	chr1:226170594:C:T	3.80571e-05	-1.01399e-10	-1.05867
226170695	chr1:226170695:CCTGA:C	3.83726e-05	-1.01399e-10	-1.05041
226170891	chr1:226170891:C:T	3.46017e-05	-1.01399e-10	-1.15385
226170918	chr1:226170918:T:C	2.40816e-05	-1.51631	-3.05203e-10
226170999	chr1:226170999:G:A	1.65296e-05	-0.845118	-1.04748
226171060	chr1:226171060:G:A	2.41561e-05	-1.51322	-3.05203e-10
226171112	chr1:226171112:G:A	1.68618e-05	-0.846836	-1.02587
226171348	chr1:226171348:C:T	2.75449e-05	-1.52169	0.139749
226171396	chr1:226171396:A:G	8.98448e-06	-1.50507	-0.997187
226171562	chr1:226171562:A:G	9.09292e-06	-1.51198	-0.978281
226173094	chr1:226173094:T:C	1.07605e-05	-1.2913	-1.03057
226173232	chr1:226173232:C:T	1.02367e-05	-1.30759	-1.06418
226173613	chr1:226173613:T:C	3.63132e-05	-1.01399e-10	-1.10557
226173829	chr1:226173829:C:T	1.5459e-05	-1.067	-0.892561
226174276	chr1:226174276:T:C	2.41662e-05	-1.5128	-3.05203e-10
226174439	chr1:226174439:A:C	8.63478e-06	-1.5004	-1.04155
226174527	chr1:226174527:G:A	2.43063e-05	-1.50702	-3.05203e-10
226174531	chr1:226174531:A:G	9.18408e-06	-1.28813	-1.19215
226174627	chr1:226174627:T:C	1.05372e-05	-1.37785	-0.964993
226175282	chr1:226175282:G:A	6.60218e-06	-1.52252	-1.28783
226175348	chr1:226175348:G:A	5.30333e-05	-1.01399e-10	-0.726835
226175454	chr1:226175454:G:A	6.5961e-06	-1.5219	-1.28937
226176718	chr1:226176718:CT:C	6.39584e-05	-1.01399e-10	-0.539522
226176720	chr1:226176720:AT:A	3.41989e-05	-1.01399e-10	-1.16556
226177379	chr1:226177379:G:C	3.49673e-05	-1.01399e-10	-1.14334
226178209	chr1:226178209:T:C	3.28401e-05	-1.20611	-3.05203e-10
226178346	chr1:226178346:G:A	6.12916e-05	-1.01399e-10	-0.582112
226179294	chr1:226179294:G:C	3.00317e-05	-1.52252	0.22702
226179853	chr1:226179853:C:T	2.40601e-05	-1.5172	-3.05203e-10
226180619	chr1:226180619:G:A	1.02247e-05	-1.31665	-1.0563
226181511	chr1:226181511:T:A	3.44077e-05	-1.01399e-10	-1.15948
226181785	chr1:226181785:C:T	3.0214e-05	-1.01399e-10	-1.28945
226181901	chr1:226181901:G:T	1.01623e-05	-1.33176	-1.04731
226182093	chr1:226182093:T:C	1.86808e-05	-0.808464	-0.961794
226183282	chr1:226183282:T:A	1.00104e-05	-1.49523	-0.898908
226183346	chr1:226183346:T:G	3.18185e-05	-1.01399e-10	-1.23771
226183384	chr1:226183384:G:A	6.59888e-06	-1.52217	-1.28868
226183917	chr1:226183917:C:A	4.30649e-05	-1.01399e-10	-0.935046
226183971	chr1:226183971:C:CACG	4.87419e-05	-1.01399e-10	-0.811216
226184227	chr1:226184227:G:A	2.40485e-05	-1.51768	-3.05203e-10
226184565	chr1:226184565:A:G	1.77149e-05	-0.809703	-1.01365
226185385	chr1:226185385:T:G	6.61359e-06	-1.52252	-1.28611
226185663	chr1:226185663:A:T	2.44487e-05	-1.50118	-3.05203e-10
226185741	chr1:226185741:T:C	6.61302e-06	-1.52192	-1.28679
226185786	chr1:226185786:T:C	3.30796e-05	-1.01399e-10	-1.19884
226186655	chr1:226186655:T:A	3.02251e-05	-1.01399e-10	-1.28908
226186903	chr1:226186903:TC:T	1.00095e-05	-1.36823	-1.02598
226186995	chr1:226186995:C:T	3.02749e-05	-1.01399e-10	-1.28744
226187566	chr1:226187566:C:A	1.16988e-05	-1.0056	-1.23267
226188505	chr1:226188505:G:A	2.52565e-05	-1.46867	-3.05203e-10
226188969	chr1:226188969:T:C	4.35688e-05	-1.01399e-10	-0.923413
226189182	chr1:226189182:T:C	1.73479e-05	-0.770336	-1.07395
226189549	chr1:226189549:C:G	1.94598e-05	-1.49422	-0.235179
226189906	chr1:226189906:A:G	3.24329e-05	-1.01399e-10	-1.21858
226190408	chr1:226190408:A:G	3.25329e-05	-1.01399e-10	-1.2155
226190443	chr1:226190443:C:T	2.45683e-05	-1.4963	-3.05203e-10
226190735	chr1:226190735:G:A	8.92477e-06	-1.4236	-1.08532
226192894	chr1:226192894:T:A	8.74156e-06	-1.29879	-1.23087
226193104	chr1:226193104:C:T	3.17559e-05	-1.23968	-3.05203e-10
226194793	chr1:226194793:G:A	3.15091e-05	-1.01399e-10	-1.24748
226194880	chr1:226194880:T:C	3.06473e-05	-1.01399e-10	-1.27521
226194921	chr1:226194921:G:C	1.84895e-05	-0.64522	-1.13533
226194939	chr1:226194939:G:A	8.00879e-06	-1.41681	-1.20041
226195221	chr1:226195221:A:G	2.02075e-05	-1.48694	-0.204768
226196385	chr1:226196385:T:A	3.19196e-05	-1.01399e-10	-1.23453
226197432	chr1:226197432:A:G	3.04758e-05	-1.01399e-10	-1.28082
226197453	chr1:226197453:C:T	2.7342e-05	-1.38933	-3.05203e-10
226197922	chr1:226197922:T:C	1.02315e-05	-1.33341	-1.03888
226198645	chr1:226198645:G:A	8.53314e-05	-0.251212	-3.05203e-10
226198725	chr1:226198725:C:T	8.15457e-06	-1.51909	-1.08009
226198877	chr1:226198877:C:T	3.04753e-05	-1.01399e-10	-1.28084
226198995	chr1:226198995:C:T	7.92413e-06	-1.44471	-1.18314
226199011	chr1:226199011:T:C	1.48309e-05	-0.79329	-1.20775
226199251	chr1:226199251:G:A	3.79093e-05	-1.01399e-10	-1.06256
226199376	chr1:226199376:AT:A	1.3717e-05	-0.896284	-1.18284
226199477	chr1:226199477:A:G	3.2444e-05	-1.01399e-10	-1.21824
226200177	chr1:226200177:C:T	7.62687e-06	-1.45204	-1.21404
226201594	chr1:226201594:G:A	1.56727e-05	-0.758325	-1.18751
226201826	chr1:226201826:C:A	2.57992e-05	-1.44741	-3.05203e-10
226201954	chr1:226201954:G:A	8.62737e-06	-1.25511	-1.2877
226202818	chr1:226202818:C:A	2.63385e-05	-1.42672	-3.05203e-10
226203057	chr1:226203057:C:T	7.21894e-06	-1.43346	-1.28759
226204319	chr1:226204319:T:A	9.74879e-06	-1.24356	-1.17705
226205023	chr1:226205023:A:G	9.70763e-06	-1.40041	-1.02443
226205829	chr1:226205829:AAG:A	2.8867e-05	-1.33505	-3.05203e-10
226206162	chr1:226206162:GGGCATGGT:G	3.08647e-05	-1.01399e-10	-1.26814
226206731	chr1:226206731:C:T	6.67535e-05	-0.496748	-3.05203e-10
226206974	chr1:226206974:C:T	3.03709e-05	-1.01399e-10	-1.28427
226207334	chr1:226207334:C:T	3.17061e-05	-1.01399e-10	-1.24125
226207503	chr1:226207503:A:G	1.02357e-05	-1.15363	-1.21825
226207756	chr1:226207756:C:G	9.89476e-06	-1.46781	-0.937935
226208229	chr1:226208229:G:T	3.10007e-05	-1.01399e-10	-1.26374
226208398	chr1:226208398:G:T	5.09768e-05	-0.766385	-3.05203e-10
226208417	chr1:226208417:G:A	3.1668e-05	-1.01399e-10	-1.24245
226208741	chr1:226208741:C:T	1.81275e-05	-0.697967	-1.10236
226208790	chr1:226208790:T:A	9.80673e-06	-1.39009	-1.0246
226208972	chr1:226208972:C:T	2.49666e-05	-1.48022	-3.05203e-10
226209301	chr1:226209301:T:C	1.63213e-05	-0.748081	-1.1572
226209630	chr1:226209630:G:A	1.60731e-05	-0.906845	-1.01376
226209783	chr1:226209783:G:A	9.54185e-06	-1.29939	-1.14268
226209816	chr1:226209816:AGG:A	8.94275e-06	-1.49704	-1.00987
226210168	chr1:226210168:C:T	3.73329e-05	-1.01399e-10	-1.07788
226211454	chr1:226211454:G:A	8.28403e-06	-1.4079	-1.17552
226211460	chr1:226211460:G:A	7.25869e-05	-1.01399e-10	-0.412971
226211716	chr1:226211716:A:G	3.2283e-05	-1.01399e-10	-1.22322
226211764	chr1:226211764:T:A	4.10993e-05	-1.01399e-10	-0.981763
226212840	chr1:226212840:A:G	1.04035e-05	-1.23022	-1.12539
226212881	chr1:226212881:G:A	3.20672e-05	-1.01399e-10	-1.22992
226212926	chr1:226212926:C:T	3.07296e-05	-1.01399e-10	-1.27253
226213649	chr1:226213649:C:T	2.62549e-05	-1.4299	-3.05203e-10
226213719	chr1:226213719:A:G	3.77967e-05	-0.358398	-0.707135
226214172	chr1:226214172:C:T	3.58156e-05	-1.01399e-10	-1.11937
226214213	chr1:226214213:G:A	2.94124e-05	-0.3593	-0.957038
226214236	chr1:226214236:T:A	0.00012235	-1.01399e-10	0.109129
226214274	chr1:226214274:G:A	7.01226e-06	-1.52106	-1.22903
226214383	chr1:226214383:T:C	7.00603e-06	-1.51935	-1.23163
226214530	chr1:226214530:T:C	3.03349e-05	-1.01399e-10	-1.28546
226214537	chr1:226214537:C:T	2.65329e-05	-1.41937	-3.05203e-10
226214684	chr1:226214684:T:C	3.19844e-05	-1.01399e-10	-1.23251
226214733	chr1:226214733:G:A	3.69777e-05	-1.08744	-3.05203e-10
226215486	chr1:226215486:T:G	6.76533e-06	-1.52247	-1.26347
226216305	chr1:226216305:A:T	9.19986e-05	-1.01399e-10	-0.175982
226216756	chr1:226216756:C:T	8.6917e-06	-1.24598	-1.28941
226216830	chr1:226216830:C:T	8.78223e-06	-1.23557	-1.28945
226216844	chr1:226216844:T:C	3.12638e-05	-1.01399e-10	-1.2553
226217788	chr1:226217788:C:T	3.08177e-05	-1.01399e-10	-1.26967
226217825	chr1:226217825:G:A	3.32309e-05	-1.01399e-10	-1.19427
226218042	chr1:226218042:T:A	8.29132e-06	-1.30673	-1.27582
226218046	chr1:226218046:T:C	8.2988e-06	-1.30475	-1.2769
226218117	chr1:226218117:G:T	4.86347e-05	-0.813418	-3.05203e-10
226218494	chr1:226218494:T:C	3.07559e-05	-1.01399e-10	-1.27167
226219624	chr1:226219624:G:A	2.2492e-05	-0.792918	-0.791679
226219935	chr1:226219935:T:C	9.21915e-06	-1.21396	-1.26251
226220277	chr1:226220277:C:T	2.60399e-05	-1.43812	-3.05203e-10
226220570	chr1:226220570:A:G	1.07499e-05	-1.05538	-1.26747
226220750	chr1:226220750:G:A	2.29488e-05	-0.796027	-0.76846
226221384	chr1:226221384:A:G	3.02368e-05	-1.01399e-10	-1.28869
226221701	chr1:226221701:C:T	3.07616e-05	-1.01399e-10	-1.27149
226221706	chr1:226221706:G:A	3.02418e-05	-1.01399e-10	-1.28853
226221903	chr1:226221903:T:C	3.08436e-05	-1.01399e-10	-1.26883
226222050	chr1:226222050:T:C	3.08708e-05	-1.01399e-10	-1.26795
226223168	chr1:226223168:G:A	2.92817e-05	-1.32079	-3.05203e-10
226223428	chr1:226223428:G:A	3.22124e-05	-1.01399e-10	-1.2254
226223616	chr1:226223616:C:T	2.41056e-05	-0.743584	-0.771727
226223819	chr1:226223819:C:T	8.70696e-05	-1.01399e-10	-0.231047
226223838	chr1:226223838:G:C	3.02587e-05	-1.01399e-10	-1.28797
226223901	chr1:226223901:G:A	3.25435e-05	-1.01399e-10	-1.21518
226224457	chr1:226224457:G:A	8.48239e-05	-0.257178	-3.05203e-10
226227235	chr1:226227235:T:C	3.36728e-05	-1.01399e-10	-1.18107
226227892	chr1:226227892:CAGG:C	2.42441e-05	-1.50958	-3.05203e-10
226228693	chr1:226228693:T:C	1.34219e-05	-1.06387	-1.037
226230697	chr1:226230697:G:A	3.12443e-05	-1.01399e-10	-1.25592
226230698	chr1:226230698:C:T	3.04545e-05	-1.01399e-10	-1.28152
226230750	chr1:226230750:C:A	3.0789e-05	-1.01399e-10	-1.2706
226231465	chr1:226231465:G:C	2.19467e-05	-0.802646	-0.806494
226231827	chr1:226231827:CCT:C	1.07756e-05	-1.33226	-0.988204
226232339	chr1:226232339:T:C	5.45571e-05	0.523781	-1.22229
226232711	chr1:226232711:T:C	0.000423761	1.35141	-3.05203e-10
226232835	chr1:226232835:C:G	1.71895e-05	-0.671729	-1.18173
226233021	chr1:226233021:A:G	9.33529e-06	-1.17452	-1.28944
226233979	chr1:226233979:T:C	2.27403e-05	-0.665753	-0.907865
226234015	chr1:226234015:T:G	3.07534e-05	-1.01399e-10	-1.27176
226234531	chr1:226234531:C:T	3.20748e-05	-1.01399e-10	-1.22968
226234701	chr1:226234701:AG:A	3.21425e-05	-1.01399e-10	-1.22758
226235104	chr1:226235104:G:A	3.1103e-05	-1.26045	-3.05203e-10
226235255	chr1:226235255:G:A	2.5035e-05	-1.47748	-3.05203e-10
226235278	chr1:226235278:C:T	3.83785e-05	-1.01399e-10	-1.05026
226235559	chr1:226235559:T:C	5.20963e-05	-1.01399e-10	-0.744662
226235569	chr1:226235569:C:G	3.05494e-05	-1.01399e-10	-1.27841
226235871	chr1:226235871:C:T	2.39336e-05	-0.704559	-0.817911
226236776	chr1:226236776:C:A	0.000307613	1.95356	-0.922474
226236933	chr1:226236933:G:A	0.000363116	1.93502	-0.738047
226238636	chr1:226238636:T:A	1.88397e-05	-1.05193	-0.709861
226239612	chr1:226239612:T:C	1.21795e-05	-0.924357	-1.27365
226240640	chr1:226240640:T:C	3.0278e-05	-1.01399e-10	-1.28733
226241214	chr1:226241214:G:A	3.03277e-05	-1.01399e-10	-1.28569
226241235	chr1:226241235:C:T	3.66506e-05	-1.09632	-3.05203e-10
226241313	chr1:226241313:A:G	2.85495e-05	-1.34611	-3.05203e-10
226241892	chr1:226241892:T:C	3.02579e-05	-1.01399e-10	-1.288
226242727	chr1:226242727:C:T	0.000126663	0.143775	-3.05203e-10
226243065	chr1:226243065:G:A	3.15139e-05	-1.01399e-10	-1.24733
226243484	chr1:226243484:C:G	4.12449e-05	-1.01399e-10	-0.978229
226243899	chr1:226243899:G:C	1.6545e-05	-1.11519	-0.776478
226244304	chr1:226244304:T:C	2.01865e-05	-0.722641	-0.970099
226244416	chr1:226244416:A:G	3.06411e-05	-1.01399e-10	-1.27541
226244820	chr1:226244820:G:A	2.25793e-05	-0.748256	-0.832465
226245551	chr1:226245551:G:T	2.96576e-05	-0.456198	-0.851839
226245675	chr1:226245675:CCTCT:C	2.31797e-05	-0.755049	-0.79943
226245751	chr1:226245751:C:T	6.82172e-05	-0.475058	-3.05203e-10
226246007	chr1:226246007:T:C	2.14991e-05	-0.70792	-0.921826
226246725	chr1:226246725:G:A	3.08104e-05	-1.01399e-10	-1.2699
226247203	chr1:226247203:C:T	2.61864e-05	-1.43252	-3.05203e-10
226247728	chr1:226247728:G:C	1.06125e-05	-1.04704	-1.28868
226250536	chr1:226250536:T:C	3.3874e-05	-1.01399e-10	-1.17511
226250748	chr1:226250748:T:C	1.27862e-05	-0.860191	-1.28919
226250783	chr1:226250783:TCTCA:T	1.02376e-05	-1.48575	-0.885938
226253492	chr1:226253492:C:T	0.000546416	2.02183	-0.4162
226253952	chr1:226253952:G:A	3.92484e-05	-1.01399e-10	-1.02784
226254184	chr1:226254184:C:T	0.000342883	1.89839	-0.758751
226254542	chr1:226254542:C:T	3.56084e-05	-1.01399e-10	-1.12517
226254694	chr1:226254694:G:A	1.45957e-05	-0.756497	-1.26053
226254757	chr1:226254757:A:G	3.85324e-05	-1.01399e-10	-1.04626
226254836	chr1:226254836:G:A	3.02714e-05	-1.01399e-10	-1.28755
226256402	chr1:226256402:TTC:T	4.65383e-05	-1.01399e-10	-0.85748
226256560	chr1:226256560:T:G	2.75778e-05	-0.140035	-1.24071
226257827	chr1:226257827:C:A	1.22732e-05	-0.940138	-1.2502
226257950	chr1:226257950:G:A	0.000231986	2.03232	-1.2834
226258050	chr1:226258050:G:A	3.0513e-05	-1.01399e-10	-1.2796
226259083	chr1:226259083:C:T	3.77062e-05	-1.01399e-10	-1.06793
226259179	chr1:226259179:C:T	3.02587e-05	-1.01399e-10	-1.28797
226259945	chr1:226259945:A:AAATT	2.29079e-05	-0.738004	-0.828268
226260745	chr1:226260745:C:T	2.39572e-05	-1.52149	-3.05203e-10
226260836	chr1:226260836:G:A	3.08655e-05	-1.01399e-10	-1.26812
226261111	chr1:226261111:T:C	3.45299e-05	-1.01399e-10	-1.15593
226261133	chr1:226261133:C:G	2.43637e-05	-1.50466	-3.05203e-10
226261178	chr1:226261178:A:G	2.39354e-05	-1.5224	-3.05203e-10
226261520	chr1:226261520:A:G	2.39574e-05	-1.52148	-3.05203e-10
226262163	chr1:226262163:T:C	0.000101411	0.891461	-0.970033
226262235	chr1:226262235:T:C	7.2051e-05	-0.420381	-3.05203e-10
226263340	chr1:226263340:G:A	3.35626e-05	-1.01399e-10	-1.18434
226263676	chr1:226263676:A:G	0.000166682	0.418331	-3.05203e-10
226263747	chr1:226263747:A:G	3.02137e-05	-1.01399e-10	-1.28946
226264706	chr1:226264706:G:A	0.000111695	0.0180144	-3.05203e-10
226265201	chr1:226265201:A:G	3.17338e-05	-1.01399e-10	-1.24037
226265880	chr1:226265880:T:C	1.77265e-05	-0.827645	-0.995052
226265917	chr1:226265917:T:C	1.83663e-05	-0.724746	-1.06249
226268233	chr1:226268233:C:T	1.72696e-05	-0.900357	-0.948449
226268865	chr1:226268865:C:T	3.05102e-05	-1.01399e-10	-1.27969
226269445	chr1:226269445:G:C	3.03901e-05	-1.01399e-10	-1.28364
226269869	chr1:226269869:T:C	2.4748e-05	-1.48901	-3.05203e-10
226270083	chr1:226270083:C:T	4.06961e-05	-1.01399e-10	-0.991622
226270984	chr1:226270984:C:G	3.05136e-05	-1.01399e-10	-1.27958
226271162	chr1:226271162:T:C	4.01998e-05	-1.01399e-10	-1.00389
226271876	chr1:226271876:G:A	1.64553e-05	-0.899451	-0.997654
226272047	chr1:226272047:TTAAC:T	3.14772e-05	-1.01399e-10	-1.24849
226272180	chr1:226272180:C:T	3.73356e-05	-1.01399e-10	-1.07781
226272487	chr1:226272487:G:C	1.30082e-05	-1.17459	-0.957592
226272584	chr1:226272584:C:T	3.07993e-05	-1.27026	-3.05203e-10
226272760	chr1:226272760:C:A	3.34659e-05	-1.01399e-10	-1.18723
226273509	chr1:226273509:T:C	5.41639e-05	-0.70574	-3.05203e-10
226273798	chr1:226273798:A:G	2.42857e-05	-1.50787	-3.05203e-10
226273818	chr1:226273818:C:T	2.89765e-05	-1.33127	-3.05203e-10
226274735	chr1:226274735:G:A	3.18678e-05	-1.01399e-10	-1.23616
226275110	chr1:226275110:T:C	3.15076e-05	-1.01399e-10	-1.24753
226275254	chr1:226275254:T:C	3.27411e-05	-1.01399e-10	-1.20912
226275335	chr1:226275335:T:C	8.6867e-05	-1.01399e-10	-0.233377
226275555	chr1:226275555:T:C	8.69796e-05	-1.01399e-10	-0.232082
226275740	chr1:226275740:G:A	0.000434719	2.15545	-0.778502
226276838	chr1:226276838:C:A	8.6678e-06	-1.37207	-1.16607
226277110	chr1:226277110:G:A	3.02594e-05	-1.01399e-10	-1.28795
226278649	chr1:226278649:T:C	1.98332e-05	-1.13096	-0.579433
226278728	chr1:226278728:G:A	3.02469e-05	-1.01399e-10	-1.28836
226278893	chr1:226278893:G:A	3.30337e-05	-1.01399e-10	-1.20023
226279301	chr1:226279301:T:C	3.15558e-05	-1.01399e-10	-1.246
226281131	chr1:226281131:T:C	3.99156e-05	-1.01399e-10	-1.01099
226281414	chr1:226281414:TTAA:T	0.000245438	1.77798	-0.972692
226282526	chr1:226282526:A:G	1.65701e-05	-1.07281	-0.817351
226282673	chr1:226282673:T:C	1.83194e-05	-0.810002	-0.979791
226282863	chr1:226282863:A:T	2.40775e-05	-1.51648	-3.05203e-10
226283593	chr1:226283593:G:A	3.03948e-05	-1.01399e-10	-1.28348
226284002	chr1:226284002:CTT:C	3.04773e-05	-1.01399e-10	-1.28077
226284463	chr1:226284463:C:T	2.52775e-05	-1.46784	-3.05203e-10
226284698	chr1:226284698:T:C	5.69445e-05	-1.01399e-10	-0.655679
226284831	chr1:226284831:T:C	1.83683e-05	-0.935533	-0.851598
226284890	chr1:226284890:C:T	1.48319e-05	-1.04751	-0.953469
226285173	chr1:226285173:T:C	5.93814e-05	-1.01399e-10	-0.613774
226285595	chr1:226285595:A:G	1.17721e-05	-0.947205	-1.28482
226286431	chr1:226286431:G:A	1.79428e-05	-0.902551	-0.908016
226286778	chr1:226286778:A:G	1.93265e-05	-0.729021	-1.00726
226287405	chr1:226287405:T:C	3.13786e-05	-1.01399e-10	-1.25163
226287879	chr1:226287879:G:T	3.33735e-05	-1.01399e-10	-1.18999
226288628	chr1:226288628:A:G	3.15428e-05	-1.01399e-10	-1.24641
226288752	chr1:226288752:T:C	0.000332291	1.81633	-0.708072
226288964	chr1:226288964:C:T	1.58637e-05	-0.686661	-1.24706
226289330	chr1:226289330:A:C	5.55318e-05	-0.680799	-3.05203e-10
226289606	chr1:226289606:C:T	2.39498e-05	-1.5218	-3.05203e-10
226289921	chr1:226289921:G:A	1.0489e-05	-1.07	-1.27743
226290136	chr1:226290136:C:T	3.2272e-05	-1.01399e-10	-1.22356
226290680	chr1:226290680:G:C	2.42495e-05	-1.50936	-3.05203e-10
226290783	chr1:226290783:G:A	9.50717e-05	-1.01399e-10	-0.143124
226291025	chr1:226291025:G:C	0.000399869	2.02443	-0.731044
226291544	chr1:226291544:CTA:C	4.41936e-05	-1.01399e-10	-0.909174
226291878	chr1:226291878:T:C	6.58074e-05	-0.511023	-3.05203e-10
226293517	chr1:226293517:TA:T	3.18268e-05	-1.01399e-10	-1.23745
226293582	chr1:226293582:TTTTAA:T	4.70297e-05	-1.01399e-10	-0.846976
226293773	chr1:226293773:G:A	3.05348e-05	-1.01399e-10	-1.27889
226293983	chr1:226293983:G:A	2.61846e-05	-1.43258	-3.05203e-10
226294087	chr1:226294087:C:T	0.000235934	-1.01399e-10	0.765799
226294429	chr1:226294429:A:G	3.43411e-05	-1.01399e-10	-1.16141
226294441	chr1:226294441:A:G	1.65437e-05	-0.892453	-0.999295
226294464	chr1:226294464:C:T	2.68112e-05	-1.5159	0.106963
226294586	chr1:226294586:A:C	3.02668e-05	-1.01399e-10	-1.2877
226294721	chr1:226294721:A:C	3.03482e-05	-1.01399e-10	-1.28502
226294869	chr1:226294869:G:A	1.64183e-05	-1.13521	-0.764151
226295221	chr1:226295221:G:A	2.37496e-05	-0.246675	-1.28351
226295236	chr1:226295236:G:C	9.9856e-06	-1.46574	-0.930875
226295453	chr1:226295453:T:A	3.22323e-05	-1.01399e-10	-1.22479
226297240	chr1:226297240:T:C	3.05453e-05	-1.01399e-10	-1.27855
226297490	chr1:226297490:C:G	3.8632e-05	-1.01399e-10	-1.04367
226297533	chr1:226297533:T:C	4.23639e-05	-1.01399e-10	-0.951459
226297875	chr1:226297875:A:T	3.15251e-05	-1.01399e-10	-1.24697
226298631	chr1:226298631:T:C	1.74896e-05	-1.02261	-0.81354
226298730	chr1:226298730:A:G	2.06125e-05	-0.87481	-0.79705
226298803	chr1:226298803:C:G	3.9418e-05	-1.01399e-10	-1.02353
226299186	chr1:226299186:C:T	1.98246e-05	-0.891272	-0.81956
226299383	chr1:226299383:A:G	4.41148e-05	-0.91096	-3.05203e-10
226300831	chr1:226300831:G:A	1.213e-05	-1.11816	-1.08391
226301125	chr1:226301125:A:G	0.00048101	2.0054	-0.527264
226301940	chr1:226301940:G:A	1.78827e-05	-0.903862	-0.910059
226302421	chr1:226302421:T:C	2.19145e-05	-0.737909	-0.872698
226302978	chr1:226302978:ACT:A	2.17408e-05	-1.47601	-0.142551
226303437	chr1:226303437:T:C	6.72647e-05	-1.01399e-10	-0.489119
226303803	chr1:226303803:C:T	3.04068e-05	-1.01399e-10	-1.28309
226303955	chr1:226303955:G:A	0.000420599	1.91514	-0.571221
226304453	chr1:226304453:A:T	3.71587e-05	0.117307	-1.19986
226304579	chr1:226304579:T:C	1.29618e-05	-1.49919	-0.636562
226305287	chr1:226305287:T:C	5.77238e-05	-0.642085	-3.05203e-10
226305615	chr1:226305615:G:A	0.000424594	-1.01399e-10	1.35338
226305728	chr1:226305728:T:C	1.52025e-05	-1.1769	-0.799389
226305984	chr1:226305984:G:A	4.29401e-05	-1.01399e-10	-0.93795
226306509	chr1:226306509:G:A	4.08916e-05	-1.01399e-10	-0.986831
226306814	chr1:226306814:C:T	1.63974e-05	-0.641902	-1.25873
226307361	chr1:226307361:G:A	3.06206e-05	-1.01399e-10	-1.27608
226307463	chr1:226307463:A:G	3.05931e-05	-1.01399e-10	-1.27698
226308185	chr1:226308185:C:T	2.39362e-05	-1.52236	-3.05203e-10
226308695	chr1:226308695:C:A	2.39324e-05	-1.52252	-3.05203e-10
226308863	chr1:226308863:G:A	3.16405e-05	-1.01399e-10	-1.24332
226309555	chr1:226309555:G:A	3.14506e-05	-1.24934	-3.05203e-10
226309688	chr1:226309688:C:A	2.40443e-05	-1.51786	-3.05203e-10
226309718	chr1:226309718:G:A	1.62295e-05	-1.33253	-0.578392
226309776	chr1:226309776:C:T	3.44204e-05	-1.01399e-10	-1.1591
226310515	chr1:226310515:TG:T	3.40359e-05	-1.01399e-10	-1.17034
226310911	chr1:226310911:A:G	9.02347e-06	-1.39356	-1.10437
226311921	chr1:226311921:G:A	3.98573e-05	-1.01399e-10	-1.01245
226312081	chr1:226312081:C:G	3.85786e-05	-1.01399e-10	-1.04506
226312288	chr1:226312288:A:G	4.64956e-05	-1.01399e-10	-0.858397
226312508	chr1:226312508:T:A	2.78583e-05	-1.37063	-3.05203e-10
226312626	chr1:226312626:G:A	1.49609e-05	-1.05358	-0.938741
226313130	chr1:226313130:T:C	1.3883e-05	-0.958269	-1.10882
226313850	chr1:226313850:A:G	2.41025e-05	-1.51544	-3.05203e-10
226314170	chr1:226314170:A:C	3.46262e-05	-1.01399e-10	-1.15315
226314802	chr1:226314802:C:T	3.05004e-05	-1.01399e-10	-1.28002
226315088	chr1:226315088:C:T	4.1907e-05	-1.01399e-10	-0.962302
226315831	chr1:226315831:T:A	3.60433e-05	-1.01399e-10	-1.11303
226316531	chr1:226316531:T:C	3.30374e-05	-1.01399e-10	-1.20011
226317936	chr1:226317936:G:A	4.87002e-05	-1.01399e-10	-0.812071
226318352	chr1:226318352:C:T	0.000120385	-0.314369	0.407308
226318879	chr1:226318879:C:T	0.000131084	-1.01399e-10	0.178081
226318970	chr1:226318970:C:T	6.53438e-05	-0.349635	-0.168459
226319431	chr1:226319431:G:T	6.2484e-05	-0.627806	0.0649624
226319438	chr1:226319438:G:T	4.29851e-05	-1.01399e-10	-0.936902
226319519	chr1:226319519:G:T	3.16059e-05	-1.01399e-10	-1.24441
226320131	chr1:226320131:A:G	4.78367e-05	-0.829962	-3.05203e-10
226320822	chr1:226320822:G:A	6.03014e-05	-1.01399e-10	-0.5984
226320944	chr1:226320944:C:T	1.0604e-05	-1.05368	-1.28284
226321425	chr1:226321425:C:T	4.04616e-05	-1.01399e-10	-0.997403
226321478	chr1:226321478:A:C	0.000178218	-1.01399e-10	0.485254
226321699	chr1:226321699:C:T	2.59096e-05	-1.44314	-3.05203e-10
226321714	chr1:226321714:G:A	3.15935e-05	-1.01399e-10	-1.2448
226321819	chr1:226321819:G:A	7.42664e-05	-1.01399e-10	-0.390097
226321925	chr1:226321925:A:G	1.02421e-05	-1.37948	-0.991773
226323538	chr1:226323538:C:T	3.95726e-05	-1.01399e-10	-1.01962
226323602	chr1:226323602:T:C	3.24783e-05	-1.21718	-3.05203e-10
226324001	chr1:226324001:A:G	2.53526e-05	-0.503592	-0.961282
226325224	chr1:226325224:T:C	8.87996e-05	-1.01399e-10	-0.211373
226325568	chr1:226325568:G:A	7.40681e-05	-1.01399e-10	-0.392771
226325732	chr1:226325732:T:G	0.000182269	-1.01399e-10	0.507727
226326175	chr1:226326175:C:T	7.12524e-05	-1.01399e-10	-0.431527
226326428	chr1:226326428:C:CTG	0.00105042	-1.01399e-10	2.25919
226326633	chr1:226326633:A:G	3.06925e-05	-1.01399e-10	-1.27374
226326765	chr1:226326765:G:A	0.000591365	-1.01399e-10	1.68468
226327061	chr1:226327061:A:G	0.000591365	-1.01399e-10	1.68468
226327495	chr1:226327495:G:A	1.89069e-05	-0.469791	-1.28844
226327858	chr1:226327858:C:G	0.00059287	-1.01399e-10	1.68722
226328119	chr1:226328119:C:T	0.000593232	-1.01399e-10	1.68783
226330201	chr1:226330201:G:T	2.43524e-05	-0.296074	-1.20905
226330890	chr1:226330890:G:A	0.000516531	-1.01399e-10	1.54938
226331333	chr1:226331333:A:G	0.000768134	-1.01399e-10	1.94621
226331591	chr1:226331591:T:C	0.000427242	-1.01399e-10	1.35959
226332489	chr1:226332489:TATA:T	2.58109e-05	-0.279525	-1.16744
226332588	chr1:226332588:A:G	2.0627e-05	-1.36025	-0.310905
226332606	chr1:226332606:G:A	7.6858e-05	-1.01399e-10	-0.355796
226333368	chr1:226333368:C:T	2.44754e-05	-1.50009	-3.05203e-10
226333383	chr1:226333383:T:C	0.000428613	-1.01399e-10	1.3628
226333531	chr1:226333531:A:G	3.61013e-05	-1.01399e-10	-1.11143
226333992	chr1:226333992:C:T	2.58108e-05	-1.44696	-3.05203e-10
226334099	chr1:226334099:C:T	1.99116e-05	-0.470384	-1.23607
226335257	chr1:226335257:C:T	2.11192e-05	-0.484941	-1.16263
226335270	chr1:226335270:A:G	0.00217705	2.98797	-3.05203e-10
226335665	chr1:226335665:C:T	2.01104e-05	-0.546903	-1.14961
226335753	chr1:226335753:C:T	0.000177046	0.478656	-3.05203e-10
226336605	chr1:226336605:G:C	3.07397e-05	-1.01399e-10	-1.2722
226336870	chr1:226336870:T:TC	3.35132e-05	0.090498	-1.27631
226336879	chr1:226336879:C:T	1.23026e-05	-1.45597	-0.731978
226338474	chr1:226338474:G:A	3.03287e-05	-1.01399e-10	-1.28566
226338847	chr1:226338847:T:A	2.89573e-05	-1.33193	-3.05203e-10
226339082	chr1:226339082:C:T	3.2599e-05	-1.01399e-10	-1.21347
226340004	chr1:226340004:T:C	4.92608e-05	0.218313	-1.01894
226340082	chr1:226340082:C:T	7.69358e-05	0.318525	-0.673309
226340607	chr1:226340607:A:G	3.13392e-05	-1.01399e-10	-1.25289
226340621	chr1:226340621:C:T	2.80188e-05	-0.457776	-0.907105
226341199	chr1:226341199:C:T	3.43831e-05	-1.01399e-10	-1.16019
226342099	chr1:226342099:T:C	3.08032e-05	-1.01399e-10	-1.27014
226342346	chr1:226342346:C:T	2.7164e-05	-0.470449	-0.925413
226342530	chr1:226342530:G:A	3.049e-05	-1.01399e-10	-1.28036
226342560	chr1:226342560:G:A	3.35948e-05	-1.18339	-3.05203e-10
226343499	chr1:226343499:G:C	3.26275e-05	-1.01399e-10	-1.2126
226343500	chr1:226343500:C:A	3.14509e-05	-1.01399e-10	-1.24933
226343901	chr1:226343901:C:T	4.03324e-05	-1.01399e-10	-1.0006
226344310	chr1:226344310:C:T	3.20509e-05	-1.01399e-10	-1.23043
226344549	chr1:226344549:G:C	3.15891e-05	-1.01399e-10	-1.24494
226345147	chr1:226345147:T:C	8.81224e-05	0.37943	-0.598458
226345440	chr1:226345440:T:C	3.24888e-05	-1.01399e-10	-1.21686
226345654	chr1:226345654:CA:C	3.49821e-05	-1.38184	0.238918
226345677	chr1:226345677:G:A	3.16317e-05	-1.01399e-10	-1.2436
226346962	chr1:226346962:C:G	2.23362e-05	-0.550424	-1.04112
226346969	chr1:226346969:C:T	2.15384e-05	-0.563092	-1.06482
226347052	chr1:226347052:C:T	0.000666279	0.553659	1.25029
226347299	chr1:226347299:G:A	3.02285e-05	-1.01399e-10	-1.28897
226347382	chr1:226347382:C:T	2.39333e-05	-1.52248	-3.05203e-10
226347727	chr1:226347727:T:C	4.77056e-05	-1.01399e-10	-0.832705
226348299	chr1:226348299:G:A	3.03193e-05	-1.01399e-10	-1.28597
226348301	chr1:226348301:A:C	4.87453e-05	-1.01399e-10	-0.811146
226348716	chr1:226348716:G:C	3.7422e-05	-1.01399e-10	-1.0755
226348749	chr1:226348749:G:C	3.40654e-05	-1.01399e-10	-1.16947
226348944	chr1:226348944:C:T	7.15867e-06	-1.44234	-1.28709
226349543	chr1:226349543:C:T	3.09036e-05	-1.01399e-10	-1.26688
226349544	chr1:226349544:T:C	3.90666e-05	-1.01399e-10	-1.03249
226349607	chr1:226349607:T:G	9.19806e-06	-1.23981	-1.23895
226349667	chr1:226349667:T:A	0.000121443	1.37617	-1.27448
226349821	chr1:226349821:C:T	1.50285e-05	-0.909619	-1.07819
226350167	chr1:226350167:C:T	2.967e-05	-0.0946965	-1.21292
226350353	chr1:226350353:C:A	0.0982192	7.42002	-0.622821
226350417	chr1:226350417:T:C	3.04109e-05	-1.01399e-10	-1.28296
226350432	chr1:226350432:C:T	3.33518e-05	-1.19064	-3.05203e-10
226350964	chr1:226350964:A:G	0.000575035	-1.01399e-10	1.65668
226351326	chr1:226351326:G:A	1.58963e-05	-0.723045	-1.20863
226351652	chr1:226351652:T:C	0.186775	8.0068	-0.566895
226352049	chr1:226352049:C:T	9.84375e-06	-1.33225	-1.07867
226352208	chr1:226352208:C:T	5.96681e-05	-0.608958	-3.05203e-10
226352489	chr1:226352489:AGTTGTG:A	2.58118e-05	-1.51562	0.0687004
226352626	chr1:226352626:A:C	0.000292864	2.26212	-1.28017
226353566	chr1:226353566:G:A	3.27628e-05	-1.01399e-10	-1.20846
226353626	chr1:226353626:T:C	3.28133e-05	-1.01399e-10	-1.20692
226354343	chr1:226354343:A:G	3.59947e-05	-1.11438	-3.05203e-10
226354565	chr1:226354565:T:C	6.64328e-05	-1.01399e-10	-0.501564
226355412	chr1:226355412:C:T	2.97032e-05	-0.264876	-1.04163
226355757	chr1:226355757:G:A	3.06479e-05	-1.01399e-10	-1.27519
226355824	chr1:226355824:T:G	3.2612e-05	-1.01399e-10	-1.21308
226355990	chr1:226355990:C:A	1.22808e-05	-1.04786	-1.14186
226356208	chr1:226356208:A:G	1.28712e-05	-1.00266	-1.14011
226356281	chr1:226356281:A:C	1.30814e-05	-0.884386	-1.24218
226357075	chr1:226357075:T:C	3.50074e-05	-1.01399e-10	-1.1422
226357130	chr1:226357130:C:T	4.92183e-05	-0.043471	-0.758019
226357610	chr1:226357610:C:G	0.000130897	-1.01399e-10	0.176657
226357732	chr1:226357732:A:C	0.0823367	7.38028	-0.759464
226358084	chr1:226358084:G:C	0.0616418	7.13703	-0.805691
226358165	chr1:226358165:C:A	0.000402402	2.48984	-1.19014
226358659	chr1:226358659:G:A	2.45005e-05	-1.49906	-3.05203e-10
226359244	chr1:226359244:G:A	3.23389e-05	-1.01399e-10	-1.22148
226359375	chr1:226359375:C:CA	3.10954e-05	-1.01399e-10	-1.2607
226359473	chr1:226359473:C:T	0.000404042	2.44591	-1.14215
226360447	chr1:226360447:G:A	3.26871e-05	-1.01399e-10	-1.21078
226360853	chr1:226360853:A:G	9.89337e-05	-1.37056	1.26726
226361083	chr1:226361083:A:T	3.21573e-05	-1.01399e-10	-1.22712
226361090	chr1:226361090:A:G	3.10917e-05	-1.01399e-10	-1.26082
226361797	chr1:226361797:G:A	8.13545e-05	-1.42791	1.12898
226361876	chr1:226361876:C:CT	3.02828e-05	-1.01399e-10	-1.28717
226362164	chr1:226362164:G:A	3.24756e-05	-1.01399e-10	-1.21726
226362490	chr1:226362490:C:T	1.27319e-05	-0.95814	-1.1955
226362511	chr1:226362511:C:T	3.30289e-05	-1.01399e-10	-1.20037
226363457	chr1:226363457:CCA:C	3.27272e-05	-1.01399e-10	-1.20955
226363477	chr1:226363477:A:G	1.08609e-05	-1.07585	-1.23674
226363759	chr1:226363759:T:C	0.0053914	5.05395	-1.15915
226363805	chr1:226363805:T:C	1.1204e-05	-1.05465	-1.22683
226364246	chr1:226364246:C:G	3.35696e-05	-1.01399e-10	-1.18414
226364661	chr1:226364661:CCTG:C	2.85669e-05	-1.3455	-3.05203e-10
226365341	chr1:226365341:C:T	1.38554e-05	-0.885052	-1.18403
226365482	chr1:226365482:A:C	3.41305e-05	-1.16756	-3.05203e-10
226365879	chr1:226365879:A:G	3.27481e-05	-1.01399e-10	-1.20891
226366182	chr1:226366182:C:A	3.30372e-05	-1.01399e-10	-1.20012
226366244	chr1:226366244:C:T	3.88512e-05	-1.01399e-10	-1.03802
226366348	chr1:226366348:C:T	3.2721e-05	-1.01399e-10	-1.20974
226366559	chr1:226366559:T:C	3.27869e-05	-1.01399e-10	-1.20773
226366564	chr1:226366564:T:C	3.96301e-05	-1.01817	-3.05203e-10
226366571	chr1:226366571:A:C	3.52791e-05	-1.01399e-10	-1.13446
226366640	chr1:226366640:C:T	3.10506e-05	-1.01399e-10	-1.26214
226366713	chr1:226366713:C:G	3.26519e-05	-1.01399e-10	-1.21185
226366837	chr1:226366837:A:C	3.33352e-05	-1.01399e-10	-1.19114
226366907	chr1:226366907:G:A	3.26353e-05	-1.01399e-10	-1.21236
226367035	chr1:226367035:G:C	3.05251e-05	-1.01399e-10	-1.27921
226367250	chr1:226367250:T:C	5.1519e-05	0.517665	-1.27347
226367333	chr1:226367333:G:A	3.22449e-05	-1.01399e-10	-1.2244
226367601	chr1:226367601:A:G	0.0627537	7.30862	-0.959401
226368463	chr1:226368463:G:A	3.27869e-05	-1.01399e-10	-1.20773
226368742	chr1:226368742:A:T	0.000144549	1.49772	-1.22186
226369240	chr1:226369240:C:T	1.15809e-05	-1.05562	-1.19277
226369803	chr1:226369803:A:C	0.000154345	1.51247	-1.17104
226370175	chr1:226370175:C:T	3.36428e-05	-1.18196	-3.05203e-10
226370177	chr1:226370177:T:C	4.71595e-05	0.39116	-1.23538
226370570	chr1:226370570:G:A	3.32308e-05	-1.01399e-10	-1.19428
226370795	chr1:226370795:C:T	3.3026e-05	-1.01399e-10	-1.20046
226370809	chr1:226370809:T:C	3.25142e-05	-1.01399e-10	-1.21608
226370932	chr1:226370932:G:C	3.40207e-05	-1.01399e-10	-1.17079
226371228	chr1:226371228:C:T	0.00211733	-1.01399e-10	2.96015
226371317	chr1:226371317:C:G	3.07173e-05	-1.01399e-10	-1.27293
226371326	chr1:226371326:G:A	3.36998e-05	-1.01399e-10	-1.18026
226371871	chr1:226371871:TA:T	0.000154029	1.47618	-1.13679
226372324	chr1:226372324:C:T	3.02706e-05	-1.01399e-10	-1.28758
226372404	chr1:226372404:G:A	3.90739e-05	-1.01399e-10	-1.0323
226372807	chr1:226372807:A:T	3.27743e-05	-1.01399e-10	-1.20811
226372886	chr1:226372886:C:G	3.27262e-05	-1.01399e-10	-1.20958
226372900	chr1:226372900:CAGTG:C	3.25488e-05	-1.01399e-10	-1.21501
226373275	chr1:226373275:T:G	0.000184807	0.521557	-3.05203e-10
226373364	chr1:226373364:A:G	1.21776e-05	-0.995705	-1.20245
226373432	chr1:226373432:C:T	3.27896e-05	-1.01399e-10	-1.20764
226373702	chr1:226373702:A:T	1.13884e-05	-1.01148	-1.25368
226373847	chr1:226373847:A:G	0.00739758	5.48145	-1.2703
226375060	chr1:226375060:G:C	3.94765e-05	-1.01399e-10	-1.02205
226375078	chr1:226375078:A:G	3.95373e-05	-1.01399e-10	-1.02051
226375148	chr1:226375148:A:C	3.28129e-05	-1.01399e-10	-1.20693
226375853	chr1:226375853:A:G	3.27412e-05	-1.01399e-10	-1.20912
226376114	chr1:226376114:T:C	3.27857e-05	-1.01399e-10	-1.20776
226376158	chr1:226376158:C:T	0.00859794	5.59858	-1.23706
226376181	chr1:226376181:T:C	3.46875e-05	0.0488503	-1.20022
226376990	chr1:226376990:T:C	0.000134312	1.17228	-0.969867
226377799	chr1:226377799:C:G	3.43417e-05	-1.01399e-10	-1.1614
226377897	chr1:226377897:C:A	3.23963e-05	-1.01399e-10	-1.21971
226377990	chr1:226377990:G:T	3.2774e-05	-1.01399e-10	-1.20812
226378394	chr1:226378394:G:A	3.19104e-05	-1.01399e-10	-1.23482
226378979	chr1:226378979:C:T	3.39873e-05	-1.01399e-10	-1.17177
226379025	chr1:226379025:A:C	0.00536244	5.13357	-1.24415
226379258	chr1:226379258:C:T	3.47067e-05	-1.01399e-10	-1.15082
226379307	chr1:226379307:C:G	1.2074e-05	-1.01295	-1.19375
226379326	chr1:226379326:A:G	3.2109e-05	-1.01399e-10	-1.22862
226379471	chr1:226379471:A:C	3.6303e-05	0.0978056	-1.20366
226380964	chr1:226380964:T:C	3.5213e-05	0.0639348	-1.20028
226381052	chr1:226381052:T:C	3.43991e-05	-1.01399e-10	-1.15973
226381123	chr1:226381123:G:A	3.05182e-05	-1.01399e-10	-1.27943
226381389	chr1:226381389:G:A	3.05744e-05	-1.01399e-10	-1.27759
226381557	chr1:226381557:GA:G	1.0911e-05	-1.12633	-1.18166
226381774	chr1:226381774:T:C	3.24426e-05	-1.01399e-10	-1.21828
226382005	chr1:226382005:C:T	3.27786e-05	-1.01399e-10	-1.20798
226382286	chr1:226382286:G:A	6.26901e-05	-0.559552	-3.05203e-10
226382372	chr1:226382372:C:T	4.05104e-05	-1.01399e-10	-0.996196
226382433	chr1:226382433:C:T	3.28102e-05	-1.01399e-10	-1.20702
226382436	chr1:226382436:T:C	3.44168e-05	-1.15921	-3.05203e-10
226382510	chr1:226382510:C:T	0.00885082	5.60996	-1.21945
226383139	chr1:226383139:T:C	0.0381538	7.12226	-1.27064
226383532	chr1:226383532:G:A	3.02218e-05	-1.01399e-10	-1.28919
226384364	chr1:226384364:T:C	4.33712e-05	-1.01399e-10	-0.92796
226384896	chr1:226384896:T:C	3.02477e-05	-1.01399e-10	-1.28834
226385663	chr1:226385663:A:G	9.20476e-05	0.789674	-0.965123
226386213	chr1:226386213:T:C	3.27762e-05	-1.01399e-10	-1.20805
226386284	chr1:226386284:C:T	4.07187e-05	-1.01399e-10	-0.991069
226386853	chr1:226386853:C:T	1.02545e-05	-1.19227	-1.17776
226386886	chr1:226386886:TTCAG:T	3.27869e-05	-1.01399e-10	-1.20773
226387021	chr1:226387021:T:C	1.36785e-05	-1.0022	-1.07973
226388426	chr1:226388426:T:C	3.72356e-05	0.0874553	-1.16795
226388569	chr1:226388569:A:G	0.00762196	5.51366	-1.27263
226388595	chr1:226388595:G:A	1.06072e-05	-1.15765	-1.17857
226388634	chr1:226388634:A:G	3.22484e-05	-1.01399e-10	-1.22429
226388635	chr1:226388635:G:A	3.22484e-05	-1.01399e-10	-1.22429
226389205	chr1:226389205:T:C	1.31176e-05	-1.01301	-1.11079
226389484	chr1:226389484:C:T	3.24911e-05	-1.01399e-10	-1.21679
226389605	chr1:226389605:C:T	0.0457815	7.16387	-1.12999
226389802	chr1:226389802:C:T	3.2589e-05	-1.01399e-10	-1.21378
226389893	chr1:226389893:T:C	1.116e-05	-1.10883	-1.17658
226390237	chr1:226390237:C:T	3.9929e-05	-1.01399e-10	-1.01065
226390293	chr1:226390293:G:A	3.26157e-05	-1.01399e-10	-1.21296
226390322	chr1:226390322:G:C	9.15119e-05	-1.01399e-10	-0.181286
226390398	chr1:226390398:T:C	9.26503e-05	-1.39713	1.22821
226390465	chr1:226390465:C:T	3.02243e-05	-1.01399e-10	-1.28911
226391068	chr1:226391068:C:A	3.0249e-05	-1.01399e-10	-1.28829
226391108	chr1:226391108:C:T	0.000121297	1.33752	-1.23704
226391187	chr1:226391187:C:T	3.27668e-05	-1.01399e-10	-1.20834
226391240	chr1:226391240:C:T	3.78364e-05	-1.01399e-10	-1.06448
226392102	chr1:226392102:C:T	3.19668e-05	-1.01399e-10	-1.23306
226392320	chr1:226392320:G:T	1.0939e-05	-1.13215	-1.17327
226392352	chr1:226392352:G:T	3.27914e-05	-1.01399e-10	-1.20759
226392392	chr1:226392392:C:T	1.05012e-05	-1.25572	-1.09054
226392413	chr1:226392413:G:A	3.16706e-05	-1.01399e-10	-1.24237
226392486	chr1:226392486:T:C	1.05017e-05	-1.14289	-1.20333
226392686	chr1:226392686:T:G	1.11768e-05	-1.12596	-1.15795
226393058	chr1:226393058:G:A	3.35312e-05	-1.01399e-10	-1.18528
226393071	chr1:226393071:T:C	3.33592e-05	-1.01399e-10	-1.19042
226393275	chr1:226393275:A:G	5.47449e-05	-0.695071	-3.05203e-10
226393373	chr1:226393373:T:C	1.1006e-05	-1.15192	-1.1474
226393960	chr1:226393960:T:C	3.19523e-05	-1.01399e-10	-1.23351
226394624	chr1:226394624:A:G	1.72446e-05	-0.561349	-1.28891
226395306	chr1:226395306:G:C	0.000119053	1.10244	-1.02062
226395325	chr1:226395325:C:T	2.41013e-05	-1.51549	-3.05203e-10
226395419	chr1:226395419:G:A	3.26187e-05	-1.01399e-10	-1.21287
226395441	chr1:226395441:A:G	0.00807551	5.54351	-1.24468
226395632	chr1:226395632:G:C	3.422e-05	-1.16495	-3.05203e-10
226395698	chr1:226395698:T:C	3.27544e-05	-1.01399e-10	-1.20872
226395699	chr1:226395699:G:A	3.31585e-05	-1.01399e-10	-1.19646
226395713	chr1:226395713:T:C	3.27408e-05	-1.01399e-10	-1.20913
226395782	chr1:226395782:C:T	1.06684e-05	-1.14834	-1.18213
226395993	chr1:226395993:T:A	8.52054e-06	-1.52164	-1.03363
226395994	chr1:226395994:G:T	8.60706e-06	-1.49304	-1.05213
226396362	chr1:226396362:A:T	3.12402e-05	-1.01399e-10	-1.25605
226397464	chr1:226397464:C:CAAG	0.000132243	1.41406	-1.22717
226397579	chr1:226397579:A:G	1.27065e-05	-0.985685	-1.16996
226397602	chr1:226397602:T:C	1.44748e-05	-0.939299	-1.08605
226397946	chr1:226397946:T:C	3.28394e-05	-1.01399e-10	-1.20613
226398012	chr1:226398012:C:A	4.30829e-05	-1.01399e-10	-0.93463
226398121	chr1:226398121:A:AAAC	9.44227e-05	-1.41802	1.26805
226399219	chr1:226399219:C:T	0.0138061	6.06031	-1.2252
226399741	chr1:226399741:A:G	0.0357071	7.00944	-1.22409
226399845	chr1:226399845:A:G	7.10832e-05	-1.01399e-10	-0.433905
226400852	chr1:226400852:G:A	3.10086e-05	-1.01399e-10	-1.26349
226401202	chr1:226401202:C:T	4.43589e-05	-1.01399e-10	-0.905443
226401235	chr1:226401235:G:A	3.1655e-05	-1.01399e-10	-1.24286
226401436	chr1:226401436:G:T	3.27869e-05	-1.01399e-10	-1.20773
226401695	chr1:226401695:C:T	1.36744e-05	-0.990333	-1.0919
226401732	chr1:226401732:T:C	3.02235e-05	-1.01399e-10	-1.28914
226402132	chr1:226402132:T:C	1.30526e-05	-1.03606	-1.09271
226402712	chr1:226402712:G:A	1.11217e-05	-1.11396	-1.17489
226403271	chr1:226403271:T:C	0.000128298	1.39136	-1.23475
226403355	chr1:226403355:T:C	1.09119e-05	-1.13545	-1.17246
226403420	chr1:226403420:C:T	1.1418e-05	-1.10173	-1.16084
226403421	chr1:226403421:G:A	3.27869e-05	-1.01399e-10	-1.20773
226403542	chr1:226403542:T:G	0.000108593	1.01428	-1.02443
226405044	chr1:226405044:G:A	1.37023e-05	-0.988368	-1.09182
226405149	chr1:226405149:TCA:T	3.77105e-05	-1.06782	-3.05203e-10
226405153	chr1:226405153:T:C	1.32686e-05	-1.01934	-1.09302
226405440	chr1:226405440:A:C	0.0394901	7.09019	-1.20414
226405567	chr1:226405567:A:C	1.1053e-05	-1.12269	-1.17236
226405570	chr1:226405570:T:G	1.15113e-05	-1.09631	-1.15811
226405629	chr1:226405629:T:A	3.2788e-05	-1.01399e-10	-1.20769
226406252	chr1:226406252:G:C	3.9837e-05	-1.01399e-10	-1.01296
226406337	chr1:226406337:T:G	0.00430494	4.92823	-1.25847
226406671	chr1:226406671:C:T	0.000150065	-1.3048	1.61812
226406912	chr1:226406912:G:A	1.16586e-05	-1.0644	-1.17731
226407156	chr1:226407156:C:T	1.00044e-05	-1.19725	-1.19748
226407381	chr1:226407381:A:AG	0.00161751	3.9724	-1.28151
226407676	chr1:226407676:C:G	0.00362768	4.75534	-1.25675
226407946	chr1:226407946:C:G	0.00748503	5.34373	-1.12082
226408138	chr1:226408138:C:T	3.41237e-05	-1.16776	-3.05203e-10
226408203	chr1:226408203:G:A	3.26763e-05	-1.01399e-10	-1.21111
226408247	chr1:226408247:G:A	2.4002e-05	-1.51962	-3.05203e-10
226408309	chr1:226408309:TCTTA:T	4.69095e-05	-1.01399e-10	-0.849536
226408318	chr1:226408318:A:T	1.57865e-05	-0.848354	-1.09024
226408378	chr1:226408378:C:T	1.49975e-05	-0.884678	-1.1052
226408582	chr1:226408582:C:A	3.21523e-05	-1.01399e-10	-1.22727
226408688	chr1:226408688:A:G	5.78595e-05	0.324576	-0.964314
226409640	chr1:226409640:A:G	4.829e-05	0.138475	-0.959005
226409892	chr1:226409892:T:C	1.14122e-05	-1.10015	-1.16292
226410189	chr1:226410189:G:A	2.55349e-05	-1.45771	-3.05203e-10
226410613	chr1:226410613:T:C	0.00113873	3.57904	-1.23913
226410781	chr1:226410781:CAATATTTAT:C	8.2416e-05	-1.01399e-10	-0.285976
226411109	chr1:226411109:A:T	2.63183e-05	-1.42749	-3.05203e-10
226411118	chr1:226411118:G:C	4.33428e-05	-1.01399e-10	-0.928614
226411135	chr1:226411135:C:T	4.77125e-05	-1.01399e-10	-0.832561
226411673	chr1:226411673:C:T	1.07504e-05	-1.06781	-1.255
226412321	chr1:226412321:A:G	3.03705e-05	-1.01399e-10	-1.28428
226412522	chr1:226412522:C:A	3.05476e-05	-1.01399e-10	-1.27847
226412653	chr1:226412653:G:A	1.19005e-05	-1.06664	-1.15453
226412853	chr1:226412853:C:A	0.00215144	4.24029	-1.26415
226412938	chr1:226412938:T:C	6.08283e-05	0.422594	-1.01229
226413246	chr1:226413246:T:C	1.18422e-05	-1.07523	-1.15085
226413541	chr1:226413541:T:C	6.16033e-05	0.431148	-1.00819
226413700	chr1:226413700:A:G	6.17197e-05	0.420084	-0.995236
226413980	chr1:226413980:G:A	1.13473e-05	-1.0703	-1.19848
226414037	chr1:226414037:C:T	2.40337e-05	-1.5183	-3.05203e-10
226414147	chr1:226414147:T:C	3.32349e-05	-1.01399e-10	-1.19415
226414156	chr1:226414156:T:C	3.22089e-05	-1.01399e-10	-1.22551
226414173	chr1:226414173:G:A	5.9307e-05	0.383625	-0.998653
226414183	chr1:226414183:A:C	7.68999e-05	0.340524	-0.695774
226414273	chr1:226414273:G:T	7.46205e-05	0.327641	-0.712981
226414585	chr1:226414585:T:C	7.89081e-05	0.377377	-0.706848
226414809	chr1:226414809:T:C	0.00143864	3.83695	-1.26325
226414855	chr1:226414855:A:G	7.9168e-05	0.371173	-0.697356
226415220	chr1:226415220:A:G	8.43471e-05	0.451579	-0.714395
226415223	chr1:226415223:A:C	4.62903e-05	0.361894	-1.22472
226415302	chr1:226415302:T:C	8.20767e-05	0.403816	-0.693916
226415709	chr1:226415709:T:A	3.11766e-05	-1.01399e-10	-1.25809
226415934	chr1:226415934:T:C	6.25206e-05	0.17427	-0.73653
226416044	chr1:226416044:C:T	1.5404e-05	-1.05863	-0.904496
226416096	chr1:226416096:C:T	3.16228e-05	-1.01399e-10	-1.24388
226416535	chr1:226416535:CT:C	5.75132e-05	0.077774	-0.723514
226416937	chr1:226416937:A:G	5.84008e-05	0.10956	-0.739986
226417076	chr1:226417076:C:T	3.08877e-05	-1.01399e-10	-1.2674
226417192	chr1:226417192:C:T	1.40962e-05	-1.10126	-0.950585
226417323	chr1:226417323:A:G	5.9977e-05	0.11969	-0.723485
226417380	chr1:226417380:C:T	5.72818e-05	0.103057	-0.752828
226417526	chr1:226417526:T:C	5.72642e-05	0.102926	-0.753006
226417598	chr1:226417598:T:C	7.75257e-05	-1.01399e-10	-0.347145
226417672	chr1:226417672:T:C	5.57485e-05	0.0720733	-0.748977
226418064	chr1:226418064:T:C	5.61306e-05	0.0995131	-0.769588
226418395	chr1:226418395:C:T	8.11385e-05	-1.01399e-10	-0.301598
226418835	chr1:226418835:G:A	5.30975e-05	0.0220663	-0.747692
226419300	chr1:226419300:A:G	3.15571e-05	-1.01399e-10	-1.24596
226419411	chr1:226419411:C:T	3.76018e-05	-1.0707	-3.05203e-10
226419549	chr1:226419549:G:T	3.43472e-05	-1.01399e-10	-1.16123
226419635	chr1:226419635:T:C	5.08344e-05	0.0632601	-0.832443
226419684	chr1:226419684:T:C	5.16747e-05	0.0668898	-0.819677
226420073	chr1:226420073:A:G	5.12742e-05	0.237982	-0.99855
226420334	chr1:226420334:C:T	3.05931e-05	-1.01399e-10	-1.27698
226420403	chr1:226420403:C:A	3.76265e-05	-0.0131173	-1.05693
226420433	chr1:226420433:T:G	3.02232e-05	-1.01399e-10	-1.28915
226420585	chr1:226420585:TC:T	3.1572e-05	-1.01399e-10	-1.24548
226421568	chr1:226421568:C:T	8.7601e-05	-1.01399e-10	-0.224963
226421638	chr1:226421638:A:C	0.000554001	2.57441	-0.954998
226421735	chr1:226421735:C:T	9.7923e-06	-1.13083	-1.28533
226422763	chr1:226422763:A:G	1.94173e-05	-0.783706	-0.947882
226422811	chr1:226422811:C:G	0.00123211	3.54446	-1.12573
226422937	chr1:226422937:G:A	1.84765e-05	-0.916535	-0.864718
226423050	chr1:226423050:T:G	1.78365e-05	-0.927454	-0.889057
226423058	chr1:226423058:A:G	1.8324e-05	-0.90773	-0.881814
226423303	chr1:226423303:A:C	1.85011e-05	-0.900813	-0.879109
226423662	chr1:226423662:C:T	0.000847965	3.31577	-1.27069
226423670	chr1:226423670:C:A	3.72835e-05	-1.01399e-10	-1.07921
226423781	chr1:226423781:C:G	5.86115e-05	-0.240752	-0.386072
226423934	chr1:226423934:G:A	5.99399e-05	-0.238718	-0.365695
226423938	chr1:226423938:G:A	6.71594e-05	-0.18005	-0.310637
226424115	chr1:226424115:T:A	5.87692e-05	-0.248313	-0.375824
226424200	chr1:226424200:A:G	5.58871e-05	-0.244956	-0.429465
226424301	chr1:226424301:G:A	5.43964e-05	-1.01399e-10	-0.701458
226424322	chr1:226424322:G:A	7.19205e-05	-0.27081	-0.151384
226424585	chr1:226424585:C:T	1.11161e-05	-1.00972	-1.27964
226424598	chr1:226424598:T:C	4.38913e-05	-0.916039	-3.05203e-10
226424659	chr1:226424659:C:T	4.18879e-05	-1.01399e-10	-0.962758
226424696	chr1:226424696:T:A	5.06379e-05	-0.20677	-0.566285
226425248	chr1:226425248:A:G	0.000220999	1.7729	-1.0725
226425291	chr1:226425291:A:G	5.26412e-05	-1.01399e-10	-0.734257
226425467	chr1:226425467:C:T	3.11251e-05	-1.01399e-10	-1.25974
226425526	chr1:226425526:C:T	0.00117033	-1.01399e-10	2.36729
226425532	chr1:226425532:T:C	3.33484e-05	0.085593	-1.27634
226425586	chr1:226425586:A:G	2.76272e-05	-0.0902694	-1.28869
226425791	chr1:226425791:T:C	0.000704752	-0.936796	2.79689
226426072	chr1:226426072:T:C	4.2859e-05	-1.01399e-10	-0.93984
226426371	chr1:226426371:C:T	4.36129e-05	0.364903	-1.28731
226426584	chr1:226426584:C:T	3.96758e-05	-1.01399e-10	-1.01701
226426841	chr1:226426841:C:T	4.07118e-05	-0.991238	-3.05203e-10
226427090	chr1:226427090:C:T	3.09686e-05	-1.01399e-10	-1.26478
226427216	chr1:226427216:A:T	4.70403e-05	0.426305	-1.27306
226427356	chr1:226427356:T:G	3.26875e-05	-1.01399e-10	-1.21076
226427389	chr1:226427389:C:T	3.02142e-05	-1.01399e-10	-1.28944
226427620	chr1:226427620:C:T	4.31255e-05	-1.01399e-10	-0.933642
226427738	chr1:226427738:G:A	4.94551e-05	-1.01399e-10	-0.796691
226428037	chr1:226428037:C:T	4.42398e-05	-1.01399e-10	-0.90813
226428063	chr1:226428063:A:G	3.23706e-05	-1.01399e-10	-1.2205
226428497	chr1:226428497:C:T	5.09136e-05	-1.01399e-10	-0.767625
226429170	chr1:226429170:C:T	3.66106e-05	-1.01399e-10	-1.09742
226429190	chr1:226429190:G:A	3.50383e-05	-1.01399e-10	-1.14131
226429572	chr1:226429572:C:T	2.44731e-05	-1.50018	-3.05203e-10
226429768	chr1:226429768:T:C	4.79254e-05	0.0695045	-0.897614
226429810	chr1:226429810:C:T	0.000164786	-1.01399e-10	0.406894
226429890	chr1:226429890:C:T	4.13683e-05	-1.01399e-10	-0.975241
226430681	chr1:226430681:A:C	1.36226e-05	-1.36537	-0.720656
226430689	chr1:226430689:G:A	0.000155683	-1.01399e-10	0.350067
226431456	chr1:226431456:CA:C	4.77677e-05	0.00528696	-0.836692
226431504	chr1:226431504:G:A	3.7572e-05	-1.01399e-10	-1.0715
226431526	chr1:226431526:A:T	4.70035e-05	0.0158957	-0.863428
226432166	chr1:226432166:G:A	2.66957e-05	-0.932212	-0.481043
226432583	chr1:226432583:G:T	3.05825e-05	-1.01399e-10	-1.27733
226433711	chr1:226433711:A:C	2.84518e-05	-1.34954	-3.05203e-10
226434077	chr1:226434077:C:T	1.47056e-05	-0.842637	-1.16689
226434520	chr1:226434520:A:G	8.63901e-06	-1.48814	-1.05332
226434760	chr1:226434760:A:G	3.20395e-05	-0.183	-1.04779
226434830	chr1:226434830:C:T	5.60534e-05	-1.01399e-10	-0.67145
226434934	chr1:226434934:T:C	3.24219e-05	-1.01399e-10	-1.21892
226435150	chr1:226435150:G:A	7.69316e-05	-1.29547	0.940631
226435542	chr1:226435542:A:G	0.000190708	0.55299	-3.05203e-10
226436043	chr1:226436043:G:A	3.18405e-05	-1.01399e-10	-1.23702
226436065	chr1:226436065:T:C	0.000240925	-1.5076	2.29433
226436250	chr1:226436250:C:T	3.06624e-05	-1.01399e-10	-1.27472
226436425	chr1:226436425:T:C	7.93326e-05	-1.01399e-10	-0.324106
226436534	chr1:226436534:A:G	7.51395e-06	-1.51454	-1.16645
226437209	chr1:226437209:G:A	7.44096e-06	-1.493	-1.19776
226438190	chr1:226438190:T:C	1.39683e-05	-1.25502	-0.805944
226438373	chr1:226438373:T:C	0.000145906	-1.48128	1.76649
226438576	chr1:226438576:A:G	0.000141015	-1.48401	1.73512
226438873	chr1:226438873:C:T	9.25277e-05	-1.48153	1.31128
226439216	chr1:226439216:C:A	3.02141e-05	-1.01399e-10	-1.28945
226439362	chr1:226439362:C:T	4.48047e-05	-1.01399e-10	-0.895443
226439373	chr1:226439373:A:G	9.18747e-05	-1.50713	1.3298
226439515	chr1:226439515:CTT:C	3.36513e-05	-1.01399e-10	-1.1817
226440003	chr1:226440003:T:C	0.000131518	-1.50051	1.6819
226440324	chr1:226440324:G:A	2.40309e-05	-1.51842	-3.05203e-10
226440597	chr1:226440597:G:A	3.78513e-05	-0.479235	-0.584855
226440773	chr1:226440773:G:A	0.0001237	-1.50314	1.62325
226440819	chr1:226440819:T:C	0.000121756	-1.50771	1.61197
226440975	chr1:226440975:T:C	3.02399e-05	-1.01399e-10	-1.28859
226440992	chr1:226440992:T:G	2.74817e-05	-1.46574	0.081504
226441521	chr1:226441521:C:T	2.73157e-05	-1.39029	-3.05203e-10
226441547	chr1:226441547:G:A	6.39955e-05	-0.538943	-3.05203e-10
226441803	chr1:226441803:T:C	6.80626e-05	-1.48838	1.01105
226441955	chr1:226441955:A:G	2.88342e-05	-1.46894	0.132753
226442213	chr1:226442213:G:A	0.000122599	-1.50697	1.61814
226442433	chr1:226442433:C:T	0.000134841	-1.47087	1.67721
226443115	chr1:226443115:C:T	0.000123481	-1.49887	1.6172
226443172	chr1:226443172:G:A	2.11822e-05	-0.846698	-0.797896
226443571	chr1:226443571:C:T	0.000155378	-1.50289	1.85099
226443753	chr1:226443753:T:C	0.000130841	-1.50623	1.68245
226443824	chr1:226443824:G:A	3.64724e-05	-1.01399e-10	-1.1012
226444188	chr1:226444188:T:G	0.000126885	0.145528	-3.05203e-10
226444267	chr1:226444267:C:T	0.000146298	-1.5037	1.79159
226444298	chr1:226444298:A:G	3.63964e-05	-1.01399e-10	-1.10329
226444611	chr1:226444611:CT:C	3.12523e-05	-1.46984	0.214174
226444873	chr1:226444873:T:C	4.73703e-05	-1.01399e-10	-0.839761
226444992	chr1:226444992:A:G	5.85674e-05	-1.01399e-10	-0.627577
226445371	chr1:226445371:A:G	0.000250158	-1.51076	2.33509
226445376	chr1:226445376:C:A	2.14352e-05	-1.464	-0.168714
226445501	chr1:226445501:A:C	0.000249223	-1.51377	2.33436
226445609	chr1:226445609:T:C	3.97888e-05	-1.01399e-10	-1.01417
226445736	chr1:226445736:G:A	3.0322e-05	-1.01399e-10	-1.28588
226445781	chr1:226445781:G:A	4.24003e-05	-0.950599	-3.05203e-10
226445825	chr1:226445825:A:G	0.000263195	-1.50865	2.38379
226446067	chr1:226446067:G:A	7.2272e-05	-1.01399e-10	-0.417319
226446323	chr1:226446323:A:G	4.05652e-05	-1.51202	0.51718
226446413	chr1:226446413:C:T	8.83196e-05	-1.01399e-10	-0.216794
226446518	chr1:226446518:T:G	0.000296258	-1.52252	2.516
226447572	chr1:226447572:T:C	0.000309107	-1.52242	2.55836
226447577	chr1:226447577:C:T	2.72481e-05	-1.39277	-3.05203e-10
226447628	chr1:226447628:C:T	4.47847e-05	-1.50858	0.612688
226447648	chr1:226447648:C:T	6.06839e-05	-1.01399e-10	-0.592077
226447790	chr1:226447790:C:A	0.000249657	-1.52242	2.34475
226447857	chr1:226447857:C:G	0.000279865	-1.52195	2.45851
226447871	chr1:226447871:A:G	0.000256781	-1.52234	2.37281
226448152	chr1:226448152:C:T	0.000265079	-1.52246	2.40473
226448153	chr1:226448153:A:G	0.000274449	-1.52251	2.43952
226448190	chr1:226448190:G:A	0.000280233	-1.52251	2.46038
226448206	chr1:226448206:C:T	0.000277099	-1.52218	2.4488
226448359	chr1:226448359:G:T	0.000225875	-1.5225	2.24473
226448443	chr1:226448443:A:G	3.80465e-05	-1.01399e-10	-1.05895
226448554	chr1:226448554:A:G	3.04608e-05	-1.01399e-10	-1.28131
226448712	chr1:226448712:C:T	3.19943e-05	-1.01399e-10	-1.2322
226448892	chr1:226448892:C:T	2.58607e-05	-1.37874	-0.0662927
226448924	chr1:226448924:T:A	0.000252353	-1.52237	2.35545
226449038	chr1:226449038:T:A	4.66217e-05	-1.01399e-10	-0.855689
226449306	chr1:226449306:A:G	0.000289519	-1.52232	2.49278
226449394	chr1:226449394:G:A	2.64557e-05	-1.2211	-0.201184
226449499	chr1:226449499:A:G	0.000259691	-1.52237	2.38411
226449625	chr1:226449625:C:A	0.000289026	-1.52248	2.49124
226449684	chr1:226449684:G:A	0.000282351	-1.52207	2.46746
226449852	chr1:226449852:C:A	2.63838e-05	-1.17921	-0.245793
226449870	chr1:226449870:T:G	3.25902e-05	-1.45918	0.245438
226449899	chr1:226449899:A:G	0.000281125	-1.52251	2.46355
226450079	chr1:226450079:C:T	0.000270289	-1.52249	2.42423
226450088	chr1:226450088:G:A	0.000260921	-1.5225	2.38896
226450392	chr1:226450392:A:C	3.70082e-05	-0.0897712	-0.996846
226450418	chr1:226450418:G:A	2.89473e-05	-1.3664	0.0341249
226450488	chr1:226450488:G:A	2.80241e-05	-0.410747	-0.953941
226450702	chr1:226450702:G:A	4.83116e-05	-1.01399e-10	-0.820084
226450750	chr1:226450750:T:G	0.000255249	-1.52251	2.367
226451048	chr1:226451048:C:T	4.89731e-05	-1.01399e-10	-0.806483
226451089	chr1:226451089:T:C	0.000346013	-1.52138	2.6701
226451253	chr1:226451253:C:T	0.000407081	-1.52252	2.83378
226451310	chr1:226451310:T:G	0.000202747	-1.52245	2.13665
226451322	chr1:226451322:A:T	0.000407324	-1.52222	2.83407
226451361	chr1:226451361:G:A	3.04767e-05	-0.153998	-1.12679
226451439	chr1:226451439:G:A	6.17787e-05	-1.01399e-10	-0.574196
226451524	chr1:226451524:C:A	3.41389e-05	-1.35282	0.185501
226451525	chr1:226451525:C:T	6.32896e-05	-1.01399e-10	-0.550035
226451846	chr1:226451846:C:T	5.65063e-05	-1.01399e-10	-0.663402
226451945	chr1:226451945:C:T	0.000374867	-1.52114	2.74995
226452363	chr1:226452363:A:C	5.64288e-05	-0.794619	0.129844
226452462	chr1:226452462:T:C	5.69023e-05	-0.819486	0.163066
226452467	chr1:226452467:C:T	0.000333903	-0.855786	1.96888
226452540	chr1:226452540:G:A	6.52568e-05	-0.791405	0.27198
226452976	chr1:226452976:T:C	5.6833e-05	-0.867322	0.209685
226453726	chr1:226453726:T:C	7.66056e-05	-1.01399e-10	-0.359085
226453963	chr1:226453963:G:T	3.99579e-05	-1.01399e-10	-1.00993
226454033	chr1:226454033:T:C	3.06111e-05	-1.01399e-10	-1.27639
226454245	chr1:226454245:C:A	3.21226e-05	-1.01399e-10	-1.2282
226454265	chr1:226454265:G:A	3.99095e-05	-1.01399e-10	-1.01114
226454381	chr1:226454381:C:G	2.90451e-05	-1.32891	-3.05203e-10
226454998	chr1:226454998:T:G	3.26798e-05	-1.01399e-10	-1.211
226455126	chr1:226455126:T:C	3.05134e-05	-1.01399e-10	-1.27959
226455134	chr1:226455134:A:G	9.79474e-06	-1.30352	-1.11239
226455418	chr1:226455418:T:C	4.12004e-05	-1.01399e-10	-0.979308
226455744	chr1:226455744:C:T	2.94619e-05	-1.31466	-3.05203e-10
226455903	chr1:226455903:T:C	4.35618e-05	-1.01399e-10	-0.923574
226456046	chr1:226456046:G:A	4.15933e-05	-0.969816	-3.05203e-10
226456337	chr1:226456337:A:C	3.12818e-05	-1.01399e-10	-1.25472
226456422	chr1:226456422:C:T	3.22986e-05	-1.01399e-10	-1.22273
226456482	chr1:226456482:G:A	3.12892e-05	-1.01399e-10	-1.25448
226457644	chr1:226457644:TC:T	0.000181416	-0.515061	1.0181
226457688	chr1:226457688:C:T	3.78941e-05	-1.01399e-10	-1.06296
226457819	chr1:226457819:G:A	3.09878e-05	-1.01399e-10	-1.26416
226458500	chr1:226458500:G:C	3.15921e-05	-1.01399e-10	-1.24485
226458960	chr1:226458960:A:G	6.17627e-05	-1.01399e-10	-0.574455
226459240	chr1:226459240:T:C	3.61297e-05	-1.01399e-10	-1.11064
226460105	chr1:226460105:G:A	3.15974e-05	-1.01399e-10	-1.24468
226460766	chr1:226460766:T:C	3.4652e-05	-1.01399e-10	-1.1524
226460962	chr1:226460962:G:A	1.51928e-05	-0.693499	-1.28344
226461458	chr1:226461458:A:G	3.32261e-05	-1.01399e-10	-1.19442
226461770	chr1:226461770:AG:A	3.036e-05	-1.01399e-10	-1.28463
226462072	chr1:226462072:C:T	3.65712e-05	-1.01399e-10	-1.09849
226462136	chr1:226462136:G:A	2.3843e-05	-0.445285	-1.08098
226462697	chr1:226462697:A:C	3.22452e-05	-1.01399e-10	-1.22439
226462880	chr1:226462880:T:C	1.42148e-05	-0.945857	-1.09762
226463287	chr1:226463287:C:T	4.22708e-05	-1.01399e-10	-0.953659
226463311	chr1:226463311:T:C	2.76686e-05	-0.365237	-1.01222
226463539	chr1:226463539:G:A	3.13522e-05	-1.01399e-10	-1.25247
226464067	chr1:226464067:C:G	2.7336e-05	-1.38955	-3.05203e-10
226464189	chr1:226464189:G:T	3.22035e-05	-1.01399e-10	-1.22568
226464190	chr1:226464190:T:C	8.64417e-05	-1.01399e-10	-0.238285
226464207	chr1:226464207:G:A	2.39678e-05	-1.52104	-3.05203e-10
226464325	chr1:226464325:G:T	3.22019e-05	-1.01399e-10	-1.22573
226464600	chr1:226464600:T:C	6.26154e-05	-1.01399e-10	-0.560744
226464890	chr1:226464890:C:T	6.98806e-06	-1.51518	-1.23837
226464992	chr1:226464992:G:A	3.17217e-05	-1.01399e-10	-1.24075
226465367	chr1:226465367:C:T	3.2423e-05	-1.01399e-10	-1.21889
226465376	chr1:226465376:G:A	8.65756e-05	-1.01399e-10	-0.236737
226466019	chr1:226466019:C:T	3.06971e-05	-1.01399e-10	-1.27359
226466397	chr1:226466397:A:G	3.26631e-05	-1.01399e-10	-1.21151
226466958	chr1:226466958:G:A	4.85567e-05	-0.815024	-3.05203e-10
226467094	chr1:226467094:A:G	4.03946e-05	-1.01399e-10	-0.999059
226467310	chr1:226467310:A:G	1.8996e-05	-1.43784	-0.315686
226467349	chr1:226467349:T:A	3.22504e-05	-1.01399e-10	-1.22423
226467413	chr1:226467413:G:A	2.13893e-05	-1.41997	-0.214895
226468056	chr1:226468056:G:A	6.56585e-05	-1.01399e-10	-0.513288
226468281	chr1:226468281:A:G	6.32879e-05	-1.01399e-10	-0.550062
226468720	chr1:226468720:C:A	7.15924e-05	-1.01399e-10	-0.426767
226469279	chr1:226469279:G:A	3.26264e-05	-1.01399e-10	-1.21263
226469396	chr1:226469396:T:G	0.000101868	-0.0740753	-3.05203e-10
226469779	chr1:226469779:T:C	6.43381e-05	-1.01399e-10	-0.533603
226470174	chr1:226470174:AAC:A	5.85414e-05	-1.01399e-10	-0.628021
226470343	chr1:226470343:C:T	6.62545e-05	-1.01399e-10	-0.504252
226471338	chr1:226471338:A:G	3.92235e-05	-1.01399e-10	-1.02848
226471466	chr1:226471466:TAG:T	3.86061e-05	-1.01399e-10	-1.04435
226471648	chr1:226471648:A:G	5.16163e-05	-0.753918	-3.05203e-10
226471655	chr1:226471655:G:A	2.42142e-05	-1.51082	-3.05203e-10
226471706	chr1:226471706:G:A	0.000857583	2.05636	-3.05203e-10
226471724	chr1:226471724:C:T	8.19902e-05	-1.01399e-10	-0.291156
226471819	chr1:226471819:G:A	2.61679e-05	-1.43322	-3.05203e-10
226472075	chr1:226472075:T:A	8.84068e-05	-1.01399e-10	-0.215806
226472100	chr1:226472100:C:G	3.43685e-05	-1.50702	0.346405
226472160	chr1:226472160:C:T	8.84415e-05	-1.01399e-10	-0.215413
226472223	chr1:226472223:C:T	0.000108981	-0.00657908	-3.05203e-10
226472224	chr1:226472224:C:T	8.482e-06	-1.4136	-1.14621
226472445	chr1:226472445:T:A	6.01029e-05	-1.01399e-10	-0.601698
226472979	chr1:226472979:G:A	7.75919e-05	-1.01399e-10	-0.346292
226473678	chr1:226473678:T:C	8.01308e-06	-1.40358	-1.2131
226474252	chr1:226474252:C:T	7.5105e-05	-1.01399e-10	-0.378868
226474728	chr1:226474728:C:T	4.11892e-05	-1.01399e-10	-0.979578
226475098	chr1:226475098:G:A	1.01938e-05	-1.10431	-1.27167
226475390	chr1:226475390:A:G	3.7819e-05	-1.01399e-10	-1.06494
226476193	chr1:226476193:T:G	1.212e-05	-1.44384	-0.75906
226477041	chr1:226477041:A:G	1.39075e-05	-1.02419	-1.04113
226477059	chr1:226477059:T:C	5.69266e-05	-1.01399e-10	-0.655993
226477233	chr1:226477233:G:A	9.56443e-05	-1.01399e-10	-0.137119
226477256	chr1:226477256:G:T	6.37541e-05	-1.01399e-10	-0.542721
226477583	chr1:226477583:G:A	1.33837e-05	-1.06271	-1.04101
226477715	chr1:226477715:G:A	8.77361e-05	-1.01399e-10	-0.223422
226477881	chr1:226477881:C:T	4.06784e-05	-1.51706	0.525002
226478432	chr1:226478432:A:G	1.73262e-05	-1.0049	-0.840633
226478546	chr1:226478546:C:G	1.37638e-05	-0.857556	-1.21816
226478597	chr1:226478597:G:A	2.50878e-05	-1.47537	-3.05203e-10
226479061	chr1:226479061:C:T	2.92335e-05	-0.623125	-0.699314
226479210	chr1:226479210:T:G	2.8759e-05	-1.50839	0.169586
226479277	chr1:226479277:C:T	5.342e-05	-1.01399e-10	-0.71957
226479317	chr1:226479317:C:T	3.59488e-05	-0.651996	-0.463665
226479572	chr1:226479572:C:T	3.74149e-05	-1.4981	0.422414
226479800	chr1:226479800:G:A	4.95766e-05	-1.01399e-10	-0.794236
226480563	chr1:226480563:T:G	0.000162894	-1.47098	1.86633
226480645	chr1:226480645:C:A	5.77738e-05	0.632319	-1.27354
226480767	chr1:226480767:T:G	5.0423e-05	-1.01399e-10	-0.777309
226480837	chr1:226480837:C:T	3.86182e-05	-1.01399e-10	-1.04403
226481522	chr1:226481522:G:A	1.59177e-05	-1.01795	-0.912375
226482109	chr1:226482109:G:A	2.19426e-05	-1.50377	-0.105556
226482341	chr1:226482341:G:T	3.66325e-05	-1.01399e-10	-1.09682
226483298	chr1:226483298:C:T	1.36055e-05	-1.34037	-0.746916
226483368	chr1:226483368:C:T	3.76455e-05	-1.01399e-10	-1.06954
226484205	chr1:226484205:T:C	1.36686e-05	-1.49989	-0.58276
226484322	chr1:226484322:G:A	0.000109335	-0.00333687	-3.05203e-10
226484538	chr1:226484538:G:C	3.17675e-05	-0.65625	-0.583062
226484644	chr1:226484644:TG:T	3.77669e-05	-1.01399e-10	-1.06632
226484670	chr1:226484670:G:C	1.24858e-05	-1.5039	-0.669263
226485324	chr1:226485324:G:A	5.49393e-05	-1.51998	0.828459
226485941	chr1:226485941:C:T	9.80026e-05	-0.112761	-3.05203e-10
226486031	chr1:226486031:T:C	3.8069e-05	-1.01399e-10	-1.05835
226486834	chr1:226486834:C:T	2.72177e-05	-1.39344	-0.000445817
226487024	chr1:226487024:CTCTAT:C	1.05189e-05	-1.12183	-1.22274
226487071	chr1:226487071:G:A	3.02299e-05	-1.01399e-10	-1.28892
226487244	chr1:226487244:T:A	2.45984e-05	-0.388995	-1.10608
226487466	chr1:226487466:A:G	1.07975e-05	-1.05269	-1.26575
226487565	chr1:226487565:G:A	6.61899e-06	-1.51878	-1.28903
226487622	chr1:226487622:G:A	0.000301635	-1.49144	2.5029
226487806	chr1:226487806:T:G	3.79178e-05	-1.01399e-10	-1.06234
226488598	chr1:226488598:T:C	6.85811e-06	-1.50605	-1.26628
226488956	chr1:226488956:C:T	6.75794e-06	-1.50365	-1.28339
226489035	chr1:226489035:G:A	1.25054e-05	-0.931782	-1.23981
226489066	chr1:226489066:C:T	0.000141608	-1.01399e-10	0.255309
226489093	chr1:226489093:C:T	5.93622e-05	-0.984734	0.370637
226489102	chr1:226489102:A:T	3.37098e-05	-1.01399e-10	-1.17997
226489236	chr1:226489236:C:G	3.04675e-05	-1.01399e-10	-1.2811
226489713	chr1:226489713:C:A	3.25336e-05	-1.01399e-10	-1.21548
226489917	chr1:226489917:A:T	5.68146e-05	-0.814735	0.156773
226490117	chr1:226490117:G:A	5.05354e-05	-1.05648	0.281401
226490431	chr1:226490431:G:A	3.56843e-05	-1.01399e-10	-1.12304
226490468	chr1:226490468:G:A	9.90337e-06	-1.50149	-0.903393
226490683	chr1:226490683:C:T	1.09277e-05	-1.28507	-1.02138
226490767	chr1:226490767:G:A	1.00047e-05	-1.50827	-0.886438
226490862	chr1:226490862:C:T	1.26677e-05	-1.49218	-0.666521
226491036	chr1:226491036:C:T	3.53067e-05	-1.01399e-10	-1.13368
226491141	chr1:226491141:G:A	3.07984e-05	-1.01399e-10	-1.27029
226492211	chr1:226492211:T:G	0.000102524	-1.01399e-10	-0.0676584
226492237	chr1:226492237:A:T	6.77586e-05	-0.481803	-3.05203e-10
226492296	chr1:226492296:C:T	9.42828e-06	-1.16484	-1.2892
226492302	chr1:226492302:T:C	9.63774e-06	-1.14265	-1.28942
226492776	chr1:226492776:C:T	1.21219e-05	-1.34147	-0.861269
226493254	chr1:226493254:C:G	3.27235e-05	-1.01399e-10	-1.20966
226494126	chr1:226494126:A:G	7.23686e-06	-1.4319	-1.28666
226494347	chr1:226494347:T:C	0.000549658	-1.01399e-10	1.61154
226494471	chr1:226494471:A:G	3.10483e-05	-1.01399e-10	-1.26221
226494595	chr1:226494595:C:G	5.12636e-05	-1.52096	0.760181
226495440	chr1:226495440:G:A	5.02065e-05	-1.01399e-10	-0.781611
226495550	chr1:226495550:T:C	1.18779e-05	-1.04944	-1.17363
226495809	chr1:226495809:G:C	3.03743e-05	-1.01399e-10	-1.28416
226496356	chr1:226496356:C:T	3.58363e-05	-1.01399e-10	-1.1188
226496533	chr1:226496533:A:G	3.12776e-05	-1.01399e-10	-1.25485
226496721	chr1:226496721:C:T	3.23729e-05	0.068037	-1.28847
226497642	chr1:226497642:C:T	0.000288059	0.14332	0.822089
226497680	chr1:226497680:G:A	3.04251e-05	-1.01399e-10	-1.28249
226497762	chr1:226497762:G:A	5.9751e-05	-1.01399e-10	-0.607569
226498062	chr1:226498062:A:G	3.21141e-05	-1.01399e-10	-1.22846
226498114	chr1:226498114:C:T	0.000369712	-1.01399e-10	1.21497
226498397	chr1:226498397:C:A	3.08086e-05	-1.01399e-10	-1.26996
226499124	chr1:226499124:G:A	3.09993e-05	-1.01399e-10	-1.26379
226499227	chr1:226499227:G:A	3.05365e-05	-1.01399e-10	-1.27883
226499410	chr1:226499410:AGGCCCC:A	3.04275e-05	-1.01399e-10	-1.28241
226499547	chr1:226499547:C:T	3.0695e-05	-1.01399e-10	-1.27366
226499620	chr1:226499620:A:C	3.22434e-05	-1.01399e-10	-1.22444
226499868	chr1:226499868:T:C	3.24885e-05	-1.01399e-10	-1.21687
226500336	chr1:226500336:T:C	7.16966e-05	-0.425313	-3.05203e-10
226500381	chr1:226500381:G:A	3.59172e-05	-1.01399e-10	-1.11654
226500652	chr1:226500652:A:C	0.000103072	-1.50756	1.44523
226500762	chr1:226500762:G:T	3.09438e-05	-1.01399e-10	-1.26558
226501053	chr1:226501053:T:A	3.17235e-05	-1.01399e-10	-1.2407
226501203	chr1:226501203:T:C	3.23055e-05	-1.01399e-10	-1.22252
226501249	chr1:226501249:C:A	2.02614e-05	-0.430894	-1.25815
226501543	chr1:226501543:C:T	0.000369208	-1.01399e-10	1.21361
226502243	chr1:226502243:G:A	1.44834e-05	-1.36511	-0.659641
226502912	chr1:226502912:A:G	7.35362e-05	-1.5106	1.11062
226503005	chr1:226503005:A:G	7.24483e-05	-1.51107	1.09619
226503394	chr1:226503394:A:T	7.27245e-05	-1.51021	1.09913
226503535	chr1:226503535:G:A	3.12998e-05	-1.01399e-10	-1.25414
226503584	chr1:226503584:C:T	3.16586e-05	-1.01399e-10	-1.24275
226504088	chr1:226504088:A:G	3.74905e-05	-1.01399e-10	-1.07367
226504190	chr1:226504190:T:C	3.54334e-05	-1.1301	-3.05203e-10
226504313	chr1:226504313:C:T	3.03576e-05	-1.01399e-10	-1.28471
226504672	chr1:226504672:G:T	0.000151508	0.0129373	0.309943
226505147	chr1:226505147:G:A	8.30133e-05	-0.676969	0.398214
226505234	chr1:226505234:A:G	3.49031e-05	-1.01399e-10	-1.14518
226505841	chr1:226505841:T:C	1.73264e-05	-1.48985	-0.355677
226506055	chr1:226506055:T:C	7.04663e-06	-1.50767	-1.23754
226506549	chr1:226506549:T:A	7.11736e-06	-1.45106	-1.28416
226506921	chr1:226506921:A:G	2.63427e-05	-0.141849	-1.28472
226507034	chr1:226507034:A:G	3.18578e-05	-1.01399e-10	-1.23647
226507038	chr1:226507038:T:C	8.65748e-05	-1.51512	1.27838
226507148	chr1:226507148:A:G	7.64223e-06	-1.49303	-1.17104
226508395	chr1:226508395:C:T	0.000282124	-1.01399e-10	0.94459
226508531	chr1:226508531:T:A	3.64444e-05	-1.01399e-10	-1.10197
226508745	chr1:226508745:T:C	4.3511e-05	-1.48643	0.56169
226508750	chr1:226508750:T:C	3.25777e-05	-1.01399e-10	-1.21413
226508755	chr1:226508755:A:G	3.21411e-05	-1.01399e-10	-1.22762
226508761	chr1:226508761:C:T	9.95659e-06	-1.35158	-1.04794
226508764	chr1:226508764:A:G	3.02461e-05	-1.01399e-10	-1.28839
226509509	chr1:226509509:T:C	2.923e-05	-0.0523383	-1.27022
226509725	chr1:226509725:G:A	3.05137e-05	-1.01399e-10	-1.27958
226509760	chr1:226509760:A:G	7.44238e-06	-1.41865	-1.27191
226509828	chr1:226509828:C:G	1.62189e-05	-0.624735	-1.28684
226510254	chr1:226510254:C:T	1.03525e-05	-1.48126	-0.879266
226510588	chr1:226510588:T:C	5.90171e-05	-1.01399e-10	-0.619929
226510859	chr1:226510859:A:G	7.25123e-06	-1.48239	-1.2342
226511479	chr1:226511479:T:C	3.77305e-05	-1.01399e-10	-1.06729
226511984	chr1:226511984:G:A	2.61523e-05	-0.150022	-1.2838
226512068	chr1:226512068:C:T	3.2678e-05	-1.21105	-3.05203e-10
226512109	chr1:226512109:T:C	3.08159e-05	-1.01399e-10	-1.26972
226512136	chr1:226512136:C:T	2.68348e-05	-1.40805	-3.05203e-10
226512228	chr1:226512228:G:A	3.1756e-05	-1.01399e-10	-1.23967
226512699	chr1:226512699:T:G	3.16405e-05	-1.24332	-3.05203e-10
226512993	chr1:226512993:C:T	3.11492e-05	-1.01399e-10	-1.25897
226514295	chr1:226514295:A:G	8.87146e-06	-1.25715	-1.25777
226514297	chr1:226514297:C:T	3.4822e-05	-1.01399e-10	-1.14751
226515201	chr1:226515201:A:G	3.78186e-05	-1.06495	-3.05203e-10
226515224	chr1:226515224:C:A	3.48333e-05	-1.01399e-10	-1.14718
226515389	chr1:226515389:T:A	3.14898e-05	-1.01399e-10	-1.24809
226515414	chr1:226515414:G:T	7.12046e-05	-1.01399e-10	-0.432198
226515506	chr1:226515506:A:G	1.35345e-05	-0.808423	-1.28409
226515654	chr1:226515654:C:G	3.07324e-05	-1.01399e-10	-1.27244
226515766	chr1:226515766:C:T	9.34077e-06	-1.19658	-1.26679
226516024	chr1:226516024:G:C	1.83771e-05	-1.51899	-0.267663
226516151	chr1:226516151:C:T	3.5212e-05	-1.13637	-3.05203e-10
226516841	chr1:226516841:T:C	1.36416e-05	-1.51928	-0.565351
226516923	chr1:226516923:T:C	2.3204e-05	-0.435208	-1.11822
226517124	chr1:226517124:C:T	9.13593e-05	-0.680821	0.497865
226517671	chr1:226517671:A:G	1.69286e-05	-0.590803	-1.27795
226517771	chr1:226517771:C:A	3.39738e-05	-1.01399e-10	-1.17217
226517927	chr1:226517927:T:G	3.02142e-05	-1.01399e-10	-1.28944
226517931	chr1:226517931:C:T	9.48747e-06	-1.36592	-1.08186
226517989	chr1:226517989:A:G	1.60062e-05	-0.822316	-1.10246
226518343	chr1:226518343:G:A	0.000231443	0.74658	-3.05203e-10
226518546	chr1:226518546:G:A	3.03307e-05	-1.01399e-10	-1.2856
226518673	chr1:226518673:A:C	5.68897e-05	-1.01399e-10	-0.656641
226519495	chr1:226519495:C:T	7.09581e-06	-1.49709	-1.24116
226520086	chr1:226520086:T:C	3.62988e-05	-1.01399e-10	-1.10597
226520544	chr1:226520544:T:C	7.29575e-06	-1.42422	-1.28624
226520601	chr1:226520601:T:G	6.68228e-06	-1.51312	-1.28518
226520688	chr1:226520688:C:T	7.48744e-06	-1.40519	-1.27933
226520697	chr1:226520697:G:A	6.85228e-06	-1.50787	-1.2653
226520803	chr1:226520803:T:C	3.11711e-05	-1.01399e-10	-1.25826
226520867	chr1:226520867:G:T	3.0217e-05	-1.01399e-10	-1.28935
226520989	chr1:226520989:A:G	7.25863e-06	-1.49991	-1.21566
226521230	chr1:226521230:C:T	3.38782e-05	-1.01399e-10	-1.17498
226521310	chr1:226521310:C:T	7.22035e-06	-1.44021	-1.28064
226521989	chr1:226521989:C:T	5.47016e-05	-1.01399e-10	-0.695861
226522172	chr1:226522172:G:A	7.21107e-06	-1.48737	-1.23476
226522194	chr1:226522194:G:A	6.87571e-06	-1.48338	-1.28638
226522223	chr1:226522223:T:C	7.19382e-06	-1.44422	-1.28032
226522339	chr1:226522339:G:A	2.68366e-05	-1.40799	-3.05203e-10
226522527	chr1:226522527:GGGGT:G	5.6656e-05	-1.01399e-10	-0.660758
226522764	chr1:226522764:T:C	5.56703e-05	-1.01399e-10	-0.678308
226523169	chr1:226523169:A:G	1.00673e-05	-1.51828	-0.870182
226523456	chr1:226523456:C:T	7.7525e-06	-1.51798	-1.13176
226524126	chr1:226524126:G:A	3.35318e-05	-1.01399e-10	-1.18526
226526272	chr1:226526272:A:C	3.32556e-05	-1.01399e-10	-1.19353
226526503	chr1:226526503:A:G	1.71713e-05	-0.572047	-1.28247
226526708	chr1:226526708:C:T	5.04136e-05	-1.01399e-10	-0.777494
226526865	chr1:226526865:A:G	2.48865e-05	-1.48343	-3.05203e-10
226526893	chr1:226526893:G:C	3.35891e-05	-1.01399e-10	-1.18355
226526902	chr1:226526902:T:C	4.40884e-05	-0.911558	-3.05203e-10
226527316	chr1:226527316:A:C	4.22683e-05	-1.01399e-10	-0.953718
226527447	chr1:226527447:TGC:T	1.63725e-05	-1.40436	-0.497789
226527663	chr1:226527663:A:G	8.70484e-06	-1.25735	-1.27653
226528047	chr1:226528047:C:T	3.09227e-05	-0.957802	-0.308463
226528247	chr1:226528247:T:G	7.63689e-06	-1.41343	-1.25133
226528509	chr1:226528509:T:C	4.38804e-05	-1.01399e-10	-0.916288
226528669	chr1:226528669:C:T	3.54215e-05	-1.01399e-10	-1.13044
226528778	chr1:226528778:C:T	8.31723e-06	-1.30676	-1.27267
226528908	chr1:226528908:G:A	3.58348e-05	-1.01399e-10	-1.11884
226529597	chr1:226529597:C:T	3.04123e-05	-1.01399e-10	-1.28291
226529670	chr1:226529670:GTC:G	2.771e-05	-1.37596	-3.05203e-10
226529787	chr1:226529787:C:T	4.82123e-05	-1.01399e-10	-0.822141
226529900	chr1:226529900:A:G	3.11704e-05	-1.01399e-10	-1.25829
226530022	chr1:226530022:C:T	6.20201e-05	-1.01399e-10	-0.570296
226530231	chr1:226530231:G:A	3.27647e-05	-1.2084	-3.05203e-10
226530241	chr1:226530241:C:A	8.60944e-06	-1.4357	-1.10919
226530529	chr1:226530529:T:C	3.32608e-05	-1.19338	-3.05203e-10
226531412	chr1:226531412:G:T	0.000104564	-1.01399e-10	-0.0479562
226532277	chr1:226532277:T:C	9.72086e-06	-1.31984	-1.10364
226532359	chr1:226532359:CCACCAAGGACTCCTAGACTGTG:C	8.13749e-06	-1.51366	-1.08761
226532532	chr1:226532532:A:G	3.70799e-05	-1.01399e-10	-1.08468
226532728	chr1:226532728:C:T	3.98751e-05	-1.01399e-10	-1.012
226533345	chr1:226533345:G:A	3.29324e-05	-1.01399e-10	-1.2033
226533624	chr1:226533624:C:G	3.2575e-05	-1.01399e-10	-1.21421
226533770	chr1:226533770:C:T	7.98742e-06	-1.3921	-1.22779
226533801	chr1:226533801:A:G	7.20738e-06	-1.52141	-1.20124
226534020	chr1:226534020:C:T	7.81217e-05	-1.01399e-10	-0.339488
226534256	chr1:226534256:T:C	2.39324e-05	-1.52252	-3.05203e-10
226534509	chr1:226534509:G:A	3.51749e-05	-1.01399e-10	-1.13742
226534543	chr1:226534543:A:G	4.29323e-05	-1.01399e-10	-0.938132
226535122	chr1:226535122:C:T	3.35211e-05	-1.18558	-3.05203e-10
226535287	chr1:226535287:A:G	1.42723e-05	-1.50614	-0.533293
226535386	chr1:226535386:C:T	7.55564e-06	-1.51851	-1.15696
226535461	chr1:226535461:C:T	8.43859e-06	-1.40884	-1.1561
226535707	chr1:226535707:A:G	4.44364e-05	-1.01399e-10	-0.903697
226535774	chr1:226535774:G:T	5.63534e-05	-1.01399e-10	-0.666112
226535900	chr1:226535900:C:T	5.91694e-05	-1.01399e-10	-0.61735
226535939	chr1:226535939:G:T	3.0369e-05	-1.01399e-10	-1.28433
226536301	chr1:226536301:C:T	3.04355e-05	-1.01399e-10	-1.28215
226536501	chr1:226536501:T:C	3.37838e-05	-1.51935	0.341575
226536616	chr1:226536616:C:T	8.88389e-06	-1.40825	-1.10527
226536694	chr1:226536694:A:G	3.18973e-05	-1.01399e-10	-1.23523
226536768	chr1:226536768:C:A	1.01196e-05	-1.40543	-0.97785
226536854	chr1:226536854:C:T	8.41254e-05	-1.01399e-10	-0.265447
226536897	chr1:226536897:G:C	3.85118e-05	-1.01399e-10	-1.04679
226537049	chr1:226537049:A:G	6.26111e-05	-1.01399e-10	-0.560812
226537102	chr1:226537102:A:G	3.85571e-05	-1.01399e-10	-1.04561
226537305	chr1:226537305:T:G	1.09706e-05	-1.01795	-1.28458
226537485	chr1:226537485:C:G	3.12071e-05	-1.01399e-10	-1.25711
226537758	chr1:226537758:T:C	3.18781e-05	-1.01399e-10	-1.23584
226537834	chr1:226537834:G:A	3.45e-05	-1.01399e-10	-1.1568
226538044	chr1:226538044:A:G	3.19287e-05	-1.01399e-10	-1.23425
226538113	chr1:226538113:G:A	7.19954e-06	-1.46243	-1.26131
226538365	chr1:226538365:G:A	9.49974e-06	-1.20544	-1.24105
226538412	chr1:226538412:C:T	3.5046e-05	-1.01399e-10	-1.14109
226538799	chr1:226538799:C:T	4.15325e-05	-1.01399e-10	-0.971279
226538841	chr1:226538841:T:G	4.0284e-05	-1.01399e-10	-1.0018
226538871	chr1:226538871:A:G	3.03236e-05	-1.01399e-10	-1.28583
226539407	chr1:226539407:A:G	6.58403e-05	-1.49467	0.984142
226539975	chr1:226539975:A:G	2.7111e-05	-1.39782	-3.05203e-10
226540088	chr1:226540088:G:A	4.71565e-05	-1.01399e-10	-0.844284
226541143	chr1:226541143:T:C	4.59981e-05	-1.01399e-10	-0.869156
226541162	chr1:226541162:C:T	4.49324e-05	-1.01399e-10	-0.892596
226541260	chr1:226541260:A:T	2.41071e-05	-1.51525	-3.05203e-10
226541791	chr1:226541791:C:A	7.46675e-06	-1.51813	-1.16917
226541822	chr1:226541822:T:C	6.67604e-05	-1.49984	1.00319
226541844	chr1:226541844:C:T	2.91488e-05	-1.32534	-3.05203e-10
226541901	chr1:226541901:C:T	4.18216e-05	-1.01399e-10	-0.964342
226542092	chr1:226542092:C:T	8.38597e-06	-1.51344	-1.05775
226542720	chr1:226542720:G:A	3.05157e-05	-1.01399e-10	-1.27951
226543200	chr1:226543200:C:A	3.65627e-05	-1.01399e-10	-1.09873
226543747	chr1:226543747:T:C	1.99487e-05	-1.51777	-0.186817
226543878	chr1:226543878:A:G	5.66922e-05	-1.49912	0.839004
226543927	chr1:226543927:A:G	3.11462e-05	-1.01399e-10	-1.25906
226544131	chr1:226544131:G:GA	4.82635e-05	-1.01399e-10	-0.82108
226544175	chr1:226544175:A:G	1.11994e-05	-1.41526	-0.866633
226544768	chr1:226544768:C:T	4.75875e-05	-1.01399e-10	-0.835184
226545363	chr1:226545363:G:A	1.58742e-05	-1.47373	-0.459334
226545769	chr1:226545769:T:C	7.34345e-05	-1.01399e-10	-0.401361
226545885	chr1:226545885:T:C	3.1437e-05	-1.01399e-10	-1.24977
226546274	chr1:226546274:A:G	7.71324e-06	-1.42551	-1.22931
226546640	chr1:226546640:A:G	3.17612e-05	-1.01399e-10	-1.23951
226546963	chr1:226546963:C:T	3.03727e-05	-1.01399e-10	-1.28421
226547144	chr1:226547144:C:G	1.46877e-05	-0.853076	-1.15767
226547291	chr1:226547291:T:G	4.11397e-05	-1.01399e-10	-0.980783
226547605	chr1:226547605:C:T	1.44618e-05	-0.845805	-1.18044
226549140	chr1:226549140:C:G	3.95745e-05	-1.01399e-10	-1.01957
226549465	chr1:226549465:T:A	6.91636e-06	-1.4768	-1.28707
226549806	chr1:226549806:A:G	3.57734e-05	-1.01399e-10	-1.12055
226550144	chr1:226550144:A:G	8.40777e-06	-1.51889	-1.04971
226550214	chr1:226550214:G:C	1.62059e-05	-0.794047	-1.11833
226550410	chr1:226550410:A:C	7.12673e-05	-1.01399e-10	-0.431317
226550845	chr1:226550845:C:T	1.00369e-05	-1.33602	-1.05547
226550940	chr1:226550940:A:G	3.08316e-05	-1.01399e-10	-1.26922
226551674	chr1:226551674:A:G	3.77821e-05	-1.01399e-10	-1.06592
226553175	chr1:226553175:C:A	9.71424e-06	-1.43059	-0.99357
226553494	chr1:226553494:A:G	3.02137e-05	-1.01399e-10	-1.28946
226553583	chr1:226553583:A:T	0.000268872	2.02642	-1.12994
226553760	chr1:226553760:G:T	1.42045e-05	-0.806032	-1.23816
226554056	chr1:226554056:A:G	3.34262e-05	-1.01399e-10	-1.18841
226554175	chr1:226554175:C:G	6.90588e-06	-1.52052	-1.24486
226554431	chr1:226554431:G:A	3.19481e-05	-1.01399e-10	-1.23364
226554612	chr1:226554612:G:A	2.48137e-05	-1.48636	-3.05203e-10
226554657	chr1:226554657:G:T	1.47282e-05	-0.791432	-1.21656
226554672	chr1:226554672:A:T	1.48099e-05	-0.808014	-1.19445
226555219	chr1:226555219:A:T	2.06845e-05	-1.50526	-0.163111
226555385	chr1:226555385:C:T	4.00971e-05	-1.01399e-10	-1.00645
226555462	chr1:226555462:A:G	1.51992e-05	-1.50395	-0.47256
226556126	chr1:226556126:G:A	9.53753e-06	-1.50762	-0.934904
226556215	chr1:226556215:T:G	3.34463e-05	-1.01399e-10	-1.18781
226556438	chr1:226556438:T:C	1.52391e-05	-1.50013	-0.473759
226556477	chr1:226556477:G:A	3.22838e-05	-1.22319	-3.05203e-10
226557360	chr1:226557360:C:T	2.54948e-05	-1.45928	-3.05203e-10
226557392	chr1:226557392:C:G	3.76036e-05	-1.01399e-10	-1.07066
226557645	chr1:226557645:C:A	6.62618e-06	-1.52118	-1.28555
226558223	chr1:226558223:GA:G	3.65016e-05	-1.01399e-10	-1.1004
226558434	chr1:226558434:C:T	3.07778e-05	-1.01399e-10	-1.27096
226558768	chr1:226558768:G:A	3.02183e-05	-1.01399e-10	-1.28931
226558811	chr1:226558811:C:T	4.00557e-05	-1.01399e-10	-1.00748
226558997	chr1:226558997:A:T	3.28655e-05	-1.01399e-10	-1.20533
226559327	chr1:226559327:G:A	3.70945e-05	-1.01399e-10	-1.08429
226559387	chr1:226559387:G:C	2.08056e-05	-0.416844	-1.24569
226559628	chr1:226559628:G:A	1.17662e-05	-1.08326	-1.14926
226559906	chr1:226559906:G:A	6.00226e-05	-1.01399e-10	-0.603034
226559961	chr1:226559961:A:G	1.39806e-05	-0.819851	-1.24024
226560357	chr1:226560357:T:C	4.22012e-05	-0.955307	-3.05203e-10
226560396	chr1:226560396:G:A	1.4316e-05	-0.817685	-1.21869
226560517	chr1:226560517:G:A	3.3389e-05	-1.01399e-10	-1.18953
226560642	chr1:226560642:A:G	6.73653e-06	-1.52188	-1.26833
226560850	chr1:226560850:T:C	1.47565e-05	-0.88173	-1.12434
226560862	chr1:226560862:T:C	1.67013e-05	-0.60226	-1.28001
226561063	chr1:226561063:T:C	0.000119971	-1.01399e-10	0.0894986
226561359	chr1:226561359:A:T	3.12545e-05	-1.01399e-10	-1.25559
226561397	chr1:226561397:T:C	3.93357e-05	-1.01399e-10	-1.02562
226561750	chr1:226561750:T:C	1.10645e-05	-1.01276	-1.28125
226561895	chr1:226561895:A:C	3.73e-05	-1.01399e-10	-1.07876
226562259	chr1:226562259:A:G	4.42617e-05	-1.01399e-10	-0.907635
226562297	chr1:226562297:C:T	0.000113071	-1.01399e-10	0.0302576
226562347	chr1:226562347:T:C	7.44757e-05	-0.386446	-0.000835832
226562431	chr1:226562431:T:C	0.000101311	-1.01399e-10	-0.0795554
226562630	chr1:226562630:G:A	3.69798e-05	-1.01399e-10	-1.08738
226563719	chr1:226563719:T:C	7.23192e-06	-1.49395	-1.2253
226563822	chr1:226563822:G:A	3.02793e-05	-1.01399e-10	-1.28729
226563876	chr1:226563876:A:G	3.02164e-05	-1.01399e-10	-1.28937
226564483	chr1:226564483:C:G	6.05473e-05	-1.01399e-10	-0.594331
226564683	chr1:226564683:C:G	6.96864e-05	-1.01399e-10	-0.45375
226564695	chr1:226564695:C:A	3.19433e-05	-1.01399e-10	-1.23379
226564746	chr1:226564746:G:A	1.53396e-05	-0.71663	-1.25069
226565040	chr1:226565040:T:C	3.1086e-05	-1.01399e-10	-1.261
226565198	chr1:226565198:C:T	3.21981e-05	-1.01399e-10	-1.22585
226565248	chr1:226565248:G:A	8.01759e-06	-1.35212	-1.264
226565522	chr1:226565522:C:T	3.09198e-05	-1.01399e-10	-1.26636
226565681	chr1:226565681:G:A	5.59345e-05	-1.01399e-10	-0.673575
226566654	chr1:226566654:C:T	3.25416e-05	-1.01399e-10	-1.21524
226567542	chr1:226567542:G:A	5.92486e-05	-0.616013	-3.05203e-10
226567696	chr1:226567696:A:C	1.28849e-05	-0.856888	-1.28481
226567702	chr1:226567702:T:G	1.30155e-05	-0.84681	-1.28481
226567715	chr1:226567715:G:A	3.23131e-05	-1.01399e-10	-1.22228
226567891	chr1:226567891:A:G	0.000496254	1.50933	-3.05203e-10
226568252	chr1:226568252:T:C	1.11856e-05	-1.04242	-1.24071
226568270	chr1:226568270:C:T	1.17977e-05	-0.985834	-1.24402
226568331	chr1:226568331:G:A	3.83619e-05	-1.01399e-10	-1.05069
226568533	chr1:226568533:A:T	2.59928e-05	-1.43993	-3.05203e-10
226568703	chr1:226568703:A:G	1.59524e-05	-0.650522	-1.27763
226569485	chr1:226569485:G:T	2.04284e-05	-0.884448	-0.79638
226569683	chr1:226569683:T:G	4.44608e-05	-1.01399e-10	-0.903147
226569705	chr1:226569705:G:A	9.40725e-05	-1.01399e-10	-0.153689
226569851	chr1:226569851:G:T	3.79981e-05	-1.01399e-10	-1.06022
226570101	chr1:226570101:A:T	5.23914e-05	-1.01399e-10	-0.739012
226570660	chr1:226570660:T:C	7.23216e-06	-1.49625	-1.22297
226570686	chr1:226570686:C:T	2.167e-05	-0.872953	-0.748872
226571073	chr1:226571073:A:T	5.16819e-05	-1.01399e-10	-0.752648
226571091	chr1:226571091:C:A	3.05605e-05	-1.01399e-10	-1.27805
226571301	chr1:226571301:C:T	4.32836e-05	-1.01399e-10	-0.929982
226571557	chr1:226571557:T:A	1.67133e-05	-0.629598	-1.25195
226571801	chr1:226571801:A:G	6.75365e-05	-0.674744	0.189657
226571841	chr1:226571841:T:C	6.74999e-06	-1.52054	-1.26767
226571916	chr1:226571916:C:T	1.34332e-05	-1.29328	-0.806743
226571920	chr1:226571920:C:T	7.61122e-06	-1.38647	-1.28166
226571938	chr1:226571938:G:A	4.61325e-05	-1.01399e-10	-0.866238
226571970	chr1:226571970:C:G	1.07321e-05	-1.48671	-0.837805
226572160	chr1:226572160:T:C	9.10589e-06	-1.23141	-1.25743
226572325	chr1:226572325:A:G	1.31903e-05	-1.37069	-0.747579
226572575	chr1:226572575:C:T	3.02167e-05	-1.01399e-10	-1.28936
226572737	chr1:226572737:C:G	3.36666e-05	-0.0185753	-1.16267
226573091	chr1:226573091:G:A	1.31648e-05	-0.935452	-1.18476
226573363	chr1:226573363:A:G	3.80119e-05	-1.01399e-10	-1.05986
226573922	chr1:226573922:C:T	3.02896e-05	-1.01399e-10	-1.28695
226574219	chr1:226574219:G:A	1.23406e-05	-1.02002	-1.16484
226574257	chr1:226574257:G:C	9.23342e-06	-1.2261	-1.24883
226574483	chr1:226574483:C:G	3.84628e-05	-1.01399e-10	-1.04806
226574538	chr1:226574538:G:A	3.02212e-05	-1.01399e-10	-1.28921
226574667	chr1:226574667:A:G	1.31527e-05	-1.3428	-0.778323
226574947	chr1:226574947:G:T	2.43266e-05	-1.52055	0.014361
226575127	chr1:226575127:G:C	3.70146e-05	-1.01399e-10	-1.08644
226575302	chr1:226575302:A:T	6.71069e-05	-1.23609	0.744623
226575410	chr1:226575410:C:T	1.6963e-05	-0.671912	-1.19481
226575457	chr1:226575457:G:A	8.03063e-05	-1.01399e-10	-0.311907
226575977	chr1:226575977:A:G	2.66733e-05	-0.407608	-1.00648
226576207	chr1:226576207:A:G	3.02259e-05	-1.01399e-10	-1.28906
226576512	chr1:226576512:T:C	3.33804e-05	-1.01399e-10	-1.18979
226576582	chr1:226576582:G:A	1.3745e-05	-0.8853	-1.19178
226576838	chr1:226576838:T:C	1.22271e-05	-1.03211	-1.16198
226576966	chr1:226576966:C:T	2.2118e-05	-0.318363	-1.283
226577046	chr1:226577046:C:CAG	4.55449e-05	-1.01399e-10	-0.879058
226577080	chr1:226577080:A:G	3.12336e-05	-1.01399e-10	-1.25626
226577185	chr1:226577185:T:C	1.01735e-05	-1.43065	-0.947322
226577856	chr1:226577856:G:T	3.1847e-05	-1.01399e-10	-1.23681
226577978	chr1:226577978:C:T	3.07595e-05	-1.01399e-10	-1.27156
226578109	chr1:226578109:G:A	9.26266e-06	-1.31608	-1.15568
226578344	chr1:226578344:C:T	9.57909e-06	-1.48591	-0.952266
226578349	chr1:226578349:CA:C	9.56449e-06	-1.23474	-1.20496
226578840	chr1:226578840:C:T	2.88727e-05	-0.972311	-0.362549
226578880	chr1:226578880:C:T	3.51399e-05	-0.884155	-0.254264
226578911	chr1:226578911:A:G	3.41594e-05	-0.87036	-0.296358
226579042	chr1:226579042:A:G	3.04735e-05	-1.01399e-10	-1.2809
226579068	chr1:226579068:A:G	3.05394e-05	-1.01399e-10	-1.27874
226579101	chr1:226579101:T:C	3.73275e-05	-1.01399e-10	-1.07803
226579311	chr1:226579311:C:T	3.27164e-05	-1.01399e-10	-1.20988
226579326	chr1:226579326:G:A	2.897e-05	-0.523677	-0.807816
226579457	chr1:226579457:T:C	3.97936e-05	-1.01399e-10	-1.01405
226579546	chr1:226579546:G:A	2.55317e-05	-1.03495	-0.422882
226579550	chr1:226579550:A:G	2.60152e-05	-0.928316	-0.510759
226579559	chr1:226579559:C:A	6.11896e-05	0.516211	-1.09999
226579614	chr1:226579614:G:A	7.00745e-05	-1.01399e-10	-0.448197
226580991	chr1:226580991:T:C	3.02512e-05	-1.01399e-10	-1.28822
226581000	chr1:226581000:G:A	3.02575e-05	-1.01399e-10	-1.28801
226581134	chr1:226581134:C:A	2.12795e-05	-1.21378	-0.426236
226581324	chr1:226581324:G:A	7.3904e-06	-1.47735	-1.22022
226581828	chr1:226581828:C:T	1.86973e-05	-1.38363	-0.385744
226582097	chr1:226582097:G:A	2.26486e-05	-0.482795	-1.09486
226582368	chr1:226582368:G:C	3.51948e-05	-1.13686	-3.05203e-10
226582417	chr1:226582417:A:AC	3.90844e-05	-1.01399e-10	-1.03203
226582455	chr1:226582455:T:C	4.19849e-05	-1.22226	0.261815
226582459	chr1:226582459:G:A	1.17724e-05	-1.36314	-0.86886
226582463	chr1:226582463:C:T	1.0732e-05	-1.114	-1.21052
226583585	chr1:226583585:T:C	1.08895e-05	-1.5211	-0.78886
226583588	chr1:226583588:A:G	0.00168393	2.73113	-3.05203e-10
226583781	chr1:226583781:G:A	6.80675e-05	-0.477256	-3.05203e-10
226583893	chr1:226583893:C:T	2.12948e-05	-0.379306	-1.25999
226583973	chr1:226583973:G:A	3.05047e-05	-1.01399e-10	-1.27987
226584011	chr1:226584011:A:G	2.41594e-05	-1.51308	-3.05203e-10
226584051	chr1:226584051:G:A	2.34079e-05	-1.28573	-0.25895
226584376	chr1:226584376:G:A	2.7824e-05	-1.37186	-3.05203e-10
226585011	chr1:226585011:C:T	2.77644e-05	-1.21685	-0.157148
226585132	chr1:226585132:T:G	2.69292e-05	-0.3548	-1.04974
226585188	chr1:226585188:G:A	1.29406e-05	-1.12434	-1.01305
226585569	chr1:226585569:C:T	3.10193e-05	-1.26315	-3.05203e-10
226585997	chr1:226585997:GAA:G	2.78364e-05	-1.22313	-0.148284
226586282	chr1:226586282:A:G	3.74705e-05	-1.01399e-10	-1.0742
226586308	chr1:226586308:T:C	3.11772e-05	-1.17511	-0.0829571
226586929	chr1:226586929:G:A	3.59922e-05	-0.0412463	-1.07321
226587175	chr1:226587175:G:A	2.89211e-05	-1.22544	-0.107746
226587215	chr1:226587215:G:A	2.42412e-05	-0.568966	-0.940736
226587506	chr1:226587506:C:T	7.19771e-05	-0.421407	-3.05203e-10
226587718	chr1:226587718:T:C	0.000228864	-1.01399e-10	0.735374
226587871	chr1:226587871:C:T	3.55905e-05	-1.01399e-10	-1.12568
226588223	chr1:226588223:G:T	1.0381e-05	-1.10982	-1.24796
226588264	chr1:226588264:C:T	3.14782e-05	-1.01399e-10	-1.24846
226588280	chr1:226588280:T:C	6.35587e-05	-1.13661	0.590813
226588291	chr1:226588291:C:T	4.2915e-05	-1.01399e-10	-0.938534
226588523	chr1:226588523:G:A	1.46964e-05	-0.84619	-1.16396
226589569	chr1:226589569:C:G	0.000105522	-1.35361	1.31477
226589611	chr1:226589611:A:G	1.15191e-05	-1.41862	-0.835129
226589673	chr1:226589673:T:C	5.46409e-05	-1.20746	0.510489
226590087	chr1:226590087:TC:T	4.1123e-05	0.130987	-1.11217
226590288	chr1:226590288:G:T	7.57649e-05	-0.37012	-3.05203e-10
226590457	chr1:226590457:C:T	4.91462e-05	0.239572	-1.04253
226590830	chr1:226590830:C:T	5.07027e-05	0.264072	-1.03585
226590885	chr1:226590885:G:T	1.12467e-05	-1.13426	-1.14341
226591220	chr1:226591220:C:T	4.14985e-05	-1.01399e-10	-0.972097
226591748	chr1:226591748:C:T	1.39599e-05	-0.933443	-1.12813
226591846	chr1:226591846:G:C	4.20706e-05	0.248116	-1.20652
226592195	chr1:226592195:G:A	9.8668e-05	0.785949	-0.891943
226592607	chr1:226592607:A:G	1.93778e-05	-1.40219	-0.331444
226592645	chr1:226592645:T:C	6.88452e-05	0.6708	-1.1367
226593061	chr1:226593061:C:T	5.75163e-05	-1.13264	0.486955
226594902	chr1:226594902:C:T	4.53889e-05	-1.01399e-10	-0.882488
226595638	chr1:226595638:T:C	6.23641e-05	-0.77063	0.205864
226596487	chr1:226596487:T:C	5.05459e-05	0.512923	-1.2878
226596562	chr1:226596562:G:A	4.04954e-05	-1.01399e-10	-0.996566
226596998	chr1:226596998:G:A	0.00012056	-1.01399e-10	0.0943926
226597401	chr1:226597401:A:G	3.16962e-05	-1.01399e-10	-1.24156
226597689	chr1:226597689:C:G	0.000295846	0.358341	0.633743
226597829	chr1:226597829:A:G	8.84584e-05	0.253799	-0.469022
226598311	chr1:226598311:A:G	8.36851e-06	-1.33767	-1.23561
226598788	chr1:226598788:T:A	2.44619e-05	-1.50064	-3.05203e-10
226598882	chr1:226598882:G:A	9.8292e-06	-1.26874	-1.14366
226599037	chr1:226599037:C:T	1.12701e-05	-0.994745	-1.28086
226599054	chr1:226599054:A:G	4.91998e-05	-1.01399e-10	-0.801865
226599395	chr1:226599395:T:C	9.97957e-05	0.0118411	-0.106472
226599757	chr1:226599757:A:G	3.14976e-05	-1.01399e-10	-1.24784
226599832	chr1:226599832:A:G	7.64519e-05	-1.01399e-10	-0.361093
226600238	chr1:226600238:G:A	8.34099e-05	-0.273989	-3.05203e-10
226600795	chr1:226600795:A:C	3.6053e-05	-1.01399e-10	-1.11277
226601251	chr1:226601251:C:T	2.41633e-05	-1.51292	-3.05203e-10
226601305	chr1:226601305:C:T	0.000127092	1.43108	-1.28392
226601316	chr1:226601316:G:A	0.000167038	0.420466	-3.05203e-10
226601477	chr1:226601477:C:T	3.23986e-05	-1.01399e-10	-1.21964
226601698	chr1:226601698:C:T	3.11531e-05	-1.01399e-10	-1.25884
226601830	chr1:226601830:T:C	0.000190424	0.551498	-3.05203e-10
226601863	chr1:226601863:A:G	1.11855e-05	-1.00803	-1.27511
226601874	chr1:226601874:C:T	6.00293e-05	-1.01399e-10	-0.602922
226601877	chr1:226601877:A:G	3.30973e-05	-1.01399e-10	-1.1983
226602300	chr1:226602300:C:T	1.22536e-05	-0.913768	-1.27816
226602402	chr1:226602402:G:A	1.19509e-05	-1.38125	-0.835704
226602496	chr1:226602496:G:A	9.78635e-06	-1.35733	-1.05943
226602702	chr1:226602702:G:A	9.59107e-05	1.13885	-1.27319
226602888	chr1:226602888:G:A	0.000212298	0.660238	-3.05203e-10
226602920	chr1:226602920:T:C	1.3033e-05	-1.25584	-0.87443
226603250	chr1:226603250:A:G	6.17317e-05	-0.346103	-0.228854
226603537	chr1:226603537:C:T	0.000104268	1.23775	-1.28854
226603701	chr1:226603701:G:A	3.4814e-05	-1.01399e-10	-1.14773
226603868	chr1:226603868:G:C	5.53219e-05	-1.02421	0.339621
226604313	chr1:226604313:T:A	3.38855e-05	-1.01399e-10	-1.17477
226604625	chr1:226604625:C:T	5.26608e-05	-0.733884	-3.05203e-10
226605121	chr1:226605121:A:G	3.39224e-05	-1.01399e-10	-1.17368
226605132	chr1:226605132:C:A	5.50216e-05	-1.01399e-10	-0.69003
226605727	chr1:226605727:C:T	1.9733e-05	-0.628857	-1.0866
226605753	chr1:226605753:C:T	2.39449e-05	-1.522	-3.05203e-10
226605891	chr1:226605891:G:T	3.79477e-05	-1.01399e-10	-1.06155
226606133	chr1:226606133:G:A	0.00138566	2.53618	-3.05203e-10
226606149	chr1:226606149:T:G	3.11275e-05	-1.01399e-10	-1.25966
226606198	chr1:226606198:T:TGAG	0.000173831	1.74573	-1.2854
226606590	chr1:226606590:C:T	3.18987e-05	-1.01399e-10	-1.23519
226606591	chr1:226606591:T:C	3.18905e-05	-1.01399e-10	-1.23545
226608021	chr1:226608021:C:T	4.10172e-05	-0.983765	-3.05203e-10
226608112	chr1:226608112:C:G	3.21806e-05	-1.01399e-10	-1.22639
226608274	chr1:226608274:T:C	4.79889e-05	-0.551459	-0.275326
226608399	chr1:226608399:T:C	3.91972e-05	-1.01399e-10	-1.02915
226608836	chr1:226608836:T:C	7.97985e-05	-0.355149	0.0368982
226609267	chr1:226609267:T:TCTGA	2.14032e-05	-0.8745	-0.759715
226609507	chr1:226609507:AC:A	4.46455e-05	-1.01399e-10	-0.899002
226609633	chr1:226609633:T:C	2.41395e-05	-0.922862	-0.591044
226609725	chr1:226609725:T:C	2.16986e-05	-0.963221	-0.657287
226609953	chr1:226609953:C:T	1.54414e-05	-0.819167	-1.14154
226609971	chr1:226609971:T:C	2.05376e-05	-0.966905	-0.708595
226610356	chr1:226610356:A:G	7.28284e-06	-1.43925	-1.27299
226610523	chr1:226610523:T:G	3.78957e-05	-1.01399e-10	-1.06292
226610627	chr1:226610627:T:C	2.65567e-05	-1.00401	-0.414461
226610631	chr1:226610631:C:G	1.21259e-05	-1.11069	-1.09172
226610711	chr1:226610711:C:CAG	9.1271e-05	1.07855	-1.26247
226610765	chr1:226610765:T:A	3.219e-05	-0.964409	-0.261689
226610926	chr1:226610926:G:T	7.28567e-05	-1.01399e-10	-0.409261
226611484	chr1:226611484:C:T	3.78512e-05	-1.01399e-10	-1.06409
226611578	chr1:226611578:T:A	3.02642e-05	-1.01399e-10	-1.28779
226611974	chr1:226611974:A:G	6.44556e-05	0.746243	-1.27802
226612187	chr1:226612187:C:T	3.21092e-05	-1.01399e-10	-1.22861
226612409	chr1:226612409:C:T	3.81415e-05	-1.01399e-10	-1.05645
226612991	chr1:226612991:G:A	1.08509e-05	-1.25296	-1.06055
226613224	chr1:226613224:C:T	8.75345e-06	-1.23886	-1.28945
226613453	chr1:226613453:T:G	3.04271e-05	-1.01399e-10	-1.28242
226614280	chr1:226614280:A:G	3.06737e-05	-1.01399e-10	-1.27435
226615010	chr1:226615010:A:G	1.67835e-05	-1.04714	-0.830216
226615147	chr1:226615147:C:T	3.03462e-05	-1.01399e-10	-1.28508
226615495	chr1:226615495:C:T	1.03951e-05	-1.2601	-1.09631
226615644	chr1:226615644:A:C	3.07492e-05	-1.01399e-10	-1.27189
226616277	chr1:226616277:G:A	3.56159e-05	-1.01399e-10	-1.12496
226616392	chr1:226616392:A:G	3.59365e-05	-1.01399e-10	-1.116
226616412	chr1:226616412:G:A	7.6261e-06	-1.39699	-1.26919
226616902	chr1:226616902:A:G	8.44734e-06	-1.30032	-1.26358
226617737	chr1:226617737:G:A	3.53559e-05	-1.01399e-10	-1.13229
226618624	chr1:226618624:C:T	3.02262e-05	-1.01399e-10	-1.28905
226618739	chr1:226618739:G:A	4.14827e-05	-1.01399e-10	-0.972478
226619120	chr1:226619120:G:A	5.09391e-05	-1.01399e-10	-0.767125
226619166	chr1:226619166:C:T	8.5209e-06	-1.49697	-1.05827
226619179	chr1:226619179:T:C	3.02544e-05	-1.01399e-10	-1.28811
226619416	chr1:226619416:G:T	8.73411e-06	-1.51618	-1.01434
226619811	chr1:226619811:C:T	1.70616e-05	-0.627889	-1.23303
226620101	chr1:226620101:C:T	5.80156e-05	-1.01399e-10	-0.637043
226620592	chr1:226620592:C:T	5.57942e-05	-1.01399e-10	-0.676085
226620593	chr1:226620593:G:A	8.19978e-06	-1.31439	-1.27926
226621435	chr1:226621435:CA:C	6.01809e-05	-1.01399e-10	-0.6004
226621761	chr1:226621761:A:G	3.04257e-05	-1.01399e-10	-1.28247
226621828	chr1:226621828:C:G	3.69021e-05	-1.01399e-10	-1.08949
226622445	chr1:226622445:G:A	2.08467e-05	-0.448823	-1.21174
226623032	chr1:226623032:C:T	0.000318789	-1.01399e-10	1.06677
226623068	chr1:226623068:G:A	3.43132e-05	-1.01399e-10	-1.16223
226623142	chr1:226623142:TGA:T	3.11816e-05	-1.01399e-10	-1.25793
226623314	chr1:226623314:G:T	3.94324e-05	-1.01399e-10	-1.02317
226623509	chr1:226623509:C:T	3.14418e-05	-1.01399e-10	-1.24962
226623727	chr1:226623727:T:G	8.60483e-06	-1.29328	-1.25216
226624045	chr1:226624045:C:T	6.61701e-05	-1.01399e-10	-0.505526
226624199	chr1:226624199:G:A	7.13278e-06	-1.51115	-1.22191
226624456	chr1:226624456:G:T	5.48588e-05	-1.01399e-10	-0.692993
226624914	chr1:226624914:T:C	4.08585e-05	-1.01399e-10	-0.98764
226625007	chr1:226625007:C:T	5.1924e-05	0.535893	-1.28387
226625360	chr1:226625360:T:C	3.1192e-05	-0.0679345	-1.18966
226626165	chr1:226626165:C:T	3.70633e-05	-1.01399e-10	-1.08513
226626407	chr1:226626407:C:T	1.16359e-05	-1.46356	-0.780105
226626440	chr1:226626440:T:C	9.76016e-06	-1.25781	-1.16163
226627060	chr1:226627060:G:A	1.3836e-05	-0.880663	-1.18982
226627123	chr1:226627123:T:C	5.85595e-05	-1.01399e-10	-0.627711
226627246	chr1:226627246:T:C	1.59304e-05	-0.850106	-1.07942
226627361	chr1:226627361:T:C	3.41889e-05	-1.01399e-10	-1.16585
226628203	chr1:226628203:TC:T	8.9968e-05	-1.01399e-10	-0.198302
226628500	chr1:226628500:C:T	1.5697e-05	-0.968458	-0.975829
226628521	chr1:226628521:C:T	6.19671e-05	-1.01399e-10	-0.571152
226628684	chr1:226628684:A:G	1.47736e-05	-1.02535	-0.979565
226629183	chr1:226629183:A:G	9.15921e-05	-1.01399e-10	-0.18041
226629383	chr1:226629383:T:C	2.59118e-05	-1.44306	-3.05203e-10
226629393	chr1:226629393:T:A	3.02549e-05	-1.01399e-10	-1.2881
226629478	chr1:226629478:G:A	0.000281253	-1.01399e-10	0.9415
226629545	chr1:226629545:G:A	3.24707e-05	-1.01399e-10	-1.21742
226629576	chr1:226629576:A:T	3.05851e-05	-1.01399e-10	-1.27724
226629640	chr1:226629640:G:C	3.10221e-05	-1.01399e-10	-1.26305
226629766	chr1:226629766:T:C	6.69833e-06	-1.52007	-1.27583
226629855	chr1:226629855:T:C	1.04598e-05	-1.45529	-0.894925
226629869	chr1:226629869:A:G	4.94866e-05	-1.01399e-10	-0.796053
226629998	chr1:226629998:A:G	5.56992e-05	-0.848151	0.170362
226630314	chr1:226630314:A:G	1.236e-05	-1.50509	-0.678199
226630713	chr1:226630713:A:G	1.47148e-05	-1.51883	-0.49007
226630765	chr1:226630765:A:G	9.6928e-05	-1.01399e-10	-0.123787
226630985	chr1:226630985:G:C	3.19771e-05	-1.01399e-10	-1.23273
226631372	chr1:226631372:G:A	8.8074e-06	-1.48668	-1.03548
226631438	chr1:226631438:C:T	0.00195999	2.88294	-3.05203e-10
226631445	chr1:226631445:C:T	5.26205e-05	-1.01399e-10	-0.73465
226631932	chr1:226631932:C:T	3.02646e-05	-1.01399e-10	-1.28778
226632064	chr1:226632064:G:A	3.53684e-05	-1.01399e-10	-1.13194
226632132	chr1:226632132:A:G	4.56813e-05	0.19246	-1.06853
226632210	chr1:226632210:C:T	3.33058e-05	-1.01399e-10	-1.19202
226632799	chr1:226632799:G:A	7.0242e-06	-1.46912	-1.27928
226632904	chr1:226632904:T:C	4.46662e-05	-0.898539	-3.05203e-10
226632943	chr1:226632943:AC:A	7.53817e-05	-1.01399e-10	-0.375191
226633021	chr1:226633021:C:T	4.97289e-05	-0.791168	-3.05203e-10
226633213	chr1:226633213:G:A	4.11985e-05	-1.01399e-10	-0.979354
226633236	chr1:226633236:C:T	1.94716e-05	-0.772329	-0.956471
226633261	chr1:226633261:C:T	3.75208e-05	-1.01399e-10	-1.07286
226633278	chr1:226633278:C:G	3.47995e-05	-1.01399e-10	-1.14815
226633438	chr1:226633438:T:A	8.61672e-06	-1.28431	-1.25974
226633605	chr1:226633605:A:G	2.81987e-05	-0.202564	-1.15592
226633654	chr1:226633654:C:T	3.0343e-05	-1.01399e-10	-1.28519
226634029	chr1:226634029:T:C	3.03107e-05	-1.01399e-10	-1.28626
226634156	chr1:226634156:C:T	3.89483e-05	-1.01399e-10	-1.03552
226634219	chr1:226634219:G:A	9.1642e-06	-1.48978	-0.992667
226634358	chr1:226634358:G:C	3.35127e-05	-1.01399e-10	-1.18583
226634529	chr1:226634529:T:C	3.03421e-05	-1.01399e-10	-1.28522
226634553	chr1:226634553:T:C	3.26654e-05	-1.01399e-10	-1.21144
226634872	chr1:226634872:G:C	5.55204e-05	-1.01399e-10	-0.681006
226635077	chr1:226635077:C:T	4.0732e-05	-1.01399e-10	-0.99074
226635276	chr1:226635276:A:G	9.47005e-06	-1.49827	-0.951348
226635346	chr1:226635346:G:A	3.02588e-05	-1.01399e-10	-1.28797
226636055	chr1:226636055:A:G	1.35644e-05	-0.921467	-1.16884
226636157	chr1:226636157:T:G	5.81489e-05	-1.01399e-10	-0.634749
226636383	chr1:226636383:C:T	6.95014e-05	-1.01399e-10	-0.456409
226636516	chr1:226636516:C:T	3.02898e-05	-0.109369	-1.17757
226636778	chr1:226636778:G:T	5.12239e-05	-1.01399e-10	-0.76155
226636787	chr1:226636787:TGTGTGTGA:T	3.13275e-05	-1.01399e-10	-1.25326
226636789	chr1:226636789:TGTGTGA:T	4.35174e-05	-1.01399e-10	-0.924594
226636905	chr1:226636905:C:T	1.11973e-05	-1.18253	-1.09955
226636943	chr1:226636943:TG:T	2.40912e-05	-1.51591	-3.05203e-10
226637057	chr1:226637057:GGATT:G	2.45182e-05	-1.49834	-3.05203e-10
226637360	chr1:226637360:G:A	5.6273e-05	-1.01399e-10	-0.667541
226637640	chr1:226637640:G:A	7.94465e-06	-1.44958	-1.17568
226637786	chr1:226637786:G:A	6.94053e-05	-1.01399e-10	-0.457791
226637787	chr1:226637787:C:T	3.04152e-05	-1.01399e-10	-1.28281
226638183	chr1:226638183:G:C	3.02287e-05	-1.01399e-10	-1.28896
226638407	chr1:226638407:A:G	2.59467e-05	-1.44171	-3.05203e-10
226638424	chr1:226638424:G:A	7.22251e-05	-1.01399e-10	-0.417967
226638783	chr1:226638783:C:A	3.24936e-05	-0.230003	-0.98671
226639249	chr1:226639249:A:G	3.10093e-05	-1.01399e-10	-1.26347
226639791	chr1:226639791:G:T	3.56622e-05	-1.01399e-10	-1.12366
226639798	chr1:226639798:C:T	4.80739e-05	-1.01399e-10	-0.825016
226639819	chr1:226639819:G:A	3.17717e-05	-1.01399e-10	-1.23918
226639918	chr1:226639918:G:A	9.05858e-06	-1.48408	-1.00996
226640337	chr1:226640337:A:G	1.15274e-05	-1.26168	-0.991352
226640814	chr1:226640814:C:T	3.73718e-05	-1.01399e-10	-1.07684
226641196	chr1:226641196:T:C	3.87542e-05	-1.04052	-3.05203e-10
226641339	chr1:226641339:CCACAAA:C	1.02778e-05	-1.44926	-0.918511
226641361	chr1:226641361:T:A	3.13066e-05	-1.01399e-10	-1.25393
226641583	chr1:226641583:T:C	3.28797e-05	-1.01399e-10	-1.2049
226642144	chr1:226642144:G:A	2.52188e-05	-1.47017	-3.05203e-10
226642289	chr1:226642289:T:C	2.25845e-05	-0.305344	-1.27515
226642380	chr1:226642380:G:A	3.21842e-05	-1.01399e-10	-1.22628
226643247	chr1:226643247:G:A	1.61351e-05	-1.33443	-0.582329
226643430	chr1:226643430:A:C	2.40577e-05	-1.5173	-3.05203e-10
226643483	chr1:226643483:C:T	3.03649e-05	-1.01399e-10	-1.28447
226643484	chr1:226643484:G:A	4.01153e-05	-1.006	-3.05203e-10
226643816	chr1:226643816:CAT:C	2.50194e-05	-0.252572	-1.22553
226644364	chr1:226644364:C:T	2.53795e-05	-1.46381	-3.05203e-10
226644411	chr1:226644411:A:G	3.16468e-05	-1.01399e-10	-1.24312
226644510	chr1:226644510:G:A	3.75119e-05	-0.269914	-0.803183
226644516	chr1:226644516:A:G	4.57814e-05	-0.873877	-3.05203e-10
226644622	chr1:226644622:G:A	8.19242e-06	-1.49989	-1.09466
226644632	chr1:226644632:C:T	6.38051e-05	-1.01399e-10	-0.541923
226645280	chr1:226645280:C:T	3.03101e-05	-1.01399e-10	-1.28627
226645355	chr1:226645355:CTT:C	3.03971e-05	-1.01399e-10	-1.28341
226645386	chr1:226645386:G:A	5.8157e-05	-1.01399e-10	-0.63461
226645525	chr1:226645525:A:G	5.67382e-05	-0.659307	-3.05203e-10
226645603	chr1:226645603:A:G	2.0319e-05	-0.538553	-1.14764
226645748	chr1:226645748:G:A	3.80966e-05	-1.01399e-10	-1.05763
226645907	chr1:226645907:G:A	8.04658e-06	-1.49426	-1.11825
226646850	chr1:226646850:T:C	3.40541e-05	-1.01399e-10	-1.1698
226647513	chr1:226647513:A:G	1.86276e-05	-0.497371	-1.27574
226647599	chr1:226647599:G:A	3.12071e-05	-1.01399e-10	-1.25711
226647777	chr1:226647777:G:T	5.06058e-05	-1.01399e-10	-0.77369
226647857	chr1:226647857:C:T	3.26632e-05	-1.01399e-10	-1.21151
226648016	chr1:226648016:A:C	7.79151e-05	-1.01399e-10	-0.342135
226648077	chr1:226648077:C:T	5.29538e-05	-1.01399e-10	-0.728335
226648128	chr1:226648128:GC:G	2.97149e-05	-1.30611	-3.05203e-10
226648264	chr1:226648264:A:G	3.32228e-05	-1.01399e-10	-1.19452
226648335	chr1:226648335:C:T	1.07966e-05	-1.52198	-0.796543
226648432	chr1:226648432:G:A	7.44268e-05	-1.01399e-10	-0.38794
226648462	chr1:226648462:T:TG	2.47554e-05	-1.48871	-3.05203e-10
226648545	chr1:226648545:T:C	3.02434e-05	-1.01399e-10	-1.28848
226649162	chr1:226649162:T:C	3.09654e-05	-1.01399e-10	-1.26488
226649222	chr1:226649222:G:A	7.31811e-05	-1.01399e-10	-0.404818
226649293	chr1:226649293:GTGTGTGCATGTGTGTGTGCATATGTGTGCATGAGTGTGTGCGTATGTGTGCATATGTGATATATGTGCA:GTGTGTGCATGAGTGTGTGCGTATGTGTGCATATGTGATATATGTGCA	3.13878e-05	-1.01399e-10	-1.25134
226649310	chr1:226649310:T:C	5.10942e-05	-0.764084	-3.05203e-10
226649315	chr1:226649315:A:G	9.12998e-06	-1.52017	-0.966024
226649334	chr1:226649334:C:T	3.04366e-05	-1.01399e-10	-1.28211
226649374	chr1:226649374:G:A	3.03497e-05	-1.01399e-10	-1.28497
226649409	chr1:226649409:T:C	3.75835e-05	-1.01399e-10	-1.07119
226649539	chr1:226649539:T:C	3.07312e-05	-1.01399e-10	-1.27248
226649646	chr1:226649646:C:T	7.35297e-06	-1.51706	-1.18559
226649700	chr1:226649700:CT:C	1.78174e-05	-0.541311	-1.27627
226649811	chr1:226649811:C:A	5.31752e-05	-1.01399e-10	-0.724164
226650013	chr1:226650013:G:A	5.1168e-05	-1.01399e-10	-0.762641
226650156	chr1:226650156:C:T	8.13591e-06	-1.50441	-1.09706
226650208	chr1:226650208:T:C	6.3548e-05	-1.01399e-10	-0.54596
226650416	chr1:226650416:G:A	3.75807e-05	-1.01399e-10	-1.07127
226650900	chr1:226650900:G:A	0.000986129	2.19603	-3.05203e-10
226651040	chr1:226651040:G:C	3.03893e-05	-1.01399e-10	-1.28366
226651236	chr1:226651236:G:A	6.05592e-05	-1.01399e-10	-0.594134
226651254	chr1:226651254:T:C	1.8708e-05	-0.703943	-1.06486
226651368	chr1:226651368:C:G	3.57534e-05	-1.01399e-10	-1.12111
226651383	chr1:226651383:G:C	3.16637e-05	-1.01399e-10	-1.24258
226651858	chr1:226651858:A:C	0.000106052	-1.01399e-10	-0.0338253
226651933	chr1:226651933:C:T	4.02821e-05	-1.01399e-10	-1.00185
226651960	chr1:226651960:G:A	3.63319e-05	-1.01399e-10	-1.10506
226652146	chr1:226652146:T:G	3.88019e-05	-1.01399e-10	-1.03928
226652668	chr1:226652668:G:A	5.35336e-05	-0.717446	-3.05203e-10
226653533	chr1:226653533:C:T	0.000879386	2.08147	-3.05203e-10
226653646	chr1:226653646:A:G	9.17948e-06	-1.51708	-0.963702
226654005	chr1:226654005:C:T	4.304e-05	-1.01399e-10	-0.935624
226654006	chr1:226654006:G:A	3.90055e-05	-1.01399e-10	-1.03405
226654598	chr1:226654598:C:T	8.13072e-06	-1.52229	-1.07982
226654717	chr1:226654717:C:T	7.97233e-05	-1.01399e-10	-0.319193
226655059	chr1:226655059:G:C	5.69869e-05	-0.654934	-3.05203e-10
226655107	chr1:226655107:G:A	3.02585e-05	-1.01399e-10	-1.28798
226655551	chr1:226655551:G:A	8.12171e-06	-1.52241	-1.0808
226655870	chr1:226655870:T:G	9.04283e-05	-1.01399e-10	-0.193198
226656308	chr1:226656308:G:A	8.13006e-06	-1.52203	-1.08016
226656367	chr1:226656367:G:A	3.93094e-05	-1.02629	-3.05203e-10
226656453	chr1:226656453:C:T	7.35576e-06	-1.52102	-1.18125
226656588	chr1:226656588:T:A	3.02232e-05	-1.01399e-10	-1.28915
226656690	chr1:226656690:T:C	6.5248e-05	-0.51956	-3.05203e-10
226656790	chr1:226656790:C:T	1.019e-05	-1.21197	-1.16438
226656929	chr1:226656929:G:A	3.07203e-05	-1.01399e-10	-1.27283
226656977	chr1:226656977:C:T	8.58281e-06	-1.51166	-1.03634
226657126	chr1:226657126:C:A	3.07613e-05	-1.01399e-10	-1.2715
226657288	chr1:226657288:A:G	3.20469e-05	-1.01399e-10	-1.23056
226657329	chr1:226657329:T:C	3.04027e-05	-1.01399e-10	-1.28323
226657368	chr1:226657368:T:C	1.46738e-05	-0.746969	-1.26472
226657442	chr1:226657442:T:C	4.40045e-05	-1.01399e-10	-0.913462
226657748	chr1:226657748:G:C	3.40111e-05	-1.01399e-10	-1.17107
226657805	chr1:226657805:A:G	8.71696e-06	-1.3588	-1.17368
226658323	chr1:226658323:A:G	6.41615e-05	-1.01399e-10	-0.536352
226658526	chr1:226658526:A:C	3.04349e-05	-1.01399e-10	-1.28217
226658627	chr1:226658627:T:C	4.22799e-05	-0.953442	-3.05203e-10
226658779	chr1:226658779:A:G	3.28448e-05	-1.01399e-10	-1.20596
226658794	chr1:226658794:G:A	4.85481e-05	-1.01399e-10	-0.815201
226659012	chr1:226659012:T:C	5.35716e-05	-0.501025	-0.215711
226659418	chr1:226659418:C:T	3.05896e-05	-1.01399e-10	-1.2771
226659838	chr1:226659838:C:A	3.27591e-05	-1.01399e-10	-1.20857
226659986	chr1:226659986:T:C	4.17704e-05	-1.01399e-10	-0.965568
226660041	chr1:226660041:G:A	1.33815e-05	-0.817635	-1.28625
226660359	chr1:226660359:A:G	2.19371e-05	-0.327122	-1.28245
226660684	chr1:226660684:G:A	7.96616e-05	-1.01399e-10	-0.319968
226661220	chr1:226661220:G:T	0.000390227	-1.01399e-10	1.26897
226661855	chr1:226661855:G:T	3.22102e-05	-1.01399e-10	-1.22547
226661902	chr1:226661902:A:G	1.58102e-05	-0.650426	-1.28668
226662290	chr1:226662290:C:G	1.09664e-05	-1.01759	-1.28534
226662400	chr1:226662400:C:A	5.04366e-05	-1.01399e-10	-0.777037
226662819	chr1:226662819:A:G	2.09151e-05	-0.374382	-1.2829
226662997	chr1:226662997:G:A	2.91783e-05	-1.32433	-3.05203e-10
226663250	chr1:226663250:G:A	5.24162e-05	-1.01399e-10	-0.73854
226663776	chr1:226663776:C:T	3.13783e-05	-1.25164	-3.05203e-10
226664262	chr1:226664262:G:A	8.47297e-06	-1.32158	-1.23929
226664438	chr1:226664438:TGTGCCGGGCAGTA:T	2.42052e-05	-1.51119	-3.05203e-10
226664454	chr1:226664454:C:T	8.09197e-06	-1.51886	-1.08802
226664807	chr1:226664807:A:G	3.56451e-05	-1.01399e-10	-1.12414
226664852	chr1:226664852:A:G	2.42742e-05	-1.50834	-3.05203e-10
226665034	chr1:226665034:C:G	7.54346e-06	-1.52221	-1.15487
226665853	chr1:226665853:G:A	4.76165e-05	-1.01399e-10	-0.834575
226667862	chr1:226667862:G:A	0.000116165	-1.01399e-10	0.0572557
226668188	chr1:226668188:G:C	4.69615e-05	-0.0775267	-0.770901
226669271	chr1:226669271:C:G	0.000598549	1.69675	-3.05203e-10
226670583	chr1:226670583:T:C	2.09038e-05	-1.16005	-0.497774
226670869	chr1:226670869:G:A	2.58252e-05	-1.4464	-3.05203e-10
226671395	chr1:226671395:A:C	4.97356e-05	-1.01399e-10	-0.791035
226671975	chr1:226671975:G:T	1.52428e-05	-0.692662	-1.28099
226672601	chr1:226672601:A:G	7.19446e-05	-0.421859	-3.05203e-10
226673083	chr1:226673083:A:G	5.13614e-05	-1.01399e-10	-0.758868
226673243	chr1:226673243:G:A	1.35752e-05	-0.801074	-1.28844
226674312	chr1:226674312:G:A	6.37531e-05	0.121142	-0.663879
226675263	chr1:226675263:G:A	2.39371e-05	-1.52233	-3.05203e-10
226675606	chr1:226675606:C:T	3.62632e-05	-1.10695	-3.05203e-10
226675979	chr1:226675979:A:G	4.95416e-05	-1.01399e-10	-0.794943
226676056	chr1:226676056:C:T	5.44447e-05	-1.01399e-10	-0.70057
226676173	chr1:226676173:A:G	5.19145e-05	-1.01399e-10	-0.748157
226677257	chr1:226677257:G:A	1.17901e-05	-1.29945	-0.931052
226677553	chr1:226677553:A:C	1.15569e-05	-1.27379	-0.97668
226677614	chr1:226677614:T:C	1.09432e-05	-1.19583	-1.10921
226677813	chr1:226677813:C:T	3.21081e-05	-0.169435	-1.05921
226678236	chr1:226678236:C:T	2.58817e-05	-1.44422	-3.05203e-10
226678330	chr1:226678330:G:A	5.59816e-05	-0.672732	-3.05203e-10
226678339	chr1:226678339:G:A	1.11031e-05	-1.16848	-1.12204
226678435	chr1:226678435:G:T	1.05312e-05	-1.17394	-1.16947
226678935	chr1:226678935:A:G	1.13306e-05	-1.16216	-1.10809
226679127	chr1:226679127:C:G	6.38933e-05	-0.540541	-3.05203e-10
226679758	chr1:226679758:T:C	1.13821e-05	-1.17231	-1.0934
226680287	chr1:226680287:A:G	2.74331e-05	-0.446425	-0.939579
226680288	chr1:226680288:T:C	6.98395e-06	-1.50274	-1.2514
226681110	chr1:226681110:C:T	8.07527e-06	-1.52059	-1.08836
226681217	chr1:226681217:T:C	3.52721e-05	-1.43127	0.296612
226681516	chr1:226681516:A:G	7.49715e-06	-1.49079	-1.19244
226681542	chr1:226681542:A:G	0.000317818	-1.01399e-10	1.06372
226681666	chr1:226681666:G:A	2.64943e-05	-1.42083	-3.05203e-10
226682887	chr1:226682887:T:C	2.60988e-05	-1.43587	-3.05203e-10
226682984	chr1:226682984:C:T	4.82537e-05	-1.01399e-10	-0.821283
226683068	chr1:226683068:A:C	0.00060878	1.7137	-3.05203e-10
226683119	chr1:226683119:T:C	5.12762e-05	-1.01399e-10	-0.760528
226684036	chr1:226684036:T:G	3.17648e-05	-1.01399e-10	-1.2394
226684108	chr1:226684108:G:A	2.67817e-05	-1.41004	-3.05203e-10
226684306	chr1:226684306:T:C	8.86821e-05	-1.01399e-10	-0.212697
226684442	chr1:226684442:C:T	2.6496e-05	-1.42076	-3.05203e-10
226684783	chr1:226684783:A:G	2.01534e-05	-1.39955	-0.294834
226684814	chr1:226684814:C:G	1.48648e-05	-0.71393	-1.28483
226685008	chr1:226685008:C:A	7.48227e-06	-1.40849	-1.27673
226685375	chr1:226685375:C:T	2.61666e-05	-1.43327	-3.05203e-10
226685569	chr1:226685569:T:C	2.60207e-05	-1.43886	-3.05203e-10
226685792	chr1:226685792:C:A	2.42372e-05	-1.50987	-3.05203e-10
226685847	chr1:226685847:G:A	4.54015e-05	-1.01399e-10	-0.882211
226686870	chr1:226686870:G:C	2.56831e-05	-1.45192	-3.05203e-10
226687851	chr1:226687851:T:C	1.87208e-05	-1.20374	-0.564378
226687867	chr1:226687867:T:C	3.1054e-05	-1.01399e-10	-1.26203
226688662	chr1:226688662:C:T	2.70318e-05	-1.40074	-3.05203e-10
226688781	chr1:226688781:C:T	2.48558e-05	-1.48466	-3.05203e-10
226688871	chr1:226688871:A:T	2.46821e-05	-1.49168	-3.05203e-10
226688999	chr1:226688999:CT:C	3.56006e-05	-1.12539	-3.05203e-10
226689204	chr1:226689204:GC:G	0.000578398	1.66251	-3.05203e-10
226689415	chr1:226689415:C:T	2.55174e-05	-1.4584	-3.05203e-10
226689476	chr1:226689476:A:G	2.23069e-05	-1.25463	-0.338227
226689536	chr1:226689536:T:C	1.19536e-05	-1.25394	-0.962778
226689749	chr1:226689749:C:T	2.51521e-05	-1.47281	-3.05203e-10
226690525	chr1:226690525:ACTC:A	4.95855e-05	-1.01399e-10	-0.794058
226690531	chr1:226690531:CCTA:C	2.02705e-05	-1.18045	-0.508142
226690952	chr1:226690952:A:G	4.82597e-05	-1.01399e-10	-0.821157
226691355	chr1:226691355:C:T	1.59991e-05	-0.677857	-1.24737
226691579	chr1:226691579:G:A	2.62732e-05	-1.42921	-3.05203e-10
226691785	chr1:226691785:T:C	2.55716e-05	-1.45627	-3.05203e-10
226691906	chr1:226691906:A:T	6.41426e-05	-1.01399e-10	-0.536646
226692119	chr1:226692119:T:C	3.56366e-05	-1.12438	-3.05203e-10
226692380	chr1:226692380:G:A	1.76417e-05	-0.544298	-1.28319
226692754	chr1:226692754:T:G	5.16526e-05	-1.01399e-10	-0.753215
226693229	chr1:226693229:A:G	1.41417e-05	-0.762018	-1.28661
226693960	chr1:226693960:T:C	3.15653e-05	-1.01399e-10	-1.2457
226694124	chr1:226694124:A:G	2.39941e-05	-1.51995	-3.05203e-10
226694756	chr1:226694756:A:C	1.16554e-05	-1.3327	-0.909293
226694851	chr1:226694851:A:G	1.4682e-05	-0.750232	-1.2609
226694959	chr1:226694959:G:A	7.74822e-06	-1.51724	-1.13306
226695104	chr1:226695104:C:G	5.15213e-05	-1.01399e-10	-0.755759
226695585	chr1:226695585:G:A	8.36253e-06	-1.31873	-1.25527
226695624	chr1:226695624:T:G	8.43115e-06	-1.30066	-1.26516
226695995	chr1:226695995:T:A	6.49259e-05	-0.524509	-3.05203e-10
226696453	chr1:226696453:C:T	3.27779e-05	-1.01399e-10	-1.208
226696592	chr1:226696592:C:G	2.14467e-05	-1.49862	-0.133562
226696800	chr1:226696800:A:T	2.57655e-05	-1.44872	-3.05203e-10
226696826	chr1:226696826:A:G	1.28591e-05	-0.880357	-1.26334
226697054	chr1:226697054:T:C	1.07489e-05	-1.07985	-1.24311
226697448	chr1:226697448:T:C	1.31379e-05	-0.856508	-1.26574
226697693	chr1:226697693:A:G	2.64184e-05	-1.4237	-3.05203e-10
226697907	chr1:226697907:G:A	2.56743e-05	-1.45226	-3.05203e-10
226698165	chr1:226698165:GTTTGA:G	3.30313e-05	-1.01399e-10	-1.2003
226698978	chr1:226698978:A:C	4.20057e-05	-1.01399e-10	-0.95995
226698991	chr1:226698991:G:T	4.38487e-05	-1.01399e-10	-0.917009
226699552	chr1:226699552:G:A	3.62573e-05	-1.01399e-10	-1.10711
226700156	chr1:226700156:C:T	2.42692e-05	-1.50855	-3.05203e-10
226700339	chr1:226700339:T:C	7.59283e-05	-1.01399e-10	-0.367966
226700483	chr1:226700483:A:C	2.47331e-05	-1.48961	-3.05203e-10
226702547	chr1:226702547:C:T	3.99273e-05	-1.01069	-3.05203e-10
226702571	chr1:226702571:G:A	3.26595e-05	-1.01399e-10	-1.21162
226703136	chr1:226703136:G:A	1.40301e-05	-1.24472	-0.811825
226703360	chr1:226703360:A:G	2.51961e-05	-1.47107	-3.05203e-10
226703792	chr1:226703792:T:C	2.42051e-05	-1.51119	-3.05203e-10
226704013	chr1:226704013:G:C	2.67995e-05	-1.40937	-3.05203e-10
226704584	chr1:226704584:CAT:C	3.08626e-05	-1.01399e-10	-1.26821
226705010	chr1:226705010:G:C	3.0236e-05	-1.01399e-10	-1.28872
226705249	chr1:226705249:G:C	1.27846e-05	-1.28352	-0.86599
226705342	chr1:226705342:CA:C	8.35535e-06	-1.36163	-1.21322
226705380	chr1:226705380:T:C	1.36726e-05	-1.32398	-0.758386
226705399	chr1:226705399:C:T	4.02146e-05	-1.00352	-3.05203e-10
226706147	chr1:226706147:C:A	5.22316e-05	-1.01399e-10	-0.742068
226706658	chr1:226706658:A:AGT	3.02329e-05	-1.01399e-10	-1.28882
226707061	chr1:226707061:C:T	3.02142e-05	-1.01399e-10	-1.28944
226707644	chr1:226707644:C:A	2.62714e-05	-0.390719	-1.03856
226707712	chr1:226707712:C:T	2.68242e-05	-0.662636	-0.745813
226707821	chr1:226707821:G:T	3.02877e-05	-1.01399e-10	-1.28701
226708536	chr1:226708536:C:T	4.0878e-05	-1.01399e-10	-0.987163
226709034	chr1:226709034:T:C	2.93207e-05	-0.359165	-0.960296
226709663	chr1:226709663:G:A	3.04349e-05	-1.01399e-10	-1.28217
226709990	chr1:226709990:G:A	3.04083e-05	-1.01399e-10	-1.28304
226711169	chr1:226711169:C:A	5.79324e-05	-1.01399e-10	-0.638479
226711291	chr1:226711291:A:G	7.92132e-06	-1.44515	-1.18304
226711385	chr1:226711385:A:T	6.26207e-05	-1.01399e-10	-0.56066
226711448	chr1:226711448:T:A	3.18912e-05	-1.01399e-10	-1.23543
226711931	chr1:226711931:G:C	5.63969e-05	-1.01399e-10	-0.665342
226712488	chr1:226712488:C:T	3.7868e-05	-1.01399e-10	-1.06365
226712600	chr1:226712600:A:G	1.82482e-05	-1.38506	-0.408628
226712642	chr1:226712642:C:T	7.80646e-06	-1.41933	-1.22347
226712643	chr1:226712643:G:A	3.05785e-05	-1.01399e-10	-1.27746
226712714	chr1:226712714:G:A	7.39143e-06	-1.41575	-1.28169
226713069	chr1:226713069:CACAT:C	3.13335e-05	-1.01399e-10	-1.25307
226713682	chr1:226713682:A:G	6.51837e-05	-1.01399e-10	-0.520545
226714269	chr1:226714269:T:C	0.000443572	1.3971	-3.05203e-10
226714422	chr1:226714422:C:T	5.75355e-05	-1.01399e-10	-0.645352
226715834	chr1:226715834:G:C	2.55909e-05	-0.837614	-0.617904
226715850	chr1:226715850:G:A	6.82862e-06	-1.4899	-1.28674
226716287	chr1:226716287:G:A	9.23565e-06	-1.29676	-1.17792
226716493	chr1:226716493:T:C	3.05269e-05	-1.01399e-10	-1.27915
226716999	chr1:226716999:C:T	2.63658e-05	-1.42569	-3.05203e-10
226717680	chr1:226717680:G:A	7.18392e-06	-1.44108	-1.28483
226717766	chr1:226717766:G:T	3.25821e-05	-1.01399e-10	-1.21399
226718026	chr1:226718026:A:G	2.41431e-05	-1.51376	-3.05203e-10
226718218	chr1:226718218:C:G	1.15582e-05	-0.96432	-1.28604
226718226	chr1:226718226:G:A	1.11669e-05	-1.0055	-1.27931
226718775	chr1:226718775:T:C	4.27146e-05	-1.01399e-10	-0.943214
226718796	chr1:226718796:C:T	2.48235e-05	-1.48597	-3.05203e-10
226718827	chr1:226718827:A:G	3.29412e-05	-1.01399e-10	-1.20303
226719289	chr1:226719289:G:C	0.000152471	-1.01399e-10	0.329218
226719677	chr1:226719677:A:G	2.55287e-05	-1.45795	-3.05203e-10
226719772	chr1:226719772:C:A	4.32195e-05	-1.01399e-10	-0.931464
226719866	chr1:226719866:C:T	3.10138e-05	-1.01399e-10	-1.26332
226720148	chr1:226720148:T:C	3.30912e-05	-1.19849	-3.05203e-10
226720778	chr1:226720778:G:A	9.37226e-05	-0.157416	-3.05203e-10
226721517	chr1:226721517:C:T	3.09806e-05	-1.01399e-10	-1.2644
226721532	chr1:226721532:A:G	5.04144e-05	-0.641011	-0.136466
226721663	chr1:226721663:T:C	6.24978e-05	0.284661	-0.847285
226721671	chr1:226721671:A:G	3.02989e-05	-1.01399e-10	-1.28664
226721772	chr1:226721772:G:A	1.47407e-05	-0.909854	-1.09729
226722172	chr1:226722172:A:T	0.000113124	1.07343	-1.0427
226722230	chr1:226722230:C:T	3.52077e-05	-1.01399e-10	-1.13649
226722340	chr1:226722340:A:G	2.65699e-05	-1.41798	-3.05203e-10
226722639	chr1:226722639:C:T	1.08447e-05	-1.11932	-1.19476
226722685	chr1:226722685:C:CA	1.13927e-05	-1.112	-1.15278
226722779	chr1:226722779:A:G	3.51069e-05	-1.13936	-3.05203e-10
226722866	chr1:226722866:AG:A	6.33274e-05	0.0807502	-0.630188
226722869	chr1:226722869:T:C	1.70553e-05	-0.943535	-0.917757
226723005	chr1:226723005:A:G	3.27907e-05	-1.01399e-10	-1.20761
226723268	chr1:226723268:T:C	4.78809e-05	-1.01399e-10	-0.829039
226723978	chr1:226723978:G:A	7.87177e-06	-1.38782	-1.24665
226724434	chr1:226724434:G:A	8.85417e-05	0.290743	-0.505025
226724722	chr1:226724722:T:C	8.95303e-05	-1.01399e-10	-0.203178
226724735	chr1:226724735:A:G	3.11786e-05	-1.01399e-10	-1.25802
226724803	chr1:226724803:A:G	4.65916e-05	-1.01399e-10	-0.856334
226724835	chr1:226724835:C:T	9.45293e-06	-1.4838	-0.967626
226724887	chr1:226724887:A:C	6.72968e-05	-1.01399e-10	-0.488643
226724899	chr1:226724899:G:T	0.000108922	-1.01399e-10	-0.00712277
226725055	chr1:226725055:CACA:C	0.000634276	2.36235	-0.607621
226725190	chr1:226725190:T:C	8.76264e-05	0.799972	-1.02464
226725296	chr1:226725296:G:T	3.66021e-05	-1.01399e-10	-1.09765
226725348	chr1:226725348:GCCA:G	3.20282e-05	-1.01399e-10	-1.23114
226725731	chr1:226725731:G:A	3.90026e-05	-1.01399e-10	-1.03413
226725802	chr1:226725802:A:G	3.26971e-05	-1.01399e-10	-1.21047
226725905	chr1:226725905:C:T	4.08833e-05	-1.01399e-10	-0.987032
226726597	chr1:226726597:GC:G	3.19864e-05	-1.01399e-10	-1.23244
226726739	chr1:226726739:T:C	3.08955e-05	-1.01399e-10	-1.26714
226727033	chr1:226727033:G:A	1.2375e-05	-1.40121	-0.780868
226727624	chr1:226727624:A:G	7.24993e-05	0.243847	-0.658025
226727650	chr1:226727650:C:A	0.000366099	1.20515	-3.05203e-10
226728377	chr1:226728377:T:C	0.00779996	5.12869	-0.864574
226728477	chr1:226728477:A:T	2.42313e-05	-1.51011	-3.05203e-10
226728684	chr1:226728684:C:T	4.50211e-05	0.159354	-1.04998
226728768	chr1:226728768:CACTT:C	3.23712e-05	-1.22049	-3.05203e-10
226728805	chr1:226728805:A:G	3.20635e-05	-1.01399e-10	-1.23004
226728806	chr1:226728806:T:C	3.05463e-05	-1.01399e-10	-1.27851
226728965	chr1:226728965:G:A	5.52683e-05	-1.01399e-10	-0.685556
226729010	chr1:226729010:C:T	3.17224e-05	-1.01399e-10	-1.24073
226729104	chr1:226729104:T:A	3.17368e-05	-1.01399e-10	-1.24028
226729372	chr1:226729372:T:C	2.42697e-05	-1.50853	-3.05203e-10
226729631	chr1:226729631:T:A	2.81398e-05	-1.36057	-3.05203e-10
226729645	chr1:226729645:C:T	6.0163e-05	-1.01399e-10	-0.600698
226730197	chr1:226730197:A:G	8.19991e-05	0.24911	-0.540156
226730276	chr1:226730276:G:C	4.24663e-05	-1.01399e-10	-0.949044
226731030	chr1:226731030:A:C	3.12464e-05	-1.01399e-10	-1.25585
226731464	chr1:226731464:G:A	3.18753e-05	-1.01399e-10	-1.23592
226731520	chr1:226731520:A:G	3.047e-05	-1.01399e-10	-1.28101
226732207	chr1:226732207:C:T	0.00518104	5.06845	-1.21344
226732579	chr1:226732579:C:A	4.80413e-05	0.29117	-1.11686
226732711	chr1:226732711:G:A	3.06915e-05	-1.01399e-10	-1.27377
226732730	chr1:226732730:T:G	3.1236e-05	0.0231464	-1.27933
226733029	chr1:226733029:T:C	0.00652966	5.33372	-1.24736
226733739	chr1:226733739:T:C	2.42069e-05	-1.51112	-3.05203e-10
226734112	chr1:226734112:T:C	5.89236e-05	-1.01399e-10	-0.621514
226735007	chr1:226735007:A:G	3.64371e-05	-1.01399e-10	-1.10217
226735563	chr1:226735563:G:A	0.00550817	5.14737	-1.23113
226735695	chr1:226735695:G:A	2.40942e-05	-1.51578	-3.05203e-10
226736237	chr1:226736237:A:C	4.53604e-05	-0.191109	-0.692006
226736500	chr1:226736500:T:G	3.20764e-05	-1.01399e-10	-1.22963
226736894	chr1:226736894:T:C	7.19402e-05	-1.01399e-10	-0.42192
226736941	chr1:226736941:C:T	4.85766e-05	0.210833	-1.02545
226737239	chr1:226737239:C:T	2.40689e-05	-1.51683	-3.05203e-10
226737466	chr1:226737466:G:A	2.41328e-05	-1.51418	-3.05203e-10
226737538	chr1:226737538:G:A	2.39861e-05	-1.52028	-3.05203e-10
226737657	chr1:226737657:C:T	3.19951e-05	-1.01399e-10	-1.23217
226738061	chr1:226738061:A:T	5.88582e-05	-1.01399e-10	-0.622624
226738305	chr1:226738305:A:G	6.98499e-05	-1.51963	1.06822
226738497	chr1:226738497:C:CG	2.40563e-05	-1.51736	-3.05203e-10
226738875	chr1:226738875:C:T	4.07911e-05	-1.01399e-10	-0.989291
226739756	chr1:226739756:G:A	1.89707e-05	-0.561852	-1.19301
226740260	chr1:226740260:A:C	2.41247e-05	-1.51452	-3.05203e-10
226740415	chr1:226740415:T:G	2.4148e-05	-1.51356	-3.05203e-10
226740499	chr1:226740499:T:C	2.48749e-05	-1.4839	-3.05203e-10
226740549	chr1:226740549:G:A	7.41932e-05	-1.01399e-10	-0.391082
226740969	chr1:226740969:T:C	3.47923e-05	-1.01399e-10	-1.14836
226741163	chr1:226741163:G:A	3.16997e-05	-0.440838	-0.800611
226741345	chr1:226741345:C:G	2.47767e-05	-1.48785	-3.05203e-10
226741433	chr1:226741433:A:G	2.4327e-05	-1.50617	-3.05203e-10
226741663	chr1:226741663:G:A	4.72315e-05	0.332636	-1.17533
226742007	chr1:226742007:G:A	0.00014796	-1.01399e-10	0.299187
226742168	chr1:226742168:C:A	9.02242e-05	-1.01399e-10	-0.195458
226742326	chr1:226742326:T:C	4.3612e-05	-1.01399e-10	-0.922424
226742334	chr1:226742334:C:G	2.43344e-05	-1.50586	-3.05203e-10
226742660	chr1:226742660:G:C	5.75357e-05	-1.01399e-10	-0.645349
226742774	chr1:226742774:G:A	3.04348e-05	-1.01399e-10	-1.28217
226743022	chr1:226743022:A:G	7.12319e-06	-1.51012	-1.22428
226743216	chr1:226743216:G:A	5.53105e-05	-0.684792	-3.05203e-10
226744018	chr1:226744018:T:C	4.91594e-05	-1.01399e-10	-0.802687
226744566	chr1:226744566:A:T	2.43737e-05	-1.50425	-3.05203e-10
226744734	chr1:226744734:G:A	2.03254e-05	-0.39956	-1.28632
226744765	chr1:226744765:A:G	3.0686e-05	-1.01399e-10	-1.27395
226744803	chr1:226744803:G:A	7.4337e-05	-1.01399e-10	-0.389146
226744910	chr1:226744910:A:G	2.85467e-05	-0.52412	-0.822093
226745067	chr1:226745067:C:T	3.87605e-05	-1.01399e-10	-1.04035
226745084	chr1:226745084:A:G	9.63378e-05	-1.01399e-10	-0.129894
226745281	chr1:226745281:A:G	3.20019e-05	-1.01399e-10	-1.23196
226745419	chr1:226745419:G:A	2.42306e-05	-1.51014	-3.05203e-10
226746021	chr1:226746021:G:A	3.1606e-05	0.0403305	-1.28474
226746271	chr1:226746271:C:G	3.02195e-05	-1.01399e-10	-1.28927
226746352	chr1:226746352:CT:C	4.58085e-05	-1.01399e-10	-0.873287
226746721	chr1:226746721:TCTC:T	2.44513e-05	-1.50107	-3.05203e-10
226747490	chr1:226747490:A:G	1.02233e-05	-1.12229	-1.2508
226748200	chr1:226748200:G:A	5.19069e-05	-1.01399e-10	-0.748304
226748607	chr1:226748607:C:T	4.59622e-05	-0.02487	-0.845065
226749662	chr1:226749662:G:A	4.74701e-05	-1.01399e-10	-0.837655
226749768	chr1:226749768:G:C	3.642e-05	0.186248	-1.28888
226750448	chr1:226750448:G:T	5.33685e-05	0.442991	-1.16353
226750659	chr1:226750659:C:T	3.02493e-05	-1.01399e-10	-1.28828
226750883	chr1:226750883:G:A	3.02555e-05	-1.01399e-10	-1.28808
226750994	chr1:226750994:C:CAG	2.48118e-05	-1.48643	-3.05203e-10
226751333	chr1:226751333:A:T	8.88786e-05	-1.01399e-10	-0.210484
226752124	chr1:226752124:G:A	5.19025e-05	-1.01399e-10	-0.748388
226752647	chr1:226752647:T:A	4.52336e-05	-0.885916	-3.05203e-10
226753042	chr1:226753042:T:C	3.12145e-05	-1.01399e-10	-1.25687
226753177	chr1:226753177:G:A	0.00255302	4.12535	-0.978074
226753387	chr1:226753387:G:A	4.58853e-05	0.218815	-1.09043
226753889	chr1:226753889:C:T	5.59238e-05	0.0111074	-0.684872
226753963	chr1:226753963:G:A	6.77687e-05	-1.01399e-10	-0.481655
226754022	chr1:226754022:A:G	5.18793e-05	-1.01399e-10	-0.748836
226754309	chr1:226754309:C:T	0.000206439	-1.01399e-10	0.632248
226754472	chr1:226754472:C:T	9.17939e-05	-1.01399e-10	-0.178209
226754599	chr1:226754599:C:T	0.000228545	-1.01399e-10	0.733977
226754854	chr1:226754854:T:C	6.91252e-06	-1.52243	-1.24199
226755060	chr1:226755060:C:T	4.56484e-05	-0.876787	-3.05203e-10
226755597	chr1:226755597:G:A	2.44108e-05	-1.50273	-3.05203e-10
226755899	chr1:226755899:G:A	3.02225e-05	-1.01399e-10	-1.28917
226756042	chr1:226756042:T:C	3.12697e-05	-1.01399e-10	-1.2551
226756053	chr1:226756053:C:T	4.27787e-05	-1.01399e-10	-0.941714
226756171	chr1:226756171:A:G	0.000233244	-1.01399e-10	0.754332
226756386	chr1:226756386:G:A	0.000217918	-1.01399e-10	0.686364
226756901	chr1:226756901:A:G	4.54151e-05	0.0264581	-0.908368
226756910	chr1:226756910:T:C	4.76261e-05	0.0972706	-0.931645
226756992	chr1:226756992:T:A	0.000225916	-1.01399e-10	0.722409
226757131	chr1:226757131:G:A	0.000225884	-1.01399e-10	0.722268
226757172	chr1:226757172:T:G	3.02182e-05	-1.01399e-10	-1.28931
226757447	chr1:226757447:T:TGTTTTAG	3.09367e-05	-1.01399e-10	-1.26581
226757617	chr1:226757617:C:T	2.50047e-05	-1.47869	-3.05203e-10
226757681	chr1:226757681:C:T	0.000211816	-1.01399e-10	0.657964
226757993	chr1:226757993:C:A	3.95453e-05	-1.01399e-10	-1.02031
226758282	chr1:226758282:T:TAAGTA	3.12391e-05	-1.01399e-10	-1.25608
226758289	chr1:226758289:T:A	3.12511e-05	-1.01399e-10	-1.2557
226758396	chr1:226758396:A:T	0.000100009	-1.01399e-10	-0.0924948
226758450	chr1:226758450:C:T	7.17796e-06	-1.48562	-1.24112
226758652	chr1:226758652:C:T	4.25503e-05	0.333062	-1.28013
226758682	chr1:226758682:T:C	0.000217411	-1.01399e-10	0.684035
226758723	chr1:226758723:G:A	0.000228439	-1.01399e-10	0.733516
226758783	chr1:226758783:A:G	4.49393e-05	-0.892442	-3.05203e-10
226758924	chr1:226758924:C:G	3.03102e-05	-1.01399e-10	-1.28627
226759098	chr1:226759098:C:T	3.33019e-05	-1.01399e-10	-1.19214
226759328	chr1:226759328:T:C	0.000224124	-1.01399e-10	0.714445
226759767	chr1:226759767:C:T	6.72016e-05	-0.13491	-0.355149
226759815	chr1:226759815:C:T	3.37977e-05	-1.01399e-10	-1.17736
226760167	chr1:226760167:T:C	0.000225141	-1.01399e-10	0.71897
226760192	chr1:226760192:C:T	3.22339e-05	-1.01399e-10	-1.22474
226760277	chr1:226760277:A:G	5.24522e-05	0.195097	-0.93295
226760313	chr1:226760313:T:C	0.00986475	4.49897	-3.05203e-10
226761025	chr1:226761025:G:A	4.38417e-05	-0.18616	-0.73101
226761868	chr1:226761868:T:A	1.03439e-05	-1.39562	-0.965736
226761957	chr1:226761957:TACTC:T	0.0003453	1.14666	-3.05203e-10
226762770	chr1:226762770:T:C	1.13348e-05	-1.41439	-0.855491
226763557	chr1:226763557:C:T	9.21552e-05	-1.01399e-10	-0.174281
226763789	chr1:226763789:T:C	3.68637e-05	-1.01399e-10	-1.09053
226763943	chr1:226763943:CAAG:C	3.5921e-05	-1.01399e-10	-1.11643
226764331	chr1:226764331:G:A	7.48498e-05	-1.01399e-10	-0.382272
226764614	chr1:226764614:T:C	7.98229e-06	-1.33162	-1.28891
226764671	chr1:226764671:T:C	8.88355e-05	-1.01399e-10	-0.210969
226765545	chr1:226765545:A:G	6.90856e-06	-1.51439	-1.2506
226765711	chr1:226765711:C:A	3.07698e-05	-1.01399e-10	-1.27122
226765819	chr1:226765819:C:T	4.21446e-05	-1.01399e-10	-0.956649
226765923	chr1:226765923:A:G	3.41551e-05	-1.01399e-10	-1.16684
226765956	chr1:226765956:C:G	5.1961e-05	-1.01399e-10	-0.747261
226766268	chr1:226766268:G:T	5.41315e-05	-1.01399e-10	-0.706339
226766513	chr1:226766513:G:A	5.65229e-05	-1.01399e-10	-0.663109
226766514	chr1:226766514:T:C	5.25224e-05	-1.01399e-10	-0.736515
226767008	chr1:226767008:TAG:T	2.88653e-05	-1.33511	-3.05203e-10
226767037	chr1:226767037:G:A	5.27244e-05	-1.01399e-10	-0.732677
226767178	chr1:226767178:A:T	0.000372508	2.50586	-1.28336
226767339	chr1:226767339:G:A	2.9386e-05	-1.31724	-3.05203e-10
226767492	chr1:226767492:C:T	3.09002e-05	-1.26699	-3.05203e-10
226767712	chr1:226767712:C:T	0.000100692	-1.01399e-10	-0.0856905
226767743	chr1:226767743:A:C	5.76668e-05	-1.01399e-10	-0.643073
226767816	chr1:226767816:G:A	5.27491e-05	-1.01399e-10	-0.732209
226767942	chr1:226767942:G:T	5.29743e-05	-1.01399e-10	-0.727948
226768059	chr1:226768059:A:G	5.39576e-05	-1.01399e-10	-0.709556
226768133	chr1:226768133:T:C	5.39191e-05	-1.01399e-10	-0.71027
226768271	chr1:226768271:G:A	0.000991169	2.932	-0.730869
226768317	chr1:226768317:CAGAG:C	0.00100731	3.01507	-0.797783
226768430	chr1:226768430:C:T	8.09114e-05	-1.01399e-10	-0.3044
226768480	chr1:226768480:C:T	0.000358367	2.46323	-1.27943
226768767	chr1:226768767:G:C	5.57906e-05	-1.01399e-10	-0.67615
226768840	chr1:226768840:C:G	0.000368397	2.49411	-1.28271
226769091	chr1:226769091:T:A	3.07914e-05	-1.01399e-10	-1.27052
226769347	chr1:226769347:C:T	3.89282e-05	-1.01399e-10	-1.03604
226769837	chr1:226769837:A:G	5.07709e-05	-1.01399e-10	-0.770432
226770015	chr1:226770015:A:G	2.66053e-05	-1.41664	-3.05203e-10
226770541	chr1:226770541:T:G	3.47241e-05	-1.01399e-10	-1.15032
226770635	chr1:226770635:A:G	5.86773e-05	0.477851	-1.10355
226770837	chr1:226770837:T:C	0.000201086	1.85199	-1.24601
226770905	chr1:226770905:A:C	0.000322075	2.32078	-1.24375
226770912	chr1:226770912:C:T	6.88471e-05	-1.01399e-10	-0.465866
226771284	chr1:226771284:C:G	0.000591783	2.86777	-1.18239
226771600	chr1:226771600:G:T	4.14678e-05	0.270117	-1.24296
226771899	chr1:226771899:GC:G	4.95902e-05	-0.160845	-0.633117
226771912	chr1:226771912:C:T	7.8705e-05	-1.01399e-10	-0.332048
226771979	chr1:226771979:G:A	0.000442315	2.43047	-1.0362
226772057	chr1:226772057:G:A	2.84623e-05	-1.34918	-3.05203e-10
226772324	chr1:226772324:T:C	7.37155e-06	-1.51992	-1.18021
226772656	chr1:226772656:A:G	0.000895635	2.88666	-0.786883
226772674	chr1:226772674:C:T	3.10935e-05	-1.26076	-3.05203e-10
226772745	chr1:226772745:G:C	3.14393e-05	-1.01399e-10	-1.2497
226772917	chr1:226772917:G:A	3.28005e-05	-1.01399e-10	-1.20731
226773084	chr1:226773084:T:C	3.28439e-05	-1.01399e-10	-1.20599
226774204	chr1:226774204:G:A	3.07093e-05	-1.01399e-10	-1.27319
226774359	chr1:226774359:C:T	7.54594e-05	-1.01399e-10	-0.37416
226774579	chr1:226774579:TA:T	3.97957e-05	0.197814	-1.21181
226774810	chr1:226774810:G:A	6.29742e-05	-1.01399e-10	-0.555029
226774969	chr1:226774969:A:G	6.36688e-05	-1.01399e-10	-0.54406
226775618	chr1:226775618:T:A	5.84427e-05	-1.01399e-10	-0.629708
226775974	chr1:226775974:T:A	3.04522e-05	-1.01399e-10	-1.2816
226776205	chr1:226776205:C:T	3.10613e-05	-1.26179	-3.05203e-10
226776743	chr1:226776743:C:T	5.61677e-05	-1.01399e-10	-0.669413
226776798	chr1:226776798:C:T	0.000591167	2.83275	-1.14841
226776923	chr1:226776923:C:A	0.000116098	-1.01399e-10	0.0566818
226776992	chr1:226776992:T:C	6.1973e-05	-1.01399e-10	-0.571057
226777032	chr1:226777032:G:A	0.000100176	-1.01399e-10	-0.0908312
226777235	chr1:226777235:G:A	3.0306e-05	-1.01399e-10	-1.28641
226777271	chr1:226777271:T:C	3.04446e-05	-1.01399e-10	-1.28185
226777331	chr1:226777331:C:G	0.000106678	-1.01399e-10	-0.0279371
226777426	chr1:226777426:A:G	8.37033e-05	-1.01399e-10	-0.270477
226777473	chr1:226777473:G:A	0.000479691	2.6289	-1.15352
226777633	chr1:226777633:A:G	0.000362572	2.42507	-1.2296
226778671	chr1:226778671:A:G	7.78108e-05	-1.01399e-10	-0.343475
226778859	chr1:226778859:T:C	2.88829e-05	-1.33451	-3.05203e-10
226779719	chr1:226779719:C:T	8.34179e-05	-1.01399e-10	-0.273892
226779758	chr1:226779758:G:T	8.92879e-05	-1.01399e-10	-0.205889
226779886	chr1:226779886:G:A	7.89148e-05	-1.01399e-10	-0.329386
226779949	chr1:226779949:C:T	3.06802e-05	-1.01399e-10	-1.27414
226780086	chr1:226780086:T:C	0.000116273	-1.01399e-10	0.0581866
226780189	chr1:226780189:C:T	3.02479e-05	-1.28833	-3.05203e-10
226780274	chr1:226780274:C:T	3.58732e-05	-1.01399e-10	-1.11776
226780496	chr1:226780496:T:C	3.25238e-05	-1.01399e-10	-1.21578
226781113	chr1:226781113:T:C	7.37861e-06	-1.52192	-1.17725
226781615	chr1:226781615:G:A	2.81651e-05	-1.35967	-3.05203e-10
226781689	chr1:226781689:C:A	7.21684e-05	-1.01399e-10	-0.418753
226781820	chr1:226781820:T:G	2.81841e-05	-1.359	-3.05203e-10
226781985	chr1:226781985:G:A	5.27869e-05	-1.01399e-10	-0.731492
226782070	chr1:226782070:G:A	3.00357e-05	-1.29537	-3.05203e-10
226782111	chr1:226782111:C:T	2.99253e-05	-1.29905	-3.05203e-10
226782323	chr1:226782323:T:C	8.18325e-06	-1.47277	-1.1229
226782838	chr1:226782838:TG:T	1.64802e-05	-1.11348	-0.782121
226783023	chr1:226783023:A:G	6.87272e-06	-1.5034	-1.2668
226783031	chr1:226783031:C:T	7.87571e-05	-1.01399e-10	-0.331387
226783033	chr1:226783033:G:A	2.83005e-05	-1.35488	-3.05203e-10
226783149	chr1:226783149:A:G	3.03249e-05	-1.01399e-10	-1.28579
226783189	chr1:226783189:A:C	3.35621e-05	-1.01399e-10	-1.18436
226783328	chr1:226783328:C:T	1.64261e-05	-0.75019	-1.1487
226783400	chr1:226783400:TCA:T	1.96726e-05	-0.660723	-1.0578
226783562	chr1:226783562:T:C	6.78518e-06	-1.50314	-1.27987
226783578	chr1:226783578:T:C	3.0985e-05	-1.01399e-10	-1.26425
226783647	chr1:226783647:A:G	9.53801e-06	-1.16962	-1.27285
226783765	chr1:226783765:G:A	1.75117e-05	-0.766552	-1.06833
226784041	chr1:226784041:A:G	5.62393e-05	-1.01399e-10	-0.668139
226784381	chr1:226784381:A:T	3.22027e-05	-1.01399e-10	-1.2257
226784477	chr1:226784477:A:T	1.35999e-05	-1.35037	-0.737325
226784638	chr1:226784638:C:T	3.51363e-05	-1.01399e-10	-1.13852
226784669	chr1:226784669:A:G	3.17328e-05	-1.01399e-10	-1.2404
226784721	chr1:226784721:G:A	9.16716e-06	-1.51696	-0.96517
226784850	chr1:226784850:T:C	1.31062e-05	-1.10761	-1.01707
226784865	chr1:226784865:AG:A	3.25582e-05	-1.01399e-10	-1.21473
226785038	chr1:226785038:C:T	3.02332e-05	-1.01399e-10	-1.28881
226785391	chr1:226785391:G:A	2.93493e-05	-1.31849	-3.05203e-10
226785680	chr1:226785680:G:A	2.60897e-05	-0.885197	-0.551016
226785724	chr1:226785724:T:A	3.14691e-05	-1.24875	-3.05203e-10
226786527	chr1:226786527:G:A	0.000126591	0.143206	-3.05203e-10
226787432	chr1:226787432:G:A	4.99722e-05	-1.01399e-10	-0.786288
226787827	chr1:226787827:A:G	3.03574e-05	-1.01399e-10	-1.28471
226787986	chr1:226787986:G:C	5.83362e-05	-1.01399e-10	-0.631532
226788099	chr1:226788099:T:A	3.94809e-05	-1.01399e-10	-1.02194
226788101	chr1:226788101:T:A	3.93898e-05	-1.01399e-10	-1.02425
226788374	chr1:226788374:G:C	2.54846e-05	-1.45968	-3.05203e-10
226788868	chr1:226788868:A:C	1.06541e-05	-1.31195	-1.01986
226789148	chr1:226789148:T:C	3.06398e-05	-1.01399e-10	-1.27546
226789371	chr1:226789371:A:G	4.00858e-05	-1.01399e-10	-1.00673
226789924	chr1:226789924:A:T	0.000107928	0.000525477	-0.0168176
226790010	chr1:226790010:A:G	0.000411078	-1.01399e-10	1.32103
226790073	chr1:226790073:A:G	9.00516e-05	-1.01399e-10	-0.197373
226790243	chr1:226790243:T:C	7.31892e-06	-1.41836	-1.28893
226790631	chr1:226790631:C:T	1.7312e-05	-0.88935	-0.957008
226790913	chr1:226790913:T:C	3.02426e-05	-1.01399e-10	-1.2885
226790954	chr1:226790954:C:T	4.48936e-05	-0.89346	-3.05203e-10
226791182	chr1:226791182:A:C	0.000215395	-1.01399e-10	0.674717
226791315	chr1:226791315:T:G	3.11221e-05	-1.01399e-10	-1.25984
226791425	chr1:226791425:C:T	4.73777e-05	-1.01399e-10	-0.839603
226791688	chr1:226791688:C:T	3.02764e-05	-1.01399e-10	-1.28739
226791704	chr1:226791704:C:T	0.000207308	-1.01399e-10	0.636449
226791905	chr1:226791905:T:A	3.03202e-05	-1.01399e-10	-1.28594
226792054	chr1:226792054:A:G	7.30415e-05	-1.01399e-10	-0.406727
226792080	chr1:226792080:G:A	1.57232e-05	-0.724585	-1.21803
226792125	chr1:226792125:C:T	3.28545e-05	-1.01399e-10	-1.20567
226792463	chr1:226792463:C:A	9.21919e-05	-1.01399e-10	-0.173883
226792816	chr1:226792816:A:G	6.5973e-06	-1.52179	-1.2893
226792941	chr1:226792941:T:C	3.12917e-05	-1.01399e-10	-1.2544
226792955	chr1:226792955:A:C	3.35378e-05	-1.01399e-10	-1.18508
226793125	chr1:226793125:C:G	0.000228528	-1.01399e-10	0.733904
226793145	chr1:226793145:G:T	0.00019803	-1.01399e-10	0.590664
226793336	chr1:226793336:C:T	0.000166418	-1.01399e-10	0.416749
226793665	chr1:226793665:A:T	0.000215637	-1.01399e-10	0.67584
226793798	chr1:226793798:T:G	5.26007e-05	-1.01399e-10	-0.735026
226794069	chr1:226794069:C:T	5.6441e-05	-1.01399e-10	-0.66456
226794687	chr1:226794687:G:GAGGAGTCCTCACATGGACATCCT	3.0293e-05	-1.01399e-10	-1.28684
226794769	chr1:226794769:C:T	3.04081e-05	-1.01399e-10	-1.28305
226794867	chr1:226794867:C:T	0.000186239	-1.01399e-10	0.529274
226794976	chr1:226794976:A:G	4.15848e-05	-1.01399e-10	-0.97002
226794994	chr1:226794994:T:C	0.00020772	-1.01399e-10	0.638436
226795166	chr1:226795166:G:A	2.70438e-05	-0.158983	-1.24131
226795193	chr1:226795193:C:T	4.29918e-05	-1.01399e-10	-0.936746
226795212	chr1:226795212:G:GC	5.98547e-05	-1.01399e-10	-0.605835
226795226	chr1:226795226:G:A	0.000208477	-1.01399e-10	0.642076
226795230	chr1:226795230:G:T	0.000208477	-1.01399e-10	0.642076
226795268	chr1:226795268:T:A	1.23803e-05	-1.43605	-0.745594
226795362	chr1:226795362:A:G	1.23254e-05	-1.3401	-0.845998
226795406	chr1:226795406:A:G	3.11834e-05	-1.01399e-10	-1.25787
226795468	chr1:226795468:C:G	2.93135e-05	-1.31971	-3.05203e-10
226796407	chr1:226796407:C:T	2.45585e-05	-0.207762	-1.28894
226796624	chr1:226796624:G:T	3.54445e-05	-1.01399e-10	-1.12979
226796726	chr1:226796726:A:T	2.36888e-05	-0.255815	-1.27694
226796942	chr1:226796942:T:C	0.00014576	-1.01399e-10	0.284206
226797033	chr1:226797033:T:C	3.02197e-05	-1.01399e-10	-1.28926
226797538	chr1:226797538:A:G	8.04174e-05	-1.01399e-10	-0.310525
226798630	chr1:226798630:G:C	0.00292381	3.28289	-3.05203e-10
226798730	chr1:226798730:A:G	3.08645e-05	-1.01399e-10	-1.26815
226798773	chr1:226798773:G:C	3.11285e-05	-1.01399e-10	-1.25963
226799152	chr1:226799152:G:A	7.51442e-05	-1.01399e-10	-0.378346
226799156	chr1:226799156:C:T	3.55283e-05	0.0975028	-1.22493
226799238	chr1:226799238:T:C	5.9068e-05	-1.01399e-10	-0.619066
226799249	chr1:226799249:G:A	3.82691e-05	0.212628	-1.26574
226799408	chr1:226799408:G:A	3.1192e-05	-1.01399e-10	-1.25759
226799465	chr1:226799465:C:T	6.5376e-05	-1.01399e-10	-0.517601
226799510	chr1:226799510:G:A	6.40771e-05	-1.01399e-10	-0.537668
226799540	chr1:226799540:G:A	2.53757e-05	-1.31143	-0.152527
226799625	chr1:226799625:T:C	3.05301e-05	0.0103637	-1.2894
226800011	chr1:226800011:A:G	0.000200371	-1.01399e-10	0.602414
226800204	chr1:226800204:T:C	3.53313e-05	-1.01399e-10	-1.13299
226800235	chr1:226800235:C:T	5.39263e-05	-1.01399e-10	-0.710137
226800287	chr1:226800287:A:G	5.62463e-05	-1.01399e-10	-0.668015
226800448	chr1:226800448:C:T	5.88223e-05	0.305186	-0.92842
226801102	chr1:226801102:T:C	5.45704e-05	-1.01399e-10	-0.698264
226801425	chr1:226801425:A:G	3.33735e-05	-1.01399e-10	-1.18999
226801455	chr1:226801455:G:A	0.000175086	-1.01399e-10	0.467522
226801457	chr1:226801457:A:G	1.26455e-05	-0.891444	-1.26901
226801838	chr1:226801838:T:A	4.57389e-05	-1.01399e-10	-0.874806
226801882	chr1:226801882:A:G	3.04283e-05	-1.01399e-10	-1.28238
226802247	chr1:226802247:A:T	6.69901e-05	-1.01399e-10	-0.49321
226802294	chr1:226802294:T:C	3.02211e-05	-1.01399e-10	-1.28921
226802361	chr1:226802361:C:G	3.117e-05	-1.01399e-10	-1.2583
226802405	chr1:226802405:T:C	3.28987e-05	-1.01399e-10	-1.20432
226802825	chr1:226802825:C:T	3.4509e-05	-1.01399e-10	-1.15653
226802906	chr1:226802906:A:C	5.28135e-05	-1.01399e-10	-0.730988
226802941	chr1:226802941:C:T	5.21746e-05	-1.01399e-10	-0.74316
226802948	chr1:226802948:C:T	5.29616e-05	-1.01399e-10	-0.728188
226803176	chr1:226803176:C:T	1.1515e-05	-0.973839	-1.28027
226803539	chr1:226803539:G:A	1.44609e-05	-0.892063	-1.13424
226804069	chr1:226804069:C:T	1.72457e-05	-1.42179	-0.428402
226804229	chr1:226804229:T:G	4.6196e-05	-1.01399e-10	-0.864862
226804266	chr1:226804266:G:A	4.60967e-05	-1.01399e-10	-0.867014
226804318	chr1:226804318:TCACCTGTGTGAGGA:T	3.24134e-05	-1.01399e-10	-1.21918
226804585	chr1:226804585:G:A	3.88598e-05	-1.01399e-10	-1.0378
226804922	chr1:226804922:G:A	4.52521e-05	-1.01399e-10	-0.885507
226805265	chr1:226805265:C:T	1.80852e-05	-1.40278	-0.399882
226805276	chr1:226805276:G:A	0.000123286	-1.01399e-10	0.116748
226805631	chr1:226805631:C:T	8.42196e-05	-1.01399e-10	-0.264328
226805680	chr1:226805680:C:T	1.05792e-05	-1.05881	-1.28005
226805758	chr1:226805758:A:G	6.20794e-05	-1.01399e-10	-0.569341
226806428	chr1:226806428:A:G	7.86131e-05	-1.01399e-10	-0.333217
226806441	chr1:226806441:T:G	3.71017e-05	-1.01399e-10	-1.08409
226807047	chr1:226807047:A:C	3.50489e-05	-1.01399e-10	-1.14101
226807209	chr1:226807209:G:A	3.80698e-05	-1.01399e-10	-1.05834
226807546	chr1:226807546:A:G	3.23765e-05	-1.01399e-10	-1.22032
226807958	chr1:226807958:G:A	3.51972e-05	-1.01399e-10	-1.13679
226808711	chr1:226808711:G:A	1.60289e-05	-1.36561	-0.557759
226808715	chr1:226808715:T:A	6.56004e-05	-1.01399e-10	-0.514174
226808792	chr1:226808792:C:T	4.58925e-05	-1.01399e-10	-0.871453
226809280	chr1:226809280:T:C	3.04508e-05	-1.01399e-10	-1.28164
226809414	chr1:226809414:T:C	3.05429e-05	-1.01399e-10	-1.27862
226809727	chr1:226809727:G:A	3.27271e-05	-1.01399e-10	-1.20955
226810390	chr1:226810390:G:A	3.02488e-05	-1.01399e-10	-1.2883
226810395	chr1:226810395:G:A	4.59761e-05	-0.869633	-3.05203e-10
226810671	chr1:226810671:C:T	3.34627e-05	-1.01399e-10	-1.18732
226810772	chr1:226810772:C:T	1.02442e-05	-1.44727	-0.923778
226811139	chr1:226811139:C:T	5.7623e-05	0.395304	-1.03914
226812054	chr1:226812054:T:C	2.75788e-05	-0.365088	-1.01562
226812310	chr1:226812310:C:G	7.9322e-06	-1.3489	-1.27793
226812548	chr1:226812548:A:G	5.30734e-05	-1.01399e-10	-0.72608
226812988	chr1:226812988:T:C	8.50222e-05	0.366277	-0.621119
226813124	chr1:226813124:G:A	0.000211717	-1.01399e-10	0.657494
226813131	chr1:226813131:G:A	3.06945e-05	-1.01399e-10	-1.27367
226813142	chr1:226813142:A:C	8.83212e-05	-1.01399e-10	-0.216775
226813466	chr1:226813466:G:C	3.10616e-05	-1.01399e-10	-1.26178
226813620	chr1:226813620:T:C	0.000135467	-1.01399e-10	0.210972
226815116	chr1:226815116:G:A	7.50572e-05	-1.01399e-10	-0.379505
226815177	chr1:226815177:C:T	2.44524e-05	-0.352163	-1.14886
226815180	chr1:226815180:T:G	5.41917e-05	-1.01399e-10	-0.705227
226815655	chr1:226815655:C:T	2.54936e-05	-0.375129	-1.0842
226815823	chr1:226815823:A:G	3.24082e-05	-1.01399e-10	-1.21934
226815842	chr1:226815842:G:A	0.00446542	-1.01399e-10	3.70636
226815939	chr1:226815939:T:C	5.53676e-05	-1.01399e-10	-0.683761
226816012	chr1:226816012:C:A	3.8309e-05	0.237173	-1.28924
226816429	chr1:226816429:G:A	7.52644e-05	-1.01399e-10	-0.376748
226817057	chr1:226817057:T:C	0.000147216	-1.01399e-10	0.294145
226817175	chr1:226817175:C:T	3.02141e-05	-1.01399e-10	-1.28945
226817227	chr1:226817227:G:A	8.62415e-05	-1.01399e-10	-0.240603
226817517	chr1:226817517:T:C	2.43146e-05	-1.50668	-3.05203e-10
226818262	chr1:226818262:G:T	2.39939e-05	-1.51996	-3.05203e-10
226818325	chr1:226818325:T:G	0.000116198	-1.01399e-10	0.0575381
226818986	chr1:226818986:G:C	7.57904e-05	-1.01399e-10	-0.369783
226818996	chr1:226818996:A:G	6.67771e-05	-1.01399e-10	-0.496396
226819012	chr1:226819012:G:A	3.55452e-05	-1.12695	-3.05203e-10
226819050	chr1:226819050:G:T	3.52809e-05	-1.01399e-10	-1.13441
226819271	chr1:226819271:G:A	3.77301e-05	-0.671201	-0.396096
226819475	chr1:226819475:A:C	3.05502e-05	-1.01399e-10	-1.27838
226819481	chr1:226819481:A:G	7.83559e-06	-1.352	-1.28708
226819752	chr1:226819752:T:C	1.98097e-05	-0.463809	-1.24778
226819839	chr1:226819839:G:A	7.02109e-05	-1.01399e-10	-0.446252
226819947	chr1:226819947:G:A	9.17648e-05	-1.01399e-10	-0.178526
226819948	chr1:226819948:C:T	0.000118607	1.35728	-1.27922
226819989	chr1:226819989:G:A	9.2724e-06	-1.46725	-1.00347
226820269	chr1:226820269:G:A	4.29264e-05	-0.655546	-0.282722
226820364	chr1:226820364:G:A	3.26316e-05	-1.01399e-10	-1.21247
226820623	chr1:226820623:C:G	0.00010369	-1.01399e-10	-0.0563472
226820685	chr1:226820685:G:A	5.48077e-05	0.343234	-1.03716
226820801	chr1:226820801:C:A	5.52288e-05	0.349045	-1.03531
226821147	chr1:226821147:A:G	8.91492e-06	-1.4977	-1.01233
226821456	chr1:226821456:G:T	0.000238755	-1.01399e-10	0.777684
226822217	chr1:226822217:G:A	3.77073e-05	-1.0679	-3.05203e-10
226823029	chr1:226823029:A:T	7.75955e-06	-1.36049	-1.28835
226823769	chr1:226823769:C:T	7.89419e-05	-1.01399e-10	-0.329043
226823843	chr1:226823843:T:C	3.28732e-05	-1.01399e-10	-1.2051
226824144	chr1:226824144:G:A	0.000107535	-1.01399e-10	-0.0199353
226824460	chr1:226824460:C:G	0.000155783	-1.01399e-10	0.350711
226824478	chr1:226824478:C:T	4.10429e-05	-0.983138	-3.05203e-10
226824710	chr1:226824710:C:T	2.34427e-05	-0.381381	-1.16182
226824801	chr1:226824801:GA:G	3.05429e-05	-1.01399e-10	-1.27862
226825095	chr1:226825095:A:G	3.41784e-05	-1.01399e-10	-1.16616
226825224	chr1:226825224:T:C	3.58125e-05	-1.01399e-10	-1.11946
226825628	chr1:226825628:G:A	4.7095e-05	0.178285	-1.02387
226826177	chr1:226826177:C:T	7.65284e-06	-1.38629	-1.27639
226826248	chr1:226826248:G:C	3.25767e-05	-1.01399e-10	-1.21416
226826351	chr1:226826351:C:T	0.00841419	-1.01399e-10	4.33992
226826568	chr1:226826568:C:T	6.9832e-05	-1.01399e-10	-0.451663
226826596	chr1:226826596:A:G	3.82184e-05	-0.724746	-0.329692
226827092	chr1:226827092:T:C	3.27853e-05	-1.01399e-10	-1.20777
226827413	chr1:226827413:C:T	3.36268e-05	-1.01399e-10	-1.18243
226827497	chr1:226827497:C:T	7.70004e-06	-1.37904	-1.27749
226827554	chr1:226827554:CAT:C	8.78029e-06	-1.37564	-1.14961
226827980	chr1:226827980:T:C	0.000124551	-1.01399e-10	0.126962
226827991	chr1:226827991:C:T	5.60291e-05	-1.01399e-10	-0.671884
226828805	chr1:226828805:T:A	9.88909e-06	-1.52238	-0.883947
226829307	chr1:226829307:C:A	0.000548106	1.60871	-3.05203e-10
226829330	chr1:226829330:T:C	1.4112e-05	-0.80719	-1.24354
226829360	chr1:226829360:C:T	3.32399e-05	-1.01399e-10	-1.194
226829899	chr1:226829899:C:T	1.39505e-05	-0.836964	-1.22528
226829934	chr1:226829934:G:T	1.37735e-05	-0.833329	-1.24168
226830554	chr1:226830554:C:T	2.29113e-05	-0.327924	-1.2382
226830766	chr1:226830766:G:A	3.37586e-05	-1.01399e-10	-1.17852
226831105	chr1:226831105:GGA:G	5.10369e-05	-0.765206	-3.05203e-10
226831218	chr1:226831218:C:T	8.42395e-06	-1.40176	-1.16491
226831274	chr1:226831274:T:C	0.000102804	0.194224	-0.25915
226831384	chr1:226831384:C:G	3.39922e-05	-1.01399e-10	-1.17162
226831410	chr1:226831410:T:C	3.41715e-05	-1.01399e-10	-1.16636
226831510	chr1:226831510:G:A	3.68619e-05	-1.01399e-10	-1.09058
226831671	chr1:226831671:A:G	5.30939e-05	-1.01399e-10	-0.725692
226831927	chr1:226831927:T:C	3.25389e-05	-1.01399e-10	-1.21532
226832438	chr1:226832438:G:A	9.56558e-05	-1.01399e-10	-0.136999
226832743	chr1:226832743:T:C	3.24385e-05	-1.01399e-10	-1.21841
226832916	chr1:226832916:G:A	5.34131e-05	-1.01399e-10	-0.719698
226832970	chr1:226832970:G:A	9.38812e-05	-1.01399e-10	-0.155725
226833103	chr1:226833103:A:G	1.48572e-05	-1.39335	-0.60592
226833197	chr1:226833197:C:T	0.000123861	-1.01399e-10	0.121407
226833587	chr1:226833587:A:T	2.68299e-05	-0.464367	-0.943871
226833954	chr1:226833954:G:A	9.91638e-05	-1.01399e-10	-0.100983
226833987	chr1:226833987:G:A	5.12645e-05	-1.01399e-10	-0.760757
226834008	chr1:226834008:C:T	3.66333e-05	0.0571389	-1.15394
226834059	chr1:226834059:A:G	4.83818e-05	-1.01399e-10	-0.818632
226834640	chr1:226834640:G:C	3.04014e-05	-1.01399e-10	-1.28327
226834904	chr1:226834904:C:T	0.000125751	-1.01399e-10	0.136548
226834980	chr1:226834980:G:A	4.78633e-05	-1.01399e-10	-0.829406
226835008	chr1:226835008:A:G	4.77381e-05	-1.01399e-10	-0.832025
226836061	chr1:226836061:C:T	4.35446e-05	0.355522	-1.27949
226836344	chr1:226836344:C:A	4.05803e-05	0.290115	-1.28459
226837033	chr1:226837033:A:G	3.38797e-05	-1.01399e-10	-1.17494
226837084	chr1:226837084:C:T	3.66951e-05	-1.01399e-10	-1.09511
226837190	chr1:226837190:T:C	4.60778e-05	-1.01399e-10	-0.867423
226837411	chr1:226837411:G:A	3.4569e-05	-1.01399e-10	-1.1548
226837861	chr1:226837861:T:C	3.06934e-05	-1.01399e-10	-1.27371
226838134	chr1:226838134:C:T	3.77231e-05	-1.01399e-10	-1.06748
226838429	chr1:226838429:G:A	3.41053e-05	-1.01399e-10	-1.1683
226838526	chr1:226838526:T:G	7.43777e-05	-1.01399e-10	-0.3886
226839465	chr1:226839465:A:C	4.67764e-05	-1.01399e-10	-0.852376
226839603	chr1:226839603:C:T	4.84002e-05	0.375653	-1.1939
226842575	chr1:226842575:C:T	2.34713e-05	-0.573698	-0.968277
226842783	chr1:226842783:A:G	2.39324e-05	-1.52252	-3.05203e-10
226842925	chr1:226842925:G:A	0.00206892	-1.01399e-10	2.93702
226843637	chr1:226843637:T:G	9.23862e-05	-1.01399e-10	-0.171778
226843868	chr1:226843868:A:G	5.59814e-05	-1.01399e-10	-0.672736
226844031	chr1:226844031:T:C	3.69676e-05	-1.08771	-3.05203e-10
226844143	chr1:226844143:G:A	1.01193e-05	-1.48626	-0.897054
226844970	chr1:226844970:A:G	9.01212e-06	-1.41944	-1.07974
226845103	chr1:226845103:C:T	0.00229479	3.04064	-3.05203e-10
226846112	chr1:226846112:A:G	1.56369e-05	-0.708289	-1.23984
226846245	chr1:226846245:C:T	2.15922e-05	-0.5915	-1.03392
226846311	chr1:226846311:T:C	1.55035e-05	-1.38809	-0.568605
226846458	chr1:226846458:G:A	4.03982e-05	-1.01399e-10	-0.998969
226846567	chr1:226846567:G:A	0.000205312	-1.01399e-10	0.626776
226846943	chr1:226846943:C:T	9.26302e-05	-1.01399e-10	-0.16914
226847404	chr1:226847404:C:T	1.04518e-05	-1.51006	-0.840919
226847540	chr1:226847540:C:T	3.41535e-05	-1.01399e-10	-1.16689
226847744	chr1:226847744:T:C	7.17554e-05	-1.01399e-10	-0.424492
226848075	chr1:226848075:T:C	4.47819e-05	-1.01399e-10	-0.895951
226848838	chr1:226848838:A:G	4.60768e-05	-1.01399e-10	-0.867445
226848855	chr1:226848855:C:T	8.86621e-06	-1.39533	-1.12018
226849512	chr1:226849512:C:T	0.00482924	3.78469	-3.05203e-10
226849522	chr1:226849522:T:C	1.99476e-05	-0.606066	-1.09858
226850041	chr1:226850041:T:C	3.52042e-05	0.107056	-1.24365
226850098	chr1:226850098:T:A	1.14322e-05	-0.971891	-1.28943
```
