## Supplementary material for "Characterization of shared and ancestry-specific signals driving complex traits using multi-ancestry fine-mapping": susiex_nc2.cs80.snp

```
BP	SNP	PIP(CS1)	LogBF(CS1,Pop1)	LogBF(CS1,Pop2)
225850359	chr1:225850359:CCTT:C	1.89171e-05	-1.38532	-0.16977
225851133	chr1:225851133:G:A	2.94518e-05	-1.01399e-10	-1.1124
225851434	chr1:225851434:A:G	2.50692e-05	-1.01399e-10	-1.27352
225851596	chr1:225851596:T:C	3.81911e-05	-0.852554	-3.05203e-10
225852057	chr1:225852057:T:C	2.54753e-05	-1.01399e-10	-1.25745
225852418	chr1:225852418:G:A	5.48253e-05	-1.20318	0.712171
225852430	chr1:225852430:A:G	2.65817e-05	-1.01399e-10	-1.21493
225852703	chr1:225852703:C:T	2.94668e-05	-0.49285	-0.619044
225852825	chr1:225852825:T:C	1.97073e-05	-1.51417	-3.05203e-10
225853135	chr1:225853135:C:T	2.56593e-05	-1.01399e-10	-1.25025
225853309	chr1:225853309:C:T	2.52045e-05	-1.01399e-10	-1.26813
225853578	chr1:225853578:G:A	2.4875e-05	-1.01399e-10	-1.28129
225853589	chr1:225853589:A:AG	2.48439e-05	-1.01399e-10	-1.28255
225853600	chr1:225853600:G:A	2.47965e-05	-1.01399e-10	-1.28445
225853601	chr1:225853601:G:A	4.43205e-05	-1.01399e-10	-0.70371
225853737	chr1:225853737:C:T	4.10677e-05	-1.26374	0.483801
225853788	chr1:225853788:G:A	2.96134e-05	-1.10693	-3.05203e-10
225854121	chr1:225854121:C:T	3.13973e-05	-1.01399e-10	-1.04844
225854609	chr1:225854609:T:C	4.72316e-05	-1.24184	0.601749
225854631	chr1:225854631:C:T	2.47695e-05	-1.01399e-10	-1.28554
225854872	chr1:225854872:C:A	1.4179e-05	-0.744328	-1.09907
225854895	chr1:225854895:T:G	3.4652e-05	-1.51086	0.561055
225855069	chr1:225855069:T:C	7.50327e-06	-1.29541	-1.18441
225855089	chr1:225855089:T:C	2.06667e-05	-1.46663	-3.05203e-10
225855273	chr1:225855273:G:A	9.57894e-05	-1.01399e-10	0.0669945
225855341	chr1:225855341:T:C	2.91886e-05	-1.01399e-10	-1.12138
225855597	chr1:225855597:T:C	2.66072e-05	-1.01399e-10	-1.21398
225855773	chr1:225855773:A:G	2.90042e-05	-1.2361	0.108385
225856063	chr1:225856063:G:A	2.46911e-05	-1.01399e-10	-1.28872
225856154	chr1:225856154:A:G	2.59085e-05	-1.24059	-3.05203e-10
225856615	chr1:225856615:T:G	2.48874e-05	-1.01399e-10	-1.2808
225856690	chr1:225856690:G:A	2.09437e-05	-1.45332	-3.05203e-10
225856891	chr1:225856891:C:T	3.03189e-05	-1.08339	-3.05203e-10
225857066	chr1:225857066:G:A	1.47484e-05	-0.6064	-1.19762
225857279	chr1:225857279:T:C	2.00684e-05	-0.233691	-1.26232
225857356	chr1:225857356:C:T	9.61758e-06	-0.944125	-1.28744
225857685	chr1:225857685:T:C	5.04842e-05	-1.17956	0.606066
225857797	chr1:225857797:G:A	2.63811e-05	-1.01399e-10	-1.22251
225857841	chr1:225857841:CCTT:C	0.000253928	1.04189	-3.05203e-10
225858001	chr1:225858001:TCA:T	2.97575e-05	-1.10208	-3.05203e-10
225858105	chr1:225858105:C:A	3.57211e-05	-1.01399e-10	-0.919417
225858317	chr1:225858317:TG:T	3.39272e-05	0.315308	-1.28625
225858333	chr1:225858333:T:G	2.48583e-05	-1.01399e-10	-1.28197
225858335	chr1:225858335:T:G	2.23182e-05	-1.38976	-3.05203e-10
225858497	chr1:225858497:G:C	2.52576e-05	-1.01399e-10	-1.26603
225858894	chr1:225858894:TTAGA:T	2.80953e-05	-1.01399e-10	-1.15956
225859274	chr1:225859274:T:C	7.71311e-06	-1.21499	-1.23725
225859556	chr1:225859556:A:G	7.64689e-06	-1.25375	-1.20711
225859763	chr1:225859763:G:A	2.49483e-05	-1.01399e-10	-1.27835
225859845	chr1:225859845:C:T	2.89576e-05	-1.01399e-10	-1.12932
225860009	chr1:225860009:G:A	3.68785e-05	-0.887528	-3.05203e-10
225860380	chr1:225860380:G:A	2.48299e-05	-1.01399e-10	-1.28311
225860911	chr1:225860911:T:C	2.5457e-05	-1.01399e-10	-1.25817
225861374	chr1:225861374:T:G	7.79309e-06	-1.24531	-1.19661
225861611	chr1:225861611:G:A	4.75655e-05	-1.23342	0.600368
225862209	chr1:225862209:T:C	7.69231e-06	-1.2517	-1.20324
225862378	chr1:225862378:T:A	2.4989e-05	-1.01399e-10	-1.27672
225862710	chr1:225862710:T:C	2.65931e-05	-1.01399e-10	-1.21451
225862803	chr1:225862803:G:A	2.48524e-05	-1.01399e-10	-1.28221
225862886	chr1:225862886:G:A	2.49473e-05	-1.01399e-10	-1.27839
225862924	chr1:225862924:C:T	2.51243e-05	-1.01399e-10	-1.27132
225862978	chr1:225862978:G:A	2.70941e-05	-1.21519	0.0193453
225863117	chr1:225863117:A:G	2.65728e-05	-1.21527	-3.05203e-10
225863824	chr1:225863824:G:A	2.5363e-05	-1.01399e-10	-1.26187
225864448	chr1:225864448:A:G	2.58546e-05	-1.24267	-3.05203e-10
225864616	chr1:225864616:A:T	2.53267e-05	-1.01399e-10	-1.2633
225864938	chr1:225864938:T:C	1.5326e-05	-0.542857	-1.22275
225865130	chr1:225865130:A:G	9.58312e-05	0.95523	-0.8878
225865356	chr1:225865356:TG:T	2.56252e-05	-1.01399e-10	-1.25158
225865471	chr1:225865471:C:T	2.4696e-05	-1.01399e-10	-1.28852
225866105	chr1:225866105:G:A	3.21081e-05	-0.686267	-0.339784
225866375	chr1:225866375:A:T	2.55297e-05	-1.01399e-10	-1.25532
225866633	chr1:225866633:G:A	6.40338e-06	-1.45233	-1.186
225866681	chr1:225866681:T:G	2.52281e-05	-1.01399e-10	-1.2672
225866956	chr1:225866956:G:A	1.91464e-05	-0.275677	-1.26737
225867014	chr1:225867014:G:A	1.99263e-05	-0.519098	-0.984021
225867171	chr1:225867171:G:A	2.81509e-05	-1.01399e-10	-1.15758
225867895	chr1:225867895:G:A	2.17309e-05	-0.539451	-0.876971
225868768	chr1:225868768:A:G	0.000733375	3.13265	-1.03015
225868921	chr1:225868921:T:A	0.00156603	2.86114	-3.05203e-10
225868963	chr1:225868963:G:A	6.76825e-05	-0.544858	0.264528
225869093	chr1:225869093:C:T	1.96172e-05	-0.914659	-0.60409
225869213	chr1:225869213:A:G	1.58581e-05	-0.442385	-1.28909
225869309	chr1:225869309:T:C	2.54641e-05	-1.01399e-10	-1.25789
225869478	chr1:225869478:C:G	2.49691e-05	-1.01399e-10	-1.27752
225869764	chr1:225869764:G:A	5.00538e-05	-1.17268	0.590619
225870155	chr1:225870155:G:A	1.59045e-05	-0.484494	-1.24406
225870277	chr1:225870277:G:A	5.97721e-06	-1.44456	-1.26264
225870284	chr1:225870284:G:A	5.54299e-05	0.666586	-1.14662
225870371	chr1:225870371:A:G	6.42045e-06	-1.43691	-1.19876
225870546	chr1:225870546:A:G	2.5346e-05	-1.01399e-10	-1.26254
225870637	chr1:225870637:C:T	2.60862e-05	-1.01399e-10	-1.23375
225870834	chr1:225870834:C:G	0.000496383	2.68996	-0.977766
225871032	chr1:225871032:A:T	4.68936e-05	-1.01399e-10	-0.647277
225871415	chr1:225871415:C:T	3.8775e-05	-0.837383	-3.05203e-10
225871466	chr1:225871466:G:C	3.86034e-05	-0.841817	-3.05203e-10
225871470	chr1:225871470:G:A	3.21659e-05	-1.01399e-10	-1.02425
225871810	chr1:225871810:G:A	2.58266e-05	-1.24375	-3.05203e-10
225873103	chr1:225873103:T:C	1.99923e-05	-1.49981	-3.05203e-10
225873366	chr1:225873366:A:G	0.000272949	2.21661	-1.10248
225873486	chr1:225873486:G:A	2.47912e-05	-1.01399e-10	-1.28467
225873514	chr1:225873514:A:G	2.63163e-05	-1.01399e-10	-1.22497
225873958	chr1:225873958:G:A	2.44535e-05	-0.660694	-0.637692
225874256	chr1:225874256:G:A	2.78153e-05	-1.16957	-3.05203e-10
225874995	chr1:225874995:A:G	2.55039e-05	-1.01399e-10	-1.25633
225875039	chr1:225875039:T:C	2.52887e-05	-1.01399e-10	-1.2648
225875818	chr1:225875818:C:G	2.4798e-05	-1.01399e-10	-1.2844
225875939	chr1:225875939:G:A	7.22997e-06	-1.24397	-1.27295
225876629	chr1:225876629:G:A	2.66222e-05	-1.01399e-10	-1.21341
225876653	chr1:225876653:TTTGG:T	6.66936e-05	0.932171	-1.22722
225876699	chr1:225876699:AG:A	2.50897e-05	-1.01399e-10	-1.2727
225877045	chr1:225877045:G:T	0.000132449	1.67971	-1.28867
225877050	chr1:225877050:A:G	1.53297e-05	-1.18177	-0.58359
225877146	chr1:225877146:A:G	0.00012027	1.58297	-1.28839
225877591	chr1:225877591:T:C	2.81282e-05	-1.01399e-10	-1.15839
225877709	chr1:225877709:G:A	5.20608e-05	0.684548	-1.22729
225877755	chr1:225877755:G:A	2.05672e-05	-1.47146	-3.05203e-10
225877818	chr1:225877818:A:C	2.94102e-05	-1.01399e-10	-1.11382
225877838	chr1:225877838:G:A	5.15094e-05	0.675213	-1.22861
225878055	chr1:225878055:C:A	0.000128176	1.6477	-1.28946
225878223	chr1:225878223:AGGTTAAGGAGCT:A	1.53557e-05	-1.17746	-0.586211
225878265	chr1:225878265:A:G	2.65629e-05	-1.01399e-10	-1.21564
225878841	chr1:225878841:T:C	2.47004e-05	-1.01399e-10	-1.28834
225878990	chr1:225878990:G:C	0.000156692	1.50162	-0.942499
225879154	chr1:225879154:G:A	2.83453e-05	-1.01399e-10	-1.1507
225879521	chr1:225879521:C:T	2.46729e-05	-1.01399e-10	-1.28945
225880099	chr1:225880099:G:A	4.43506e-05	0.551201	-1.25423
225880162	chr1:225880162:G:A	4.61103e-05	0.562928	-1.22705
225881135	chr1:225881135:TC:T	0.000269411	2.1876	-1.08652
225881186	chr1:225881186:G:A	2.74821e-05	-1.01399e-10	-1.18162
225881227	chr1:225881227:G:A	4.56296e-05	0.614692	-1.28929
225881688	chr1:225881688:G:A	2.66626e-05	-1.01399e-10	-1.2119
225881769	chr1:225881769:C:A	1.17882e-05	-1.3742	-0.653862
225881883	chr1:225881883:AG:A	5.57233e-06	-1.52086	-1.25649
225882492	chr1:225882492:C:G	6.5126e-06	-1.37505	-1.24637
225882494	chr1:225882494:C:T	6.51425e-06	-1.3748	-1.24637
225882729	chr1:225882729:G:A	6.18562e-06	-1.39062	-1.28231
225882846	chr1:225882846:G:A	2.5971e-05	-1.23818	-3.05203e-10
225882871	chr1:225882871:G:A	2.47022e-05	-1.01399e-10	-1.28827
225882877	chr1:225882877:A:G	6.02825e-06	-1.40925	-1.28945
225882982	chr1:225882982:C:T	0.000106102	0.255117	-0.0858718
225883781	chr1:225883781:A:G	5.57588e-06	-1.51272	-1.26399
225883870	chr1:225883870:A:G	2.00077e-05	-1.49904	-3.05203e-10
225884054	chr1:225884054:T:C	5.78504e-06	-1.50555	-1.23433
225884294	chr1:225884294:G:A	2.10289e-05	-0.783224	-0.666035
225884390	chr1:225884390:C:G	5.65324e-06	-1.51426	-1.24867
225884405	chr1:225884405:G:A	2.03438e-05	-1.48238	-3.05203e-10
225884414	chr1:225884414:G:A	2.52924e-05	-1.01399e-10	-1.26465
225885052	chr1:225885052:C:T	2.0252e-05	-1.48691	-3.05203e-10
225885320	chr1:225885320:T:C	4.4735e-05	0.455687	-1.15009
225885410	chr1:225885410:C:A	3.60506e-05	-1.01399e-10	-0.910233
225885553	chr1:225885553:C:T	5.68184e-06	-1.50128	-1.2566
225885821	chr1:225885821:T:C	2.58619e-05	-1.01399e-10	-1.24239
225886114	chr1:225886114:G:A	2.48817e-05	-1.01399e-10	-1.28103
225886169	chr1:225886169:A:G	5.70098e-06	-1.51293	-1.24159
225886637	chr1:225886637:C:T	2.53728e-05	-1.01399e-10	-1.26148
225886736	chr1:225886736:G:C	2.65151e-05	-1.01399e-10	-1.21744
225886863	chr1:225886863:T:G	8.06086e-06	-1.4746	-0.933535
225886935	chr1:225886935:C:T	2.46827e-05	-1.01399e-10	-1.28905
225887285	chr1:225887285:T:C	5.65334e-06	-1.5064	-1.25652
225887773	chr1:225887773:C:G	5.77757e-06	-1.51221	-1.22896
225887908	chr1:225887908:G:A	0.00011961	0.110327	0.178751
225888008	chr1:225888008:A:G	5.52387e-06	-1.51082	-1.27526
225888335	chr1:225888335:G:A	2.47762e-05	-1.01399e-10	-1.28528
225888614	chr1:225888614:C:T	0.000132491	0.204706	0.186651
225889076	chr1:225889076:C:T	2.02989e-05	-1.48459	-3.05203e-10
225889432	chr1:225889432:G:A	8.71873e-06	-1.46872	-0.860961
225889531	chr1:225889531:A:G	3.13752e-05	0.00704152	-1.05618
225890053	chr1:225890053:A:G	5.9001e-05	-1.01399e-10	-0.417604
225890637	chr1:225890637:A:G	4.12001e-05	0.50067	-1.27739
225890703	chr1:225890703:C:T	3.61729e-05	0.0486583	-0.955507
225891007	chr1:225891007:C:T	2.6385e-05	-1.22236	-3.05203e-10
225891066	chr1:225891066:G:C	5.54335e-06	-1.5097	-1.27286
225891215	chr1:225891215:A:G	3.69235e-05	0.0781138	-0.964423
225891759	chr1:225891759:TGA:T	2.49712e-05	-1.01399e-10	-1.27743
225891763	chr1:225891763:A:T	2.49786e-05	-1.01399e-10	-1.27714
225891765	chr1:225891765:C:T	2.49815e-05	-1.01399e-10	-1.27702
225892060	chr1:225892060:G:C	9.21805e-06	-1.45325	-0.82074
225892682	chr1:225892682:C:G	1.10204e-05	-1.26908	-0.826324
225892871	chr1:225892871:T:TTGGTTTTTTG	3.05728e-05	-1.01399e-10	-1.07505
225893240	chr1:225893240:A:T	5.10132e-05	-1.01399e-10	-0.563073
225893320	chr1:225893320:TTTTTGAG:T	5.53876e-06	-1.51217	-1.27122
225893329	chr1:225893329:C:A	5.5976e-06	-1.51207	-1.26075
225893451	chr1:225893451:T:C	5.60822e-06	-1.5109	-1.26002
225893831	chr1:225893831:T:G	0.000756033	2.13293	-3.05203e-10
225894021	chr1:225894021:C:A	7.14125e-05	-0.510076	0.283392
225894361	chr1:225894361:G:A	4.78863e-05	-0.626328	-3.05203e-10
225894581	chr1:225894581:T:G	2.47056e-05	-1.01399e-10	-1.28813
225894687	chr1:225894687:T:C	5.45952e-05	-1.01399e-10	-0.495212
225895109	chr1:225895109:G:A	3.7998e-05	-1.00144	0.143812
225895268	chr1:225895268:A:G	5.54145e-06	-1.51619	-1.26671
225895410	chr1:225895410:C:T	2.37304e-05	-1.3284	-3.05203e-10
225895497	chr1:225895497:C:G	5.65771e-06	-1.50209	-1.26005
225896144	chr1:225896144:C:T	2.62691e-05	-1.22676	-3.05203e-10
225896218	chr1:225896218:G:A	2.49073e-05	-1.01399e-10	-1.28
225896272	chr1:225896272:A:G	2.54722e-05	-1.25757	-3.05203e-10
225896277	chr1:225896277:G:A	1.16698e-05	-1.41878	-0.619373
225896378	chr1:225896378:C:A	7.13948e-06	-1.28071	-1.24881
225896415	chr1:225896415:C:T	6.9833e-06	-1.32258	-1.22905
225896927	chr1:225896927:T:C	2.48057e-05	-1.01399e-10	-1.28408
225897067	chr1:225897067:T:C	7.63531e-06	-1.21902	-1.24335
225897214	chr1:225897214:A:G	1.72573e-05	-0.503851	-1.14307
225897662	chr1:225897662:G:A	2.05383e-05	-1.47287	-3.05203e-10
225898129	chr1:225898129:G:A	2.62387e-05	-1.22792	-3.05203e-10
225898318	chr1:225898318:C:T	2.68612e-05	-1.20448	-3.05203e-10
225898438	chr1:225898438:G:T	5.7563e-06	-1.46314	-1.28172
225898446	chr1:225898446:G:T	2.61144e-05	-0.683196	-0.549473
225898451	chr1:225898451:A:G	5.49053e-05	-0.489548	-3.05203e-10
225898636	chr1:225898636:C:G	8.32124e-05	1.02536	-1.09912
225898653	chr1:225898653:C:T	3.01624e-05	-1.01399e-10	-1.08856
225898994	chr1:225898994:C:T	6.92105e-06	-1.32081	-1.23978
225899118	chr1:225899118:T:C	7.85713e-06	-1.19049	-1.24325
225899220	chr1:225899220:TCC:T	2.46899e-05	-1.01399e-10	-1.28876
225899359	chr1:225899359:T:C	5.43109e-06	-1.52122	-1.2818
225900237	chr1:225900237:A:G	2.09028e-05	-1.45527	-3.05203e-10
225900580	chr1:225900580:G:A	2.87251e-05	0.130754	-1.26814
225901219	chr1:225901219:C:G	2.56004e-05	-1.01399e-10	-1.25255
225901654	chr1:225901654:T:C	2.66316e-05	-1.01399e-10	-1.21306
225901701	chr1:225901701:A:G	2.7253e-05	-1.01399e-10	-1.18999
225901898	chr1:225901898:C:T	2.50647e-05	-1.01399e-10	-1.2737
225902035	chr1:225902035:C:T	0.000140598	-1.01399e-10	0.450747
225902085	chr1:225902085:G:A	2.39992e-05	-1.3472	0.030057
225902581	chr1:225902581:C:T	2.51758e-05	-1.01399e-10	-1.26927
225903506	chr1:225903506:A:G	1.943e-05	-0.587862	-0.940478
225903532	chr1:225903532:T:G	2.52664e-05	-1.01399e-10	-1.26568
225903595	chr1:225903595:G:GA	2.8517e-05	-1.01399e-10	-1.14466
225903597	chr1:225903597:G:A	0.000338453	1.32923	-3.05203e-10
225904035	chr1:225904035:T:C	8.79956e-06	-1.16483	-1.15562
225904852	chr1:225904852:C:T	3.27981e-05	-1.01399e-10	-1.00479
225906462	chr1:225906462:G:A	2.64753e-05	-1.21894	-3.05203e-10
225906483	chr1:225906483:A:G	0.00015747	-1.01399e-10	0.564078
225906697	chr1:225906697:A:G	2.46738e-05	-1.01399e-10	-1.28942
225907107	chr1:225907107:G:C	6.2493e-06	-1.3847	-1.27799
225907348	chr1:225907348:C:T	5.80692e-06	-1.48956	-1.24655
225907537	chr1:225907537:G:C	2.0978e-05	-1.45169	-3.05203e-10
225907553	chr1:225907553:G:C	2.07254e-05	-1.4638	-3.05203e-10
225907758	chr1:225907758:G:A	2.48285e-05	-1.01399e-10	-1.28316
225907905	chr1:225907905:A:T	1.40914e-05	-0.636016	-1.21358
225908166	chr1:225908166:C:T	2.48995e-05	-1.28031	-3.05203e-10
225908413	chr1:225908413:G:T	2.52884e-05	-1.01399e-10	-1.26481
225908467	chr1:225908467:C:A	2.87514e-05	-1.01399e-10	-1.13647
225908622	chr1:225908622:G:T	2.78486e-05	-1.01399e-10	-1.16838
225908717	chr1:225908717:G:A	1.99934e-05	-1.49976	-3.05203e-10
225908777	chr1:225908777:GC:G	8.24142e-05	-0.0834001	-3.05203e-10
225909005	chr1:225909005:A:G	6.48542e-05	-1.01399e-10	-0.323016
225909282	chr1:225909282:G:A	2.46978e-05	-1.01399e-10	-1.28844
225909736	chr1:225909736:C:T	2.53848e-05	-1.01399e-10	-1.26101
225910000	chr1:225910000:A:C	2.48214e-05	-1.01399e-10	-1.28345
225910666	chr1:225910666:G:A	2.47065e-05	-1.01399e-10	-1.28809
225911192	chr1:225911192:G:C	2.47065e-05	-1.01399e-10	-1.28809
225911324	chr1:225911324:A:G	7.07252e-05	-1.01399e-10	-0.236356
225911457	chr1:225911457:C:G	7.76433e-05	-1.01399e-10	-0.143033
225911461	chr1:225911461:C:T	7.76433e-05	-1.01399e-10	-0.143033
225911608	chr1:225911608:G:T	3.65396e-05	-0.89676	-3.05203e-10
225911762	chr1:225911762:T:C	0.000179228	-1.01399e-10	0.693501
225912195	chr1:225912195:T:C	8.73978e-06	-1.33009	-0.997183
225912357	chr1:225912357:A:G	7.49663e-05	-1.01399e-10	-0.17812
225912866	chr1:225912866:T:C	0.000103316	-1.01399e-10	0.142631
225912979	chr1:225912979:G:C	2.58548e-05	-1.01399e-10	-1.24266
225913068	chr1:225913068:T:C	2.83247e-05	-1.01399e-10	-1.15142
225913277	chr1:225913277:T:G	5.25824e-05	-1.43183	0.89905
225913303	chr1:225913303:C:T	7.62076e-05	-1.01399e-10	-0.161696
225913458	chr1:225913458:G:A	2.37183e-05	-1.32891	-3.05203e-10
225913896	chr1:225913896:G:T	4.50459e-05	-1.01399e-10	-0.687477
225914028	chr1:225914028:T:C	2.62323e-05	-1.01399e-10	-1.22816
225914207	chr1:225914207:A:G	1.21518e-05	-1.03609	-0.961592
225914364	chr1:225914364:T:C	5.04259e-05	-1.4331	0.858443
225914468	chr1:225914468:G:A	3.35201e-05	-1.01399e-10	-0.983012
225914681	chr1:225914681:G:T	6.1488e-05	-1.01399e-10	-0.376316
225915292	chr1:225915292:A:G	3.70612e-05	-1.01399e-10	-0.882587
225915788	chr1:225915788:C:T	2.47912e-05	-1.01399e-10	-1.28467
225916159	chr1:225916159:A:C	2.48068e-05	-1.01399e-10	-1.28404
225916436	chr1:225916436:G:A	4.17277e-05	-0.763992	-3.05203e-10
225916665	chr1:225916665:G:A	2.52418e-05	-1.01399e-10	-1.26666
225916791	chr1:225916791:A:C	2.23532e-05	-0.706937	-0.681252
225916878	chr1:225916878:A:G	2.7987e-05	-1.01399e-10	-1.16342
225916929	chr1:225916929:C:T	2.13813e-05	-1.51162	0.0789807
225916976	chr1:225916976:T:G	0.000149327	0.510978	-3.05203e-10
225916997	chr1:225916997:G:A	3.74383e-05	-0.872463	-3.05203e-10
225917365	chr1:225917365:C:T	0.000115391	0.840543	-0.58737
225917470	chr1:225917470:T:C	2.92471e-05	-1.01399e-10	-1.11938
225917691	chr1:225917691:AAC:A	0.000137678	-1.01399e-10	0.429758
225918009	chr1:225918009:T:A	2.05088e-05	-1.4743	-3.05203e-10
225918230	chr1:225918230:A:T	3.00467e-05	-1.01399e-10	-1.09241
225918285	chr1:225918285:G:A	2.76714e-05	-1.01399e-10	-1.17476
225918309	chr1:225918309:G:T	2.89985e-05	-1.01399e-10	-1.12791
225918548	chr1:225918548:T:C	2.48828e-05	-1.01399e-10	-1.28098
225918575	chr1:225918575:C:T	2.10076e-05	-1.45027	-3.05203e-10
225918985	chr1:225918985:G:T	9.96556e-06	-0.939367	-1.25665
225919095	chr1:225919095:G:A	5.23334e-05	-0.537523	-3.05203e-10
225919169	chr1:225919169:C:T	4.7914e-05	-1.01399e-10	-0.62575
225919299	chr1:225919299:G:A	3.19895e-05	-1.01399e-10	-1.02975
225919635	chr1:225919635:C:T	6.83061e-06	-1.32043	-1.25332
225920087	chr1:225920087:T:C	1.45481e-05	-0.545135	-1.27256
225920220	chr1:225920220:C:T	2.4897e-05	-1.01399e-10	-1.28041
225920500	chr1:225920500:C:T	0.000757825	1.82604	0.309257
225921093	chr1:225921093:T:TCC	2.96843e-05	-1.01399e-10	-1.10454
225921194	chr1:225921194:C:T	1.69257e-05	-0.803377	-0.862949
225921584	chr1:225921584:G:A	1.97531e-05	-1.51185	-3.05203e-10
225921839	chr1:225921839:G:A	2.55243e-05	-1.01399e-10	-1.25553
225922388	chr1:225922388:AAG:A	3.59144e-05	-1.01399e-10	-0.91402
225923261	chr1:225923261:C:T	9.15343e-06	-1.52236	-0.758669
225923403	chr1:225923403:A:T	2.49817e-05	-1.01399e-10	-1.27701
225923529	chr1:225923529:A:C	0.000109342	-1.01399e-10	0.199319
225923611	chr1:225923611:T:A	2.46775e-05	-1.01399e-10	-1.28927
225923704	chr1:225923704:G:C	2.47994e-05	-1.01399e-10	-1.28434
225923849	chr1:225923849:G:A	0.000602299	-1.01399e-10	1.9056
225923916	chr1:225923916:G:A	0.000603174	-1.01399e-10	1.90705
225924929	chr1:225924929:G:T	0.000145894	-1.01399e-10	0.487721
225925202	chr1:225925202:A:G	7.18297e-06	-1.31205	-1.21139
225925899	chr1:225925899:C:A	3.25883e-05	-1.01399e-10	-1.0112
225926029	chr1:225926029:A:G	1.9736e-05	-1.51271	-3.05203e-10
225926316	chr1:225926316:C:T	2.47279e-05	-1.01399e-10	-1.28723
225926559	chr1:225926559:A:T	0.000282238	1.14759	-3.05203e-10
225927046	chr1:225927046:C:T	2.13501e-05	-1.4341	-3.05203e-10
225927189	chr1:225927189:C:T	2.97236e-05	-1.01399e-10	-1.10321
225927601	chr1:225927601:AAAG:A	3.11903e-05	-1.01399e-10	-1.05505
225927686	chr1:225927686:G:A	2.65808e-05	-1.01399e-10	-1.21497
225927870	chr1:225927870:A:G	0.000275075	-1.01399e-10	1.12188
225928005	chr1:225928005:C:T	2.64012e-05	-1.01399e-10	-1.22175
225928060	chr1:225928060:C:G	2.74532e-05	-1.01399e-10	-1.18268
225928126	chr1:225928126:C:T	6.78174e-06	-1.35293	-1.228
225928221	chr1:225928221:G:A	3.99678e-05	-0.807084	-3.05203e-10
225928572	chr1:225928572:CCTCTAAACAGCAGGCCAGTCTCTCCTAT:C	2.47355e-05	-1.01399e-10	-1.28692
225928997	chr1:225928997:C:G	2.9918e-05	-1.01399e-10	-1.0967
225929010	chr1:225929010:G:A	7.43261e-06	-1.34835	-1.14093
225929563	chr1:225929563:G:A	2.92701e-05	-1.01399e-10	-1.11859
225930045	chr1:225930045:C:T	3.6152e-05	-0.907426	-3.05203e-10
225930102	chr1:225930102:A:G	1.47235e-05	-1.11227	-0.693442
225930109	chr1:225930109:C:T	3.80019e-05	-0.857522	-3.05203e-10
225930503	chr1:225930503:C:T	2.50122e-05	-1.01399e-10	-1.27579
225930636	chr1:225930636:C:T	9.54744e-06	-1.43581	-0.803071
225930768	chr1:225930768:C:T	3.78763e-05	-0.68914	-0.171692
225931072	chr1:225931072:A:G	5.0921e-05	-0.564882	-3.05203e-10
225931559	chr1:225931559:C:G	2.73137e-05	-1.01399e-10	-1.18777
225931922	chr1:225931922:A:G	2.4694e-05	-1.01399e-10	-1.2886
225932793	chr1:225932793:G:T	7.98e-06	-1.49156	-0.926665
225933132	chr1:225933132:G:A	0.000156339	-1.01399e-10	0.556872
225933177	chr1:225933177:A:G	7.42497e-05	-1.01399e-10	-0.187725
225933228	chr1:225933228:T:C	2.55797e-05	-1.01399e-10	-1.25336
225933462	chr1:225933462:T:C	5.23158e-05	-1.01399e-10	-0.53786
225933932	chr1:225933932:C:T	2.4673e-05	-1.01399e-10	-1.28945
225934208	chr1:225934208:T:C	7.40015e-06	-1.4752	-1.01845
225934370	chr1:225934370:T:C	9.63901e-05	-1.01399e-10	0.0732455
225934560	chr1:225934560:AG:A	2.46763e-05	-1.01399e-10	-1.28931
225935068	chr1:225935068:T:C	3.77301e-05	-1.01399e-10	-0.8647
225935461	chr1:225935461:T:C	1.3116e-05	-1.19824	-0.72309
225935547	chr1:225935547:C:T	6.83872e-06	-1.50252	-1.07004
225935652	chr1:225935652:G:A	2.77973e-05	-1.01399e-10	-1.17022
225936062	chr1:225936062:C:T	1.10447e-05	-1.47429	-0.618912
225936344	chr1:225936344:G:C	0.000168009	-1.01399e-10	0.628862
225936441	chr1:225936441:G:A	1.24563e-05	-1.08527	-0.887663
225936945	chr1:225936945:A:C	3.68403e-05	-1.01399e-10	-0.888566
225937212	chr1:225937212:G:A	2.46911e-05	-1.01399e-10	-1.28872
225937560	chr1:225937560:C:T	3.64186e-05	-1.01399e-10	-0.900078
225937685	chr1:225937685:G:A	1.97709e-05	-1.51095	-3.05203e-10
225937768	chr1:225937768:G:A	0.000139462	-1.01399e-10	0.442637
225937917	chr1:225937917:A:G	1.0287e-05	-1.06086	-1.10342
225938378	chr1:225938378:A:G	2.71873e-05	-1.01399e-10	-1.19241
225938702	chr1:225938702:T:C	8.30598e-05	-1.01399e-10	-0.0755972
225939028	chr1:225939028:C:T	6.6358e-06	-1.36758	-1.2351
225939318	chr1:225939318:C:T	2.7411e-05	-1.01399e-10	-1.18421
225939923	chr1:225939923:G:A	2.72499e-05	-1.01399e-10	-1.19011
225940424	chr1:225940424:G:A	8.6085e-06	-1.31771	-1.0247
225940669	chr1:225940669:TC:T	4.27918e-05	-1.01399e-10	-0.738811
225940809	chr1:225940809:G:C	2.49346e-05	-1.01399e-10	-1.2789
225940864	chr1:225940864:G:A	4.97633e-05	-1.01399e-10	-0.587881
225941740	chr1:225941740:A:G	6.41396e-06	-1.45727	-1.17941
225941781	chr1:225941781:C:T	2.89453e-05	-1.01399e-10	-1.12975
225941961	chr1:225941961:G:T	4.5415e-05	-1.01399e-10	-0.679316
225943170	chr1:225943170:C:T	2.54126e-05	-1.01399e-10	-1.25991
225943991	chr1:225943991:C:T	1.30107e-05	-0.932264	-0.997124
225944343	chr1:225944343:C:T	8.91899e-05	-0.866186	0.861795
225944348	chr1:225944348:T:A	2.47025e-05	-1.01399e-10	-1.28825
225944643	chr1:225944643:A:ACC	2.6636e-05	-1.21289	-3.05203e-10
225945301	chr1:225945301:A:G	2.87976e-05	-1.51711	0.382239
225945624	chr1:225945624:C:T	5.77745e-05	-1.01399e-10	-0.43861
225945668	chr1:225945668:T:G	3.3078e-05	-1.01399e-10	-0.996289
225945771	chr1:225945771:GT:G	1.95831e-05	-0.769696	-0.750794
225945884	chr1:225945884:A:G	2.60509e-05	-1.01399e-10	-1.23511
225945934	chr1:225945934:G:C	1.02792e-05	-1.19956	-0.965474
225945968	chr1:225945968:A:G	2.72327e-05	-1.01399e-10	-1.19074
225946767	chr1:225946767:A:T	1.05143e-05	-1.51683	-0.625588
225947297	chr1:225947297:G:T	0.000102649	-1.01399e-10	0.136155
225947432	chr1:225947432:A:C	8.76426e-06	-1.32049	-1.00398
225947528	chr1:225947528:C:T	2.65774e-05	-1.01399e-10	-1.2151
225947613	chr1:225947613:CT:C	2.46734e-05	-1.01399e-10	-1.28943
225947857	chr1:225947857:G:A	5.14538e-05	-1.01399e-10	-0.554473
225947864	chr1:225947864:C:T	1.21537e-05	-0.851829	-1.1457
225948521	chr1:225948521:C:T	3.44877e-05	-1.01399e-10	-0.954555
225948653	chr1:225948653:G:T	2.46815e-05	-1.01399e-10	-1.2891
225948890	chr1:225948890:A:G	2.8281e-05	-1.01399e-10	-1.15297
225948976	chr1:225948976:G:A	2.46755e-05	-1.01399e-10	-1.28935
225949082	chr1:225949082:G:A	2.79249e-05	-1.01399e-10	-1.16564
225949764	chr1:225949764:A:G	0.000137701	-1.01399e-10	0.429924
225950124	chr1:225950124:A:G	3.72951e-05	-0.876296	-3.05203e-10
225950656	chr1:225950656:G:A	2.47837e-05	-1.01399e-10	-1.28497
225950764	chr1:225950764:T:C	2.70026e-05	-1.01399e-10	-1.19923
225951144	chr1:225951144:G:C	3.1035e-05	-1.06004	-3.05203e-10
225951726	chr1:225951726:A:G	2.4865e-05	-1.01399e-10	-1.2817
225952370	chr1:225952370:G:A	2.10163e-05	-1.37782	-0.0720404
225952396	chr1:225952396:A:G	8.36676e-05	-1.01399e-10	-0.0683065
225952506	chr1:225952506:C:T	9.47103e-06	-1.18739	-1.05953
225952820	chr1:225952820:G:A	0.000864536	-1.01399e-10	2.26704
225952830	chr1:225952830:G:A	4.0063e-05	-1.01399e-10	-0.804706
225953470	chr1:225953470:T:G	3.27381e-05	-1.01399e-10	-1.00662
225953827	chr1:225953827:G:A	4.27785e-05	-1.01399e-10	-0.739122
225954205	chr1:225954205:T:TA	0.000200478	-1.01399e-10	0.805549
225955333	chr1:225955333:C:T	4.63975e-05	-1.01399e-10	-0.657912
225956315	chr1:225956315:T:A	3.00958e-05	-1.01399e-10	-1.09077
225956547	chr1:225956547:G:A	5.92366e-06	-1.52137	-1.19483
225956550	chr1:225956550:T:G	7.47353e-05	-1.01399e-10	-0.181205
225956823	chr1:225956823:G:A	3.19683e-05	-1.01399e-10	-1.03041
225957264	chr1:225957264:T:G	3.12184e-05	-1.05415	-3.05203e-10
225957397	chr1:225957397:G:A	9.20871e-06	-1.521	-0.754005
225957789	chr1:225957789:A:G	3.76485e-05	-1.01399e-10	-0.866865
225958198	chr1:225958198:C:T	3.70074e-05	-0.884041	-3.05203e-10
225958421	chr1:225958421:G:T	5.13779e-05	-1.01399e-10	-0.555949
225958501	chr1:225958501:C:A	3.13327e-05	-1.01399e-10	-1.0505
225958827	chr1:225958827:C:T	2.81047e-05	-1.01399e-10	-1.15922
225959049	chr1:225959049:C:CA	2.63477e-05	-1.01399e-10	-1.22378
225959389	chr1:225959389:A:C	8.18745e-06	-1.52158	-0.870972
225959807	chr1:225959807:A:T	2.50739e-05	-1.01399e-10	-1.27333
225959944	chr1:225959944:C:T	5.30652e-05	-1.01399e-10	-0.523636
225959945	chr1:225959945:A:G	1.98982e-05	-1.47007	-0.0344536
225959979	chr1:225959979:A:G	2.47895e-05	-1.01399e-10	-1.28474
225960129	chr1:225960129:A:T	8.28195e-06	-1.52042	-0.860664
225960974	chr1:225960974:G:A	4.67549e-05	-1.01399e-10	-0.650238
225960984	chr1:225960984:C:A	2.48658e-05	-1.01399e-10	-1.28167
225960987	chr1:225960987:G:A	2.68681e-05	-1.01399e-10	-1.20422
225961179	chr1:225961179:C:A	2.98866e-05	-1.01399e-10	-1.09775
225961219	chr1:225961219:A:G	3.03821e-05	-1.01399e-10	-1.0813
225961618	chr1:225961618:A:C	2.48256e-05	-1.01399e-10	-1.28328
225962036	chr1:225962036:T:A	2.86627e-05	-1.01399e-10	-1.13956
225962310	chr1:225962310:T:C	3.31198e-05	-1.01399e-10	-0.995026
225962851	chr1:225962851:TA:T	3.90902e-05	-1.01399e-10	-0.829287
225962915	chr1:225962915:C:T	7.68239e-06	-1.30872	-1.14751
225963109	chr1:225963109:A:G	3.63536e-05	-1.01399e-10	-0.901864
225963239	chr1:225963239:GTATT:G	3.10359e-05	-1.01399e-10	-1.06001
225963514	chr1:225963514:T:C	3.38424e-05	-1.01399e-10	-0.973443
225963561	chr1:225963561:AG:A	4.5313e-05	0.100873	-0.782437
225963563	chr1:225963563:C:A	4.50964e-05	0.0949163	-0.781271
225963608	chr1:225963608:C:T	2.88151e-05	-1.01399e-10	-1.13426
225964122	chr1:225964122:T:A	1.44869e-05	-0.569459	-1.25246
225964832	chr1:225964832:A:C	3.22909e-05	-1.01399e-10	-1.02037
225965032	chr1:225965032:G:C	9.75792e-06	-0.937705	-1.27937
225965284	chr1:225965284:G:A	7.24113e-06	-1.22746	-1.28792
225965296	chr1:225965296:A:G	1.35637e-05	-0.760753	-1.12701
225965379	chr1:225965379:C:T	3.21125e-05	-1.01399e-10	-1.02591
225965488	chr1:225965488:T:C	0.000106186	1.3596	-1.18956
225966254	chr1:225966254:T:G	4.18374e-05	-1.01399e-10	-0.761366
225966450	chr1:225966450:A:G	1.98912e-05	-1.50488	-3.05203e-10
225966520	chr1:225966520:A:C	5.67508e-05	-1.01399e-10	-0.456488
225966527	chr1:225966527:A:G	2.12183e-05	-1.40668	-0.0336185
225966632	chr1:225966632:T:C	1.96208e-05	-0.854469	-0.664101
225966676	chr1:225966676:CAAT:C	2.66456e-05	-1.01399e-10	-1.21253
225966726	chr1:225966726:A:G	1.00789e-05	-1.51001	-0.674704
225966738	chr1:225966738:A:G	6.73788e-06	-1.48423	-1.10318
225966788	chr1:225966788:T:C	1.9744e-05	-1.51231	-3.05203e-10
225967021	chr1:225967021:C:T	1.98858e-05	-1.50515	-3.05203e-10
225967162	chr1:225967162:G:C	5.44669e-06	-1.51612	-1.28403
225967325	chr1:225967325:A:G	2.44387e-05	-1.29899	-3.05203e-10
225967734	chr1:225967734:CAT:C	4.00866e-05	-0.804115	-3.05203e-10
225968124	chr1:225968124:G:A	8.68692e-06	-1.06721	-1.26613
225968208	chr1:225968208:T:C	1.06913e-05	-0.964099	-1.16163
225968409	chr1:225968409:G:A	8.56511e-06	-1.08302	-1.26444
225968485	chr1:225968485:CTAT:C	3.054e-05	-1.01399e-10	-1.07612
225968819	chr1:225968819:T:C	8.84836e-06	-1.51346	-0.801463
225969191	chr1:225969191:T:C	0.000114659	0.246807	-3.05203e-10
225969479	chr1:225969479:T:C	1.96271e-05	-1.51824	-3.05203e-10
225969539	chr1:225969539:G:A	3.05299e-05	-1.01399e-10	-1.07645
225969637	chr1:225969637:C:T	3.76311e-05	-1.01399e-10	-0.867326
225970243	chr1:225970243:A:C	3.21852e-05	-0.736106	-0.287545
225970453	chr1:225970453:T:C	2.70073e-05	-1.01399e-10	-1.19905
225970552	chr1:225970552:T:A	2.69287e-05	-1.01399e-10	-1.20196
225971342	chr1:225971342:C:T	2.47101e-05	-1.01399e-10	-1.28795
225971643	chr1:225971643:G:C	6.53234e-05	-1.01399e-10	-0.315807
225971739	chr1:225971739:G:A	2.49053e-05	-1.01399e-10	-1.28008
225972470	chr1:225972470:G:A	2.47182e-05	-1.01399e-10	-1.28762
225972708	chr1:225972708:C:T	4.26867e-05	-1.01399e-10	-0.74127
225972811	chr1:225972811:C:T	7.4444e-06	-1.20479	-1.28291
225973182	chr1:225973182:C:T	9.54251e-06	-0.954281	-1.28512
225973708	chr1:225973708:G:A	1.95447e-05	-1.52245	-3.05203e-10
225974761	chr1:225974761:C:T	3.24015e-05	-1.01399e-10	-1.01695
225975147	chr1:225975147:G:A	2.47551e-05	-1.01399e-10	-1.28613
225975455	chr1:225975455:C:G	6.38716e-06	-1.51722	-1.12364
225976444	chr1:225976444:A:G	6.41401e-06	-1.51515	-1.12153
225976649	chr1:225976649:G:C	6.54884e-06	-1.4897	-1.12617
225977111	chr1:225977111:C:T	3.05854e-05	-1.01399e-10	-1.07464
225977150	chr1:225977150:C:A	2.47098e-05	-1.01399e-10	-1.28796
225977598	chr1:225977598:A:G	6.57006e-06	-1.50909	-1.10355
225977808	chr1:225977808:G:T	9.85171e-05	-1.01399e-10	0.0950725
225978171	chr1:225978171:C:T	2.47084e-05	-1.01399e-10	-1.28802
225978326	chr1:225978326:G:A	7.67939e-06	-1.42039	-1.03623
225978796	chr1:225978796:G:C	8.17322e-06	-1.36594	-1.02835
225978983	chr1:225978983:AAAAT:A	3.28818e-05	-1.01399e-10	-1.00224
225979619	chr1:225979619:T:C	5.54402e-06	-1.5179	-1.26454
225979796	chr1:225979796:G:A	2.76915e-05	-1.01399e-10	-1.17403
225979882	chr1:225979882:G:C	5.42198e-06	-1.51691	-1.28778
225980793	chr1:225980793:C:G	3.51242e-05	-1.01399e-10	-0.936268
225981178	chr1:225981178:G:A	4.31466e-05	-1.01399e-10	-0.730554
225981616	chr1:225981616:G:C	8.27965e-06	-1.51962	-0.861741
225982265	chr1:225982265:G:A	5.40744e-06	-1.5181	-1.28928
225982375	chr1:225982375:A:G	6.04465e-06	-1.51129	-1.18469
225983387	chr1:225983387:T:C	2.46757e-05	-1.01399e-10	-1.28934
225983624	chr1:225983624:C:T	2.63188e-05	-1.01399e-10	-1.22487
225983774	chr1:225983774:G:C	6.4938e-06	-1.37863	-1.24569
225984209	chr1:225984209:T:C	2.48097e-05	-1.01399e-10	-1.28392
225984234	chr1:225984234:C:T	2.65658e-05	-1.01399e-10	-1.21553
225984520	chr1:225984520:T:C	3.26147e-05	-1.01399e-10	-1.0104
225984522	chr1:225984522:T:C	0.000177522	-1.01399e-10	0.683937
225984902	chr1:225984902:C:T	2.47867e-05	-1.01399e-10	-1.28485
225985759	chr1:225985759:A:G	2.78687e-05	-1.01399e-10	-1.16765
225986279	chr1:225986279:G:A	1.97541e-05	-1.5118	-3.05203e-10
225986590	chr1:225986590:A:G	7.20689e-05	-1.01399e-10	-0.217535
225987041	chr1:225987041:C:T	5.4011e-06	-1.52118	-1.28738
225987604	chr1:225987604:TTATAA:T	2.50202e-05	-1.01399e-10	-1.27547
225988089	chr1:225988089:G:A	3.40564e-05	-1.01399e-10	-0.967138
225988565	chr1:225988565:C:T	0.000103326	0.14273	-3.05203e-10
225988801	chr1:225988801:G:A	2.46728e-05	-1.01399e-10	-1.28946
225989206	chr1:225989206:A:AG	6.16956e-06	-1.46571	-1.20982
225989310	chr1:225989310:T:A	3.05206e-05	-1.01399e-10	-1.07676
225989849	chr1:225989849:G:A	7.5977e-05	-1.01399e-10	-0.164727
225989871	chr1:225989871:T:C	5.42861e-06	-1.52102	-1.28246
225990206	chr1:225990206:G:A	2.84573e-05	-1.01399e-10	-1.14675
225990456	chr1:225990456:T:C	5.42386e-06	-1.52148	-1.28287
225990911	chr1:225990911:A:AAAG	6.26425e-06	-1.52115	-1.13915
225991549	chr1:225991549:GAGC:G	3.19829e-05	-1.01399e-10	-1.02996
225991579	chr1:225991579:T:C	5.42285e-06	-1.52146	-1.28308
225991884	chr1:225991884:C:T	1.24177e-05	-1.35017	-0.625866
225992208	chr1:225992208:A:G	6.12347e-06	-1.5223	-1.16072
225992329	chr1:225992329:G:A	2.82876e-05	-1.01399e-10	-1.15273
225992485	chr1:225992485:C:T	3.61358e-05	-1.01399e-10	-0.907873
225993564	chr1:225993564:C:T	2.57279e-05	-1.01399e-10	-1.24758
225993635	chr1:225993635:C:T	2.47996e-05	-1.01399e-10	-1.28433
225993726	chr1:225993726:A:T	2.99669e-05	-1.01399e-10	-1.09506
225994366	chr1:225994366:G:A	2.48704e-05	-1.01399e-10	-1.28148
225995099	chr1:225995099:A:G	6.91958e-06	-1.31445	-1.24636
225995656	chr1:225995656:G:A	5.65184e-06	-1.52007	-1.24311
225995893	chr1:225995893:G:A	5.63454e-06	-1.51584	-1.2504
225995912	chr1:225995912:A:AG	2.50819e-05	-1.01399e-10	-1.27301
225996546	chr1:225996546:T:C	0.000204114	-1.01399e-10	0.823522
225996737	chr1:225996737:C:T	5.7204e-06	-1.51551	-1.23561
225996828	chr1:225996828:G:A	2.4673e-05	-1.01399e-10	-1.28945
225997259	chr1:225997259:T:C	7.69832e-05	-0.151571	-3.05203e-10
225997813	chr1:225997813:G:A	2.74199e-05	-1.01399e-10	-1.18389
225997817	chr1:225997817:A:C	2.91203e-05	-1.12372	-3.05203e-10
225998031	chr1:225998031:G:A	5.97974e-05	-1.01399e-10	-0.404196
225998141	chr1:225998141:G:A	8.91099e-05	-1.01399e-10	-0.00528736
225999428	chr1:225999428:C:T	1.16908e-05	-1.50079	-0.535573
225999757	chr1:225999757:G:C	7.08521e-05	-1.01399e-10	-0.234564
226000198	chr1:226000198:C:T	6.30129e-06	-1.37102	-1.28338
226000199	chr1:226000199:A:G	5.68562e-06	-1.47831	-1.2789
226000456	chr1:226000456:G:A	2.47951e-05	-1.01399e-10	-1.28451
226000850	chr1:226000850:A:G	3.48612e-05	-1.1524	0.208616
226000929	chr1:226000929:G:C	9.09334e-06	-1.51296	-0.774651
226001145	chr1:226001145:C:T	2.64781e-05	-1.01399e-10	-1.21884
226001890	chr1:226001890:T:C	6.11949e-06	-1.4418	-1.24188
226002621	chr1:226002621:TGCAA:T	2.76299e-05	-1.01399e-10	-1.17626
226002628	chr1:226002628:C:T	2.75763e-05	-1.01399e-10	-1.1782
226002814	chr1:226002814:G:A	3.09449e-05	-1.01399e-10	-1.06295
226003654	chr1:226003654:G:A	2.48048e-05	-1.01399e-10	-1.28412
226003690	chr1:226003690:C:T	2.47458e-05	-1.01399e-10	-1.2865
226003833	chr1:226003833:G:A	6.00609e-06	-1.45233	-1.25006
226004578	chr1:226004578:G:A	7.60298e-06	-1.45774	-1.00887
226005336	chr1:226005336:G:A	3.15852e-05	-1.01399e-10	-1.04247
226005350	chr1:226005350:G:C	5.95187e-06	-1.46656	-1.24489
226005431	chr1:226005431:C:T	2.729e-05	-1.18864	-3.05203e-10
226005499	chr1:226005499:G:A	0.00012057	0.297074	-3.05203e-10
226005548	chr1:226005548:T:C	3.07823e-05	-1.01399e-10	-1.06822
226005935	chr1:226005935:C:A	2.66156e-05	-1.01399e-10	-1.21366
226006631	chr1:226006631:A:G	5.6136e-06	-1.4947	-1.27527
226006915	chr1:226006915:A:T	7.27766e-06	-1.46447	-1.04587
226007275	chr1:226007275:A:G	5.66232e-06	-1.48416	-1.27717
226007562	chr1:226007562:C:T	2.75981e-05	-1.01399e-10	-1.17741
226007748	chr1:226007748:A:G	5.61478e-06	-1.5013	-1.26845
226008245	chr1:226008245:T:C	6.62184e-06	-1.46435	-1.14044
226008688	chr1:226008688:T:C	5.54481e-06	-1.51361	-1.26869
226008923	chr1:226008923:A:G	6.79934e-06	-1.47562	-1.10271
226009450	chr1:226009450:G:A	0.000119559	-1.01399e-10	0.288655
226009459	chr1:226009459:T:C	5.8401e-06	-1.44491	-1.2855
226010089	chr1:226010089:T:G	5.88076e-06	-1.44022	-1.28325
226010128	chr1:226010128:A:T	2.50358e-05	-1.01399e-10	-1.27485
226010263	chr1:226010263:A:G	6.35979e-06	-1.48974	-1.15542
226010379	chr1:226010379:T:C	7.9704e-05	-1.01399e-10	-0.116838
226010467	chr1:226010467:G:A	2.47183e-05	-1.01399e-10	-1.28761
226010805	chr1:226010805:A:T	1.94099e-05	-0.246786	-1.28259
226010875	chr1:226010875:A:G	7.92333e-05	-1.01399e-10	-0.122762
226011147	chr1:226011147:G:A	5.50972e-06	-1.51047	-1.27817
226011995	chr1:226011995:A:G	2.55462e-05	-1.01399e-10	-1.25467
226012134	chr1:226012134:G:A	5.88312e-06	-1.51397	-1.2091
226012297	chr1:226012297:G:T	6.15848e-05	-1.01399e-10	-0.374742
226012318	chr1:226012318:C:T	2.91708e-05	-1.01399e-10	-1.12199
226012384	chr1:226012384:G:A	2.46759e-05	-1.01399e-10	-1.28933
226012559	chr1:226012559:A:G	6.43682e-06	-1.48214	-1.15099
226013989	chr1:226013989:A:T	2.47217e-05	-1.01399e-10	-1.28748
226014015	chr1:226014015:A:G	5.52551e-06	-1.51618	-1.2696
226014597	chr1:226014597:C:T	0.000141871	0.459761	-3.05203e-10
226014633	chr1:226014633:C:T	5.46935e-06	-1.51109	-1.28491
226015352	chr1:226015352:A:G	6.89699e-06	-1.48901	-1.07506
226015457	chr1:226015457:G:A	5.9149e-06	-1.45052	-1.26717
226015883	chr1:226015883:G:A	3.81035e-05	-1.01399e-10	-0.854851
226016317	chr1:226016317:A:T	2.46905e-05	-1.01399e-10	-1.28874
226017045	chr1:226017045:C:T	6.06123e-06	-1.4301	-1.26314
226017124	chr1:226017124:T:A	6.68727e-05	-1.01399e-10	-0.292368
226017306	chr1:226017306:G:A	2.47118e-05	-1.01399e-10	-1.28788
226018268	chr1:226018268:T:A	6.72087e-06	-1.31252	-1.27742
226018363	chr1:226018363:G:A	6.68109e-05	-1.01399e-10	-0.293291
226018534	chr1:226018534:C:T	2.93379e-05	-1.01399e-10	-1.11628
226018875	chr1:226018875:A:G	6.17488e-06	-1.41672	-1.25795
226018970	chr1:226018970:C:T	2.46774e-05	-1.01399e-10	-1.28927
226019023	chr1:226019023:A:C	5.4494e-06	-1.51316	-1.28649
226019798	chr1:226019798:TC:T	7.64299e-05	-1.01399e-10	-0.158783
226019900	chr1:226019900:T:C	2.38046e-05	-1.32528	-3.05203e-10
226020797	chr1:226020797:A:G	5.96368e-06	-1.43211	-1.27736
226020937	chr1:226020937:T:C	5.83509e-06	-1.44925	-1.28202
226022288	chr1:226022288:A:G	1.9763e-05	-1.51134	-3.05203e-10
226022405	chr1:226022405:C:T	3.92376e-05	-1.01399e-10	-0.825521
226022778	chr1:226022778:T:C	5.97955e-06	-1.43394	-1.27287
226022952	chr1:226022952:C:T	5.77404e-06	-1.46349	-1.27829
226023529	chr1:226023529:C:T	1.11844e-05	-0.796301	-1.28434
226023613	chr1:226023613:G:A	2.02317e-05	-1.48791	-3.05203e-10
226023993	chr1:226023993:G:C	3.20451e-05	-1.01399e-10	-1.02801
226024513	chr1:226024513:GA:G	4.80746e-05	-1.01399e-10	-0.622404
226024897	chr1:226024897:A:G	5.94861e-06	-1.44066	-1.27134
226024914	chr1:226024914:T:A	2.47687e-05	-1.01399e-10	-1.28558
226025195	chr1:226025195:T:C	5.62865e-06	-1.48626	-1.28103
226025830	chr1:226025830:C:G	9.31748e-06	-1.51358	-0.749689
226025914	chr1:226025914:G:A	6.32272e-06	-1.37134	-1.27967
226026062	chr1:226026062:T:C	6.32001e-06	-1.3796	-1.27184
226026104	chr1:226026104:T:C	0.000147642	-0.941821	1.44145
226026126	chr1:226026126:T:C	6.67019e-05	-1.01399e-10	-0.294924
226026132	chr1:226026132:C:T	2.81425e-05	-1.01399e-10	-1.15788
226026358	chr1:226026358:G:A	7.87871e-06	-1.23496	-1.19604
226026687	chr1:226026687:C:G	3.19503e-05	-1.01399e-10	-1.03097
226027181	chr1:226027181:A:G	6.10455e-06	-1.40082	-1.2853
226027218	chr1:226027218:A:G	4.29255e-05	-1.01399e-10	-0.735692
226027762	chr1:226027762:C:T	2.97611e-05	-1.01399e-10	-1.10196
226028095	chr1:226028095:C:T	0.000785124	-1.01399e-10	2.17068
226029320	chr1:226029320:G:C	2.89268e-05	-1.01399e-10	-1.13039
226029706	chr1:226029706:A:G	7.88323e-05	-1.01399e-10	-0.127834
226029876	chr1:226029876:A:C	7.87434e-05	-1.01399e-10	-0.128964
226030292	chr1:226030292:T:C	1.24537e-05	-0.699075	-1.27407
226030380	chr1:226030380:G:T	3.01609e-05	-1.08861	-3.05203e-10
226031029	chr1:226031029:A:AGATG	2.51135e-05	-1.01399e-10	-1.27175
226031431	chr1:226031431:G:A	6.02858e-06	-1.50481	-1.19384
226032857	chr1:226032857:G:C	6.40833e-06	-1.35682	-1.28074
226032945	chr1:226032945:G:T	5.54037e-06	-1.52216	-1.26094
226033158	chr1:226033158:G:GT	6.05153e-06	-1.40555	-1.2893
226033416	chr1:226033416:C:T	5.5543e-06	-1.5195	-1.26109
226033689	chr1:226033689:T:C	1.35025e-05	-1.5008	-0.391481
226033793	chr1:226033793:T:C	2.54191e-05	-1.25966	-3.05203e-10
226034187	chr1:226034187:C:T	2.48586e-05	-1.01399e-10	-1.28195
226034351	chr1:226034351:A:G	2.15731e-05	-1.41024	-0.0134695
226034949	chr1:226034949:C:T	2.84083e-05	-1.01399e-10	-1.14848
226034956	chr1:226034956:G:A	1.50349e-05	-1.46149	-0.323296
226035117	chr1:226035117:C:A	6.42831e-06	-1.36004	-1.2744
226035313	chr1:226035313:G:T	3.02203e-05	-1.01399e-10	-1.08664
226035370	chr1:226035370:G:T	3.02203e-05	-1.01399e-10	-1.08664
226036254	chr1:226036254:C:T	2.94496e-05	-1.01399e-10	-1.11248
226036279	chr1:226036279:A:T	3.03242e-05	-1.01399e-10	-1.08321
226036374	chr1:226036374:C:T	1.54212e-05	-1.46013	-0.299287
226036563	chr1:226036563:G:T	2.99999e-05	-1.01399e-10	-1.09396
226036982	chr1:226036982:A:AC	3.00262e-05	-1.01399e-10	-1.09309
226037000	chr1:226037000:G:A	2.91206e-05	-1.01399e-10	-1.12371
226037331	chr1:226037331:A:C	1.99154e-05	-1.50366	-3.05203e-10
226037521	chr1:226037521:C:T	3.02203e-05	-1.01399e-10	-1.08664
226037529	chr1:226037529:A:T	6.39138e-05	0.0661649	-0.403787
226037548	chr1:226037548:T:C	9.45833e-05	-1.01399e-10	0.054323
226037564	chr1:226037564:G:A	3.07687e-05	-1.01399e-10	-1.06866
226037900	chr1:226037900:T:C	3.02144e-05	-1.01399e-10	-1.08684
226037959	chr1:226037959:A:G	3.00499e-05	-1.47338	0.381078
226038158	chr1:226038158:A:C	3.00517e-05	-1.01399e-10	-1.09224
226038645	chr1:226038645:G:A	5.5384e-06	-1.52226	-1.26119
226038916	chr1:226038916:C:T	1.55581e-05	-1.4626	-0.287976
226039221	chr1:226039221:T:C	1.98881e-05	-1.50504	-3.05203e-10
226039291	chr1:226039291:A:G	2.38798e-05	-0.337728	-0.984396
226039294	chr1:226039294:C:T	3.23664e-05	-1.01804	-3.05203e-10
226039399	chr1:226039399:C:G	1.54565e-05	-1.41591	-0.341214
226040031	chr1:226040031:C:T	3.26993e-05	-1.01399e-10	-1.0078
226040506	chr1:226040506:T:G	3.02889e-05	-1.01399e-10	-1.08438
226040546	chr1:226040546:G:A	2.87232e-05	-1.01399e-10	-1.13745
226040779	chr1:226040779:C:T	2.83459e-05	-1.01399e-10	-1.15068
226040926	chr1:226040926:C:T	5.59365e-06	-1.48408	-1.28944
226041488	chr1:226041488:T:C	6.43055e-06	-1.35628	-1.27781
226041494	chr1:226041494:A:G	5.66332e-06	-1.52236	-1.23879
226041651	chr1:226041651:C:T	4.42602e-05	-1.01399e-10	-0.705073
226042133	chr1:226042133:T:C	3.17306e-05	-1.01399e-10	-1.03788
226042146	chr1:226042146:C:T	6.03213e-06	-1.49991	-1.19814
226042158	chr1:226042158:T:G	2.77585e-05	-1.01399e-10	-1.17162
226042314	chr1:226042314:C:T	5.96401e-06	-1.49954	-1.20988
226042397	chr1:226042397:A:G	3.84655e-05	-1.01399e-10	-0.845395
226042771	chr1:226042771:TTTGG:T	0.000106542	0.173382	-3.05203e-10
226043093	chr1:226043093:C:T	9.54944e-06	-1.4156	-0.823075
226043122	chr1:226043122:C:A	2.74837e-05	-1.01399e-10	-1.18156
226043290	chr1:226043290:C:T	1.19292e-05	-1.38305	-0.633122
226043437	chr1:226043437:A:G	2.76455e-05	-1.01399e-10	-1.17569
226043669	chr1:226043669:A:G	6.55956e-06	-1.34699	-1.26724
226043848	chr1:226043848:A:C	2.76423e-05	-1.01399e-10	-1.17581
226044027	chr1:226044027:CAG:C	2.05847e-05	-0.303807	-1.1668
226044729	chr1:226044729:G:C	5.55847e-06	-1.52195	-1.25789
226044795	chr1:226044795:A:G	2.73267e-05	-1.01399e-10	-1.18729
226045382	chr1:226045382:A:G	1.10137e-05	-1.26551	-0.830514
226045486	chr1:226045486:A:G	0.000126152	0.342326	-3.05203e-10
226045604	chr1:226045604:C:G	5.71485e-06	-1.51766	-1.23443
226045627	chr1:226045627:G:A	5.23479e-05	-1.01399e-10	-0.537245
226046133	chr1:226046133:C:A	9.8983e-06	-1.4231	-0.779693
226046409	chr1:226046409:C:G	6.52638e-06	-1.34475	-1.27456
226046792	chr1:226046792:C:T	8.60572e-05	-1.01399e-10	-0.040146
226046830	chr1:226046830:G:A	4.06219e-05	-1.01399e-10	-0.790851
226046852	chr1:226046852:A:G	6.12985e-06	-1.46967	-1.21232
226046889	chr1:226046889:C:T	2.87206e-05	-1.01399e-10	-1.13754
226047162	chr1:226047162:T:C	6.50294e-06	-1.35252	-1.27038
226047182	chr1:226047182:C:T	6.52123e-06	-1.35575	-1.26435
226047453	chr1:226047453:A:C	2.76793e-05	-1.01399e-10	-1.17447
226048013	chr1:226048013:G:C	1.97555e-05	-1.51172	-3.05203e-10
226048099	chr1:226048099:G:C	0.00027609	-1.01399e-10	1.12557
226048475	chr1:226048475:C:T	3.1525e-05	-1.04438	-3.05203e-10
226048702	chr1:226048702:A:C	5.21982e-05	-1.01399e-10	-0.540111
226048758	chr1:226048758:A:G	2.75866e-05	-1.01399e-10	-1.17783
226049011	chr1:226049011:T:C	6.59054e-06	-1.33709	-1.27243
226049563	chr1:226049563:T:A	2.76633e-05	-1.01399e-10	-1.17505
226049609	chr1:226049609:G:A	2.76287e-05	-1.01399e-10	-1.1763
226049848	chr1:226049848:C:T	6.61948e-06	-1.3367	-1.26844
226049917	chr1:226049917:T:C	5.69193e-06	-1.52209	-1.23402
226050220	chr1:226050220:C:T	0.000533546	-1.01399e-10	1.78439
226050221	chr1:226050221:G:A	1.32723e-05	-1.22773	-0.681745
226050370	chr1:226050370:T:G	2.508e-05	-1.01399e-10	-1.27309
226050449	chr1:226050449:G:A	9.67678e-06	-1.41322	-0.812207
226051136	chr1:226051136:C:G	1.10254e-05	-1.29679	-0.798162
226051255	chr1:226051255:G:A	2.68317e-05	-1.01399e-10	-1.20557
226051421	chr1:226051421:C:T	3.48241e-05	-1.01399e-10	-0.944847
226051423	chr1:226051423:C:A	2.74485e-05	-1.01399e-10	-1.18285
226051504	chr1:226051504:C:T	4.53417e-05	-1.01399e-10	-0.68093
226051512	chr1:226051512:CCTGGGCTA:C	6.99046e-06	-1.31475	-1.23587
226052004	chr1:226052004:C:T	7.45023e-06	-1.51618	-0.970733
226052129	chr1:226052129:C:T	6.6369e-06	-1.34501	-1.2575
226052517	chr1:226052517:A:AG	2.56387e-05	-1.01399e-10	-1.25105
226053188	chr1:226053188:T:C	2.74537e-05	-1.01399e-10	-1.18266
226053204	chr1:226053204:G:A	1.49315e-05	-1.2708	-0.52089
226053386	chr1:226053386:AG:A	6.65414e-06	-1.33804	-1.26188
226053436	chr1:226053436:G:C	1.07066e-05	-1.23314	-0.891154
226055316	chr1:226055316:G:A	3.21273e-05	-1.01399e-10	-1.02545
226055385	chr1:226055385:C:T	2.71806e-05	-1.01399e-10	-1.19265
226055410	chr1:226055410:G:A	4.3316e-05	-1.01399e-10	-0.726636
226055694	chr1:226055694:C:T	0.000229846	-1.01399e-10	0.942251
226056313	chr1:226056313:T:C	5.45018e-05	-1.01399e-10	-0.496924
226056664	chr1:226056664:A:G	2.71931e-05	-1.01399e-10	-1.19219
226057006	chr1:226057006:G:A	9.52936e-06	-1.41788	-0.822901
226057311	chr1:226057311:A:G	2.91097e-05	-1.01399e-10	-1.12409
226057489	chr1:226057489:T:G	2.46977e-05	-1.01399e-10	-1.28845
226057807	chr1:226057807:A:G	2.71145e-05	-1.01399e-10	-1.19509
226057989	chr1:226057989:G:A	2.04344e-05	-1.47794	-3.05203e-10
226058228	chr1:226058228:G:A	6.36685e-06	-1.45724	-1.18681
226058341	chr1:226058341:T:C	5.60291e-06	-1.52211	-1.24976
226058772	chr1:226058772:A:C	0.000121755	0.306855	-3.05203e-10
226058876	chr1:226058876:G:C	5.43266e-05	-1.01399e-10	-0.500144
226058962	chr1:226058962:G:A	9.89936e-06	-1.42269	-0.780001
226059070	chr1:226059070:A:G	7.16051e-06	-1.33633	-1.19025
226059151	chr1:226059151:C:T	2.71806e-05	-1.01399e-10	-1.19265
226059284	chr1:226059284:C:T	2.72141e-05	-1.01399e-10	-1.19142
226059444	chr1:226059444:C:T	2.71806e-05	-1.01399e-10	-1.19265
226059601	chr1:226059601:A:G	2.71806e-05	-1.01399e-10	-1.19266
226059998	chr1:226059998:G:A	3.08863e-05	-1.01399e-10	-1.06484
226060028	chr1:226060028:T:A	5.34551e-05	-1.01399e-10	-0.516315
226060083	chr1:226060083:T:C	2.71292e-05	-1.01399e-10	-1.19455
226060569	chr1:226060569:C:G	1.19296e-05	-1.28274	-0.733396
226060892	chr1:226060892:T:C	2.71639e-05	-1.01399e-10	-1.19327
226061401	chr1:226061401:A:C	2.71345e-05	-1.01399e-10	-1.19435
226061735	chr1:226061735:T:C	2.72007e-05	-1.01399e-10	-1.19191
226062051	chr1:226062051:G:A	2.44487e-05	-1.29858	-3.05203e-10
226063637	chr1:226063637:C:T	1.96633e-05	-1.5164	-3.05203e-10
226064073	chr1:226064073:TG:T	2.96819e-05	-1.01399e-10	-1.10462
226064531	chr1:226064531:C:T	2.48243e-05	-1.01399e-10	-1.28334
226065155	chr1:226065155:A:G	2.84884e-05	-1.01399e-10	-1.14566
226065426	chr1:226065426:T:G	2.61336e-05	-1.01399e-10	-1.23193
226065987	chr1:226065987:T:C	3.2642e-05	-1.01399e-10	-1.00956
226066119	chr1:226066119:C:T	3.28653e-05	-1.01399e-10	-1.00274
226066225	chr1:226066225:T:C	2.43987e-05	-1.51537	0.214738
226066335	chr1:226066335:T:C	2.47647e-05	-1.01399e-10	-1.28574
226066589	chr1:226066589:C:T	2.66699e-05	-1.01399e-10	-1.21162
226066662	chr1:226066662:A:G	2.6694e-05	-1.01399e-10	-1.21072
226066783	chr1:226066783:T:C	2.67963e-05	-1.01399e-10	-1.20689
226067162	chr1:226067162:G:A	2.66591e-05	-1.01399e-10	-1.21203
226067253	chr1:226067253:C:T	2.68616e-05	-1.20446	-3.05203e-10
226068253	chr1:226068253:G:A	3.10464e-05	-1.01399e-10	-1.05968
226068605	chr1:226068605:G:A	9.96328e-05	-1.01399e-10	0.106334
226068871	chr1:226068871:G:A	2.81283e-05	-1.01399e-10	-1.15838
226069015	chr1:226069015:G:A	3.40065e-05	-1.01399e-10	-0.968607
226069281	chr1:226069281:G:A	2.67849e-05	-1.01399e-10	-1.20732
226069465	chr1:226069465:A:G	2.88533e-05	-1.01399e-10	-1.13293
226069554	chr1:226069554:G:A	2.60463e-05	-1.01399e-10	-1.23528
226069670	chr1:226069670:A:G	9.42892e-05	-1.01399e-10	0.0512084
226070021	chr1:226070021:A:G	5.99192e-05	-0.637258	0.235097
226070133	chr1:226070133:G:A	2.67996e-05	-1.01399e-10	-1.20677
226070308	chr1:226070308:C:T	2.62682e-05	-1.51235	0.28555
226070570	chr1:226070570:G:A	2.46909e-05	-1.01399e-10	-1.28872
226071002	chr1:226071002:C:T	9.05507e-05	-1.01399e-10	0.0107526
226071231	chr1:226071231:A:G	3.1526e-05	-1.01399e-10	-1.04434
226071637	chr1:226071637:T:TA	2.18899e-05	-1.40913	-3.05203e-10
226072573	chr1:226072573:A:G	2.48651e-05	-1.01399e-10	-1.28169
226072876	chr1:226072876:A:G	2.68185e-05	-1.01399e-10	-1.20607
226073000	chr1:226073000:A:G	3.14226e-05	-1.04763	-3.05203e-10
226073398	chr1:226073398:G:A	2.47749e-05	-1.01399e-10	-1.28533
226073413	chr1:226073413:C:T	2.6803e-05	-1.01399e-10	-1.20664
226073428	chr1:226073428:T:TA	2.6803e-05	-1.01399e-10	-1.20664
226073566	chr1:226073566:A:G	9.93152e-06	-1.46186	-0.73758
226073574	chr1:226073574:CCTT:C	2.66274e-05	-1.01399e-10	-1.21322
226073810	chr1:226073810:T:A	2.60834e-05	-1.01399e-10	-1.23386
226073926	chr1:226073926:T:C	1.95454e-05	-1.52242	-3.05203e-10
226073971	chr1:226073971:A:G	2.67999e-05	-1.01399e-10	-1.20676
226074094	chr1:226074094:A:G	2.72093e-05	-1.1916	-3.05203e-10
226074490	chr1:226074490:C:T	2.6809e-05	-1.01399e-10	-1.20642
226074830	chr1:226074830:A:G	2.59403e-05	-1.01399e-10	-1.23936
226075131	chr1:226075131:C:T	9.07078e-05	-1.01399e-10	0.0124857
226075426	chr1:226075426:C:T	2.68126e-05	-1.01399e-10	-1.20629
226075854	chr1:226075854:A:T	2.7313e-05	-1.01399e-10	-1.1878
226076031	chr1:226076031:G:A	4.1608e-05	-0.766864	-3.05203e-10
226077070	chr1:226077070:G:A	2.86779e-05	-1.01399e-10	-1.13903
226077422	chr1:226077422:A:G	2.38371e-05	-0.938697	-0.38522
226077704	chr1:226077704:GGGT:G	0.000101754	-1.01399e-10	0.127396
226077828	chr1:226077828:T:G	6.56784e-06	-1.5211	-1.09188
226078391	chr1:226078391:G:A	6.75757e-06	-1.51356	-1.07093
226078789	chr1:226078789:A:C	0.000101477	-1.01399e-10	0.124676
226079773	chr1:226079773:T:C	1.10366e-05	-1.27085	-0.823093
226079785	chr1:226079785:T:G	2.5391e-05	-1.01399e-10	-1.26076
226079844	chr1:226079844:T:C	6.9538e-06	-1.51142	-1.04445
226079856	chr1:226079856:A:C	2.07606e-05	-1.4621	-3.05203e-10
226080052	chr1:226080052:G:T	7.03511e-06	-1.51742	-1.02682
226080503	chr1:226080503:C:T	2.76791e-05	-1.01399e-10	-1.17448
226080839	chr1:226080839:G:A	0.000100077	-1.01399e-10	0.11078
226081089	chr1:226081089:T:C	2.60791e-05	-1.01399e-10	-1.23402
226081190	chr1:226081190:G:A	2.57684e-05	-1.01399e-10	-1.24601
226081537	chr1:226081537:A:G	2.48063e-05	-1.01399e-10	-1.28406
226081722	chr1:226081722:C:T	2.70291e-05	-1.01399e-10	-1.19824
226082068	chr1:226082068:T:C	3.27561e-05	-1.00607	-3.05203e-10
226082083	chr1:226082083:T:A	2.49024e-05	-1.01399e-10	-1.28019
226082518	chr1:226082518:G:A	2.48723e-05	-1.01399e-10	-1.2814
226082817	chr1:226082817:A:G	2.73151e-05	-1.01399e-10	-1.18772
226082841	chr1:226082841:G:A	4.13899e-05	-1.52009	0.747967
226083078	chr1:226083078:G:A	1.89171e-05	-0.265638	-1.28945
226083589	chr1:226083589:C:A	2.28901e-05	-1.47817	0.113712
226083594	chr1:226083594:C:T	2.49615e-05	-1.01399e-10	-1.27782
226083750	chr1:226083750:T:C	2.67088e-05	-1.01399e-10	-1.21016
226083923	chr1:226083923:T:C	5.74988e-06	-1.52135	-1.22463
226084651	chr1:226084651:A:G	2.13761e-05	-1.49588	0.0629945
226084830	chr1:226084830:GAGGT:G	2.49619e-05	-1.01399e-10	-1.27781
226084988	chr1:226084988:G:C	2.47082e-05	-1.01399e-10	-1.28802
226085011	chr1:226085011:G:A	2.67247e-05	-1.01399e-10	-1.20957
226085045	chr1:226085045:C:A	2.49645e-05	-1.01399e-10	-1.2777
226085153	chr1:226085153:C:T	2.46921e-05	-1.01399e-10	-1.28868
226085169	chr1:226085169:A:G	2.47132e-05	-1.01399e-10	-1.28782
226085306	chr1:226085306:G:A	2.48327e-05	-1.01399e-10	-1.28299
226085433	chr1:226085433:G:A	3.24691e-05	-1.01399e-10	-1.01487
226085535	chr1:226085535:A:G	4.30761e-05	-1.01399e-10	-0.73219
226085584	chr1:226085584:C:A	2.68321e-05	-1.01399e-10	-1.20556
226085649	chr1:226085649:G:T	4.62105e-05	-1.5189	0.856948
226086046	chr1:226086046:G:A	2.46852e-05	-1.01399e-10	-1.28895
226086674	chr1:226086674:G:A	9.74073e-06	-1.27307	-0.945777
226087034	chr1:226087034:G:T	4.76994e-05	-0.630239	-3.05203e-10
226087200	chr1:226087200:G:A	0.000241571	-1.01399e-10	0.992007
226087201	chr1:226087201:C:A	0.000241571	-1.01399e-10	0.992007
226087349	chr1:226087349:A:G	2.69098e-05	-1.01399e-10	-1.20267
226087769	chr1:226087769:C:T	2.56434e-05	-1.01399e-10	-1.25087
226088055	chr1:226088055:C:T	2.63121e-05	-1.01399e-10	-1.22513
226088149	chr1:226088149:C:T	3.9916e-05	-1.32674	0.518358
226088364	chr1:226088364:G:T	9.24233e-06	-1.10599	-1.16538
226088373	chr1:226088373:G:A	9.47746e-05	0.0563434	-3.05203e-10
226088479	chr1:226088479:A:C	2.47828e-05	-1.01399e-10	-1.28501
226088837	chr1:226088837:G:A	2.48437e-05	-1.01399e-10	-1.28256
226088875	chr1:226088875:C:T	2.50608e-05	-1.01399e-10	-1.27385
226089150	chr1:226089150:G:A	0.00013755	-1.01399e-10	0.42883
226089298	chr1:226089298:T:C	2.47921e-05	-1.01399e-10	-1.28463
226089434	chr1:226089434:C:A	6.34585e-05	-1.01399e-10	-0.344771
226089503	chr1:226089503:C:T	2.47894e-05	-1.01399e-10	-1.28474
226089580	chr1:226089580:A:G	9.48799e-06	-1.49831	-0.746823
226089800	chr1:226089800:G:A	6.63258e-05	-1.01399e-10	-0.300579
226090484	chr1:226090484:G:A	3.67362e-05	-1.41606	0.524666
226090603	chr1:226090603:T:G	3.13763e-05	-1.0491	-3.05203e-10
226090929	chr1:226090929:C:T	2.93174e-05	-1.01399e-10	-1.11698
226090930	chr1:226090930:G:A	7.57776e-06	-1.36526	-1.10468
226091349	chr1:226091349:G:A	9.50657e-06	-1.03523	-1.20794
226091852	chr1:226091852:T:C	2.48043e-05	-1.01399e-10	-1.28414
226092073	chr1:226092073:C:T	3.96518e-05	-0.81502	-3.05203e-10
226092557	chr1:226092557:G:A	3.73837e-05	-1.52149	0.64757
226093214	chr1:226093214:C:A	8.97527e-06	-1.09194	-1.20874
226093580	chr1:226093580:T:A	4.44752e-05	-0.700226	-3.05203e-10
226093638	chr1:226093638:A:C	2.55115e-05	-1.01399e-10	-1.25603
226094153	chr1:226094153:T:A	2.49398e-05	-1.01399e-10	-1.27869
226094183	chr1:226094183:G:A	1.89125e-05	-1.51904	-0.0362996
226094554	chr1:226094554:G:A	1.06858e-05	-1.51705	-0.609195
226094658	chr1:226094658:AC:A	7.54619e-05	-1.01399e-10	-0.171529
226095121	chr1:226095121:A:G	8.45582e-06	-1.07705	-1.28325
226095417	chr1:226095417:C:T	4.79615e-05	-1.01399e-10	-0.62476
226096199	chr1:226096199:TC:T	8.89947e-05	-0.0065804	-3.05203e-10
226096511	chr1:226096511:G:A	3.01857e-05	-1.01399e-10	-1.08779
226096979	chr1:226096979:A:C	1.36155e-05	-1.52066	-0.36329
226097342	chr1:226097342:G:A	5.79313e-05	-0.435901	-3.05203e-10
226098419	chr1:226098419:T:C	2.15057e-05	-0.971812	-0.455026
226098651	chr1:226098651:C:T	5.56844e-06	-1.51111	-1.26693
226098821	chr1:226098821:T:C	3.84774e-05	-1.51891	0.673822
226098901	chr1:226098901:C:T	2.63769e-05	-1.01399e-10	-1.22267
226099088	chr1:226099088:C:T	2.48135e-05	-1.01399e-10	-1.28377
226099200	chr1:226099200:A:AT	3.16671e-05	-1.01399e-10	-1.03988
226099465	chr1:226099465:C:T	1.85869e-05	-0.526186	-1.04651
226099555	chr1:226099555:C:T	2.97521e-05	-1.01399e-10	-1.10226
226099904	chr1:226099904:A:G	8.25668e-06	-1.20033	-1.18381
226100475	chr1:226100475:C:T	3.03595e-05	-1.01399e-10	-1.08205
226100478	chr1:226100478:G:T	2.67697e-05	-1.01399e-10	-1.20789
226100803	chr1:226100803:C:G	3.41697e-05	-1.42846	0.464646
226101025	chr1:226101025:A:G	4.53973e-05	-1.01399e-10	-0.679704
226101166	chr1:226101166:T:C	3.19798e-05	-1.40228	0.372225
226101301	chr1:226101301:T:C	0.000146769	-1.01399e-10	0.493703
226101676	chr1:226101676:A:G	2.67613e-05	-1.01399e-10	-1.2082
226102237	chr1:226102237:C:T	9.1884e-06	-1.00919	-1.26803
226102767	chr1:226102767:C:G	2.4714e-05	-1.01399e-10	-1.28779
226102974	chr1:226102974:A:G	1.61501e-05	-1.51448	-0.198752
226103767	chr1:226103767:G:A	2.96775e-05	-1.10477	-3.05203e-10
226103932	chr1:226103932:A:C	2.54566e-05	-1.01399e-10	-1.25818
226104187	chr1:226104187:A:C	2.54479e-05	-1.01399e-10	-1.25852
226104433	chr1:226104433:G:T	2.57654e-05	-1.01399e-10	-1.24612
226104684	chr1:226104684:C:T	1.19379e-05	-0.812583	-1.20286
226104751	chr1:226104751:C:T	2.6611e-05	-1.01399e-10	-1.21383
226104884	chr1:226104884:T:C	6.36906e-06	-1.47051	-1.17319
226105447	chr1:226105447:A:G	2.61378e-05	-1.01399e-10	-1.23178
226105882	chr1:226105882:A:G	5.96142e-06	-1.50681	-1.20304
226105887	chr1:226105887:A:C	2.36086e-05	-1.33355	-3.05203e-10
226106109	chr1:226106109:T:G	2.52549e-05	-1.01399e-10	-1.26614
226106376	chr1:226106376:C:A	2.54589e-05	-1.01399e-10	-1.25809
226106639	chr1:226106639:G:A	2.67197e-05	-1.01399e-10	-1.20976
226107091	chr1:226107091:G:A	6.09431e-06	-1.49514	-1.19266
226107417	chr1:226107417:G:A	2.47764e-05	-1.01399e-10	-1.28527
226108273	chr1:226108273:G:C	6.68361e-06	-1.40028	-1.19522
226108320	chr1:226108320:CTTCT:C	2.49097e-05	-1.01399e-10	-1.2799
226108377	chr1:226108377:G:A	2.48649e-05	-1.01399e-10	-1.2817
226108667	chr1:226108667:AT:A	5.39701e-06	-1.52248	-1.28684
226108693	chr1:226108693:G:T	2.49778e-05	-1.01399e-10	-1.27717
226108898	chr1:226108898:G:A	1.049e-05	-1.50331	-0.641424
226108902	chr1:226108902:G:A	5.88487e-06	-1.43361	-1.28916
226108912	chr1:226108912:C:T	3.08077e-05	-1.01399e-10	-1.06739
226109964	chr1:226109964:G:A	2.48791e-05	-1.01399e-10	-1.28113
226110212	chr1:226110212:A:G	7.51302e-05	-1.01399e-10	-0.175935
226111134	chr1:226111134:G:A	4.24234e-05	-1.01399e-10	-0.747459
226111462	chr1:226111462:CTG:C	5.40943e-06	-1.5223	-1.28471
226112029	chr1:226112029:A:G	6.58166e-06	-1.32361	-1.28726
226112140	chr1:226112140:G:A	3.07867e-05	-1.06808	-3.05203e-10
226112787	chr1:226112787:C:T	5.68499e-06	-1.49291	-1.26442
226112794	chr1:226112794:G:A	2.55463e-05	-1.01399e-10	-1.25466
226112903	chr1:226112903:C:T	2.4774e-05	-1.01399e-10	-1.28536
226113183	chr1:226113183:G:T	1.08055e-05	-1.21445	-0.900646
226113779	chr1:226113779:A:T	1.05008e-05	-1.21809	-0.925615
226113882	chr1:226113882:T:C	9.7874e-06	-1.20998	-1.00408
226114006	chr1:226114006:A:G	2.53509e-05	-1.01399e-10	-1.26234
226114034	chr1:226114034:A:T	2.12537e-05	-0.363539	-1.07509
226114151	chr1:226114151:C:T	1.00698e-05	-1.20041	-0.985213
226114313	chr1:226114313:T:A	5.54581e-06	-1.50779	-1.27433
226115821	chr1:226115821:C:T	5.44859e-06	-1.51466	-1.28514
226116900	chr1:226116900:CAAG:C	2.58459e-05	-1.01399e-10	-1.24301
226117237	chr1:226117237:G:A	2.63105e-05	-1.01399e-10	-1.22519
226117470	chr1:226117470:A:G	2.49102e-05	-1.01399e-10	-1.27988
226117498	chr1:226117498:G:A	5.714e-06	-1.49092	-1.26132
226118040	chr1:226118040:A:G	6.38034e-06	-1.51691	-1.12503
226118909	chr1:226118909:C:T	2.92279e-05	-1.01399e-10	-1.12003
226118996	chr1:226118996:G:C	3.031e-05	-1.01399e-10	-1.08368
226119256	chr1:226119256:T:A	2.05445e-05	-1.47257	-3.05203e-10
226119300	chr1:226119300:G:A	2.03295e-05	-1.48309	-3.05203e-10
226119681	chr1:226119681:G:A	2.11442e-05	-1.50818	0.0643933
226120051	chr1:226120051:C:CT	6.68864e-06	-1.52248	-1.07227
226121145	chr1:226121145:C:G	2.20822e-05	-1.40038	-3.05203e-10
226122239	chr1:226122239:A:G	2.01417e-05	-1.49236	-3.05203e-10
226123271	chr1:226123271:G:A	1.99984e-05	-1.49951	-3.05203e-10
226124413	chr1:226124413:C:G	8.69578e-06	-1.5179	-0.814419
226125140	chr1:226125140:A:G	2.46737e-05	-1.01399e-10	-1.28942
226125232	chr1:226125232:A:G	1.25343e-05	-0.832907	-1.13378
226125675	chr1:226125675:C:T	4.54576e-05	-1.01399e-10	-0.678377
226125820	chr1:226125820:A:G	2.88834e-05	-1.01399e-10	-1.13189
226125824	chr1:226125824:T:C	1.33618e-05	-1.20989	-0.692865
226125976	chr1:226125976:G:A	2.46897e-05	-1.01399e-10	-1.28877
226126008	chr1:226126008:C:T	6.04149e-05	-0.393922	-3.05203e-10
226126656	chr1:226126656:C:T	5.83182e-06	-1.50286	-1.22897
226126782	chr1:226126782:C:T	2.8322e-05	-1.01399e-10	-1.15152
226127194	chr1:226127194:C:T	2.52397e-05	-1.01399e-10	-1.26674
226127247	chr1:226127247:G:A	5.4411e-06	-1.52016	-1.28101
226127266	chr1:226127266:G:A	2.03092e-05	-1.48408	-3.05203e-10
226127531	chr1:226127531:G:T	5.42134e-06	-1.51539	-1.28943
226128103	chr1:226128103:CAAACGG:C	9.92814e-06	-1.50003	-0.699752
226128411	chr1:226128411:C:T	6.11215e-05	-1.51699	1.1347
226128475	chr1:226128475:C:T	2.4673e-05	-1.01399e-10	-1.28945
226128666	chr1:226128666:C:A	1.95442e-05	-1.52248	-3.05203e-10
226128709	chr1:226128709:G:A	6.90256e-05	-1.01399e-10	-0.260681
226129151	chr1:226129151:C:T	2.36018e-05	-1.33383	-3.05203e-10
226129378	chr1:226129378:T:A	5.49981e-06	-1.50498	-1.28546
226129379	chr1:226129379:G:A	6.80868e-06	-1.31709	-1.25987
226129406	chr1:226129406:C:T	1.95492e-05	-1.52222	-3.05203e-10
226129783	chr1:226129783:C:T	5.56333e-06	-1.49805	-1.28091
226130140	chr1:226130140:G:T	9.46701e-06	-1.19752	-1.04983
226130217	chr1:226130217:A:T	2.67818e-05	-1.01399e-10	-1.20744
226130285	chr1:226130285:C:T	1.17749e-05	-1.51957	-0.509612
226130627	chr1:226130627:C:T	1.95482e-05	-1.52228	-3.05203e-10
226131512	chr1:226131512:G:A	2.56014e-05	-1.01399e-10	-1.25251
226131819	chr1:226131819:A:G	1.13069e-05	-1.20721	-0.862537
226132206	chr1:226132206:C:T	1.95449e-05	-1.52244	-3.05203e-10
226132549	chr1:226132549:T:C	9.64868e-06	-1.52246	-0.705877
226132551	chr1:226132551:C:T	1.95692e-05	-1.5212	-3.05203e-10
226132610	chr1:226132610:C:T	1.80246e-05	-0.33319	-1.27023
226132632	chr1:226132632:A:G	8.30648e-05	-1.51195	1.43641
226133062	chr1:226133062:G:A	4.20194e-05	-1.01399e-10	-0.757026
226133299	chr1:226133299:G:T	2.58655e-05	-1.01399e-10	-1.24225
226133350	chr1:226133350:A:G	1.08598e-05	-1.1244	-0.985696
226133687	chr1:226133687:A:T	3.52361e-05	-1.01399e-10	-0.933088
226133928	chr1:226133928:C:T	3.19575e-05	-1.01399e-10	-1.03075
226134478	chr1:226134478:C:G	3.18079e-05	-1.01399e-10	-1.03544
226134692	chr1:226134692:C:T	7.40505e-05	-0.190411	-3.05203e-10
226134895	chr1:226134895:T:A	2.94506e-05	-1.01399e-10	-1.11244
226135543	chr1:226135543:C:T	3.39967e-05	-1.01399e-10	-0.968896
226136752	chr1:226136752:G:A	2.09708e-05	-1.45203	-3.05203e-10
226137148	chr1:226137148:G:A	3.38248e-05	-1.01399e-10	-0.973964
226137177	chr1:226137177:T:C	4.34738e-05	-1.01399e-10	-0.722999
226137250	chr1:226137250:G:T	9.02436e-06	-1.52245	-0.77278
226137452	chr1:226137452:A:G	1.069e-05	-1.07452	-1.05133
226137562	chr1:226137562:C:T	0.000695672	2.04972	-3.05203e-10
226137611	chr1:226137611:C:T	3.12952e-05	-1.01399e-10	-1.05169
226137639	chr1:226137639:T:G	5.93787e-05	-1.01399e-10	-0.411222
226137935	chr1:226137935:C:T	8.68514e-05	-0.0309586	-3.05203e-10
226138000	chr1:226138000:TACTC:T	1.45221e-05	-0.968714	-0.850773
226138578	chr1:226138578:A:G	8.85782e-06	-1.50661	-0.807252
226138765	chr1:226138765:C:T	3.08729e-05	-1.01399e-10	-1.06528
226139367	chr1:226139367:C:T	2.16804e-05	-1.50698	0.0882283
226139688	chr1:226139688:T:A	7.20701e-06	-1.26848	-1.25162
226140321	chr1:226140321:G:A	1.7125e-05	-0.36935	-1.28527
226140392	chr1:226140392:C:T	8.35942e-06	-1.46649	-0.905284
226140471	chr1:226140471:T:A	7.86263e-06	-1.46989	-0.96315
226140525	chr1:226140525:G:A	2.0564e-05	-1.47162	-3.05203e-10
226140575	chr1:226140575:C:A	2.47171e-05	-1.01399e-10	-1.28766
226141026	chr1:226141026:A:C	1.60367e-05	-1.51023	-0.210051
226141039	chr1:226141039:G:A	6.43574e-06	-1.39576	-1.23753
226141713	chr1:226141713:A:G	5.03089e-05	-0.576977	-3.05203e-10
226141716	chr1:226141716:G:A	5.52164e-06	-1.52244	-1.26404
226142027	chr1:226142027:C:G	6.14377e-06	-1.51796	-1.16176
226142141	chr1:226142141:A:G	3.72259e-05	-0.878153	-3.05203e-10
226142243	chr1:226142243:C:T	3.05246e-05	-1.01399e-10	-1.07663
226142481	chr1:226142481:C:T	1.32795e-05	-0.884108	-1.02483
226142699	chr1:226142699:C:T	2.15498e-05	-1.42479	-3.05203e-10
226143486	chr1:226143486:T:A	2.73284e-05	-1.01399e-10	-1.18723
226143563	chr1:226143563:G:A	5.992e-06	-1.47667	-1.22806
226143891	chr1:226143891:C:T	1.95459e-05	-1.52239	-3.05203e-10
226144071	chr1:226144071:G:A	1.0056e-05	-1.32294	-0.864052
226144152	chr1:226144152:G:C	2.04323e-05	-1.48829	0.0102527
226144275	chr1:226144275:A:G	2.47652e-05	-1.01399e-10	-1.28572
226146904	chr1:226146904:T:C	1.91706e-05	-1.52039	-0.0213843
226147180	chr1:226147180:G:A	5.72696e-06	-1.47472	-1.27525
226147467	chr1:226147467:C:T	1.95747e-05	-1.52092	-3.05203e-10
226147850	chr1:226147850:G:A	1.98117e-05	-1.50889	-3.05203e-10
226148167	chr1:226148167:A:G	1.95608e-05	-1.52163	-3.05203e-10
226148462	chr1:226148462:A:G	8.93757e-06	-1.34263	-0.962262
226148870	chr1:226148870:C:T	4.62773e-05	-1.01399e-10	-0.660506
226149160	chr1:226149160:G:A	5.51425e-05	-0.485236	-3.05203e-10
226150539	chr1:226150539:C:T	1.34983e-05	-0.832417	-1.06018
226150571	chr1:226150571:G:A	7.72015e-06	-1.49058	-0.96074
226150705	chr1:226150705:TTC:T	3.42655e-05	-1.01399e-10	-0.961019
226150790	chr1:226150790:G:A	2.48643e-05	-1.01399e-10	-1.28172
226151142	chr1:226151142:G:A	3.06624e-05	-1.01399e-10	-1.07212
226151646	chr1:226151646:C:T	2.88403e-05	-1.01399e-10	-1.13338
226151714	chr1:226151714:T:G	3.09759e-05	-1.01399e-10	-1.06195
226151762	chr1:226151762:C:T	3.09887e-05	-1.01399e-10	-1.06153
226151904	chr1:226151904:G:A	2.47096e-05	-1.01399e-10	-1.28797
226153508	chr1:226153508:G:A	2.01985e-05	-1.48955	-3.05203e-10
226153887	chr1:226153887:G:A	2.92982e-05	-1.01399e-10	-1.11763
226154362	chr1:226154362:T:C	7.53773e-06	-1.34831	-1.12693
226154745	chr1:226154745:A:G	0.00011464	-1.01399e-10	0.24664
226155348	chr1:226155348:C:T	5.45208e-06	-1.52124	-1.27792
226155884	chr1:226155884:T:C	5.38321e-06	-1.52242	-1.28946
226156185	chr1:226156185:C:T	2.8818e-05	-1.01399e-10	-1.13416
226156622	chr1:226156622:T:C	2.5377e-05	-1.01399e-10	-1.26131
226156675	chr1:226156675:G:A	1.96204e-05	-1.51859	-3.05203e-10
226157125	chr1:226157125:A:G	7.51881e-06	-1.47553	-1.00222
226157632	chr1:226157632:T:TGA	2.52617e-05	-1.01399e-10	-1.26587
226157651	chr1:226157651:C:T	7.71214e-06	-1.35235	-1.10001
226158106	chr1:226158106:T:C	3.19344e-05	-1.01399e-10	-1.03147
226158675	chr1:226158675:G:C	1.96028e-05	-1.51949	-3.05203e-10
226159155	chr1:226159155:A:G	1.98001e-05	-1.50947	-3.05203e-10
226159509	chr1:226159509:GAAGA:G	4.83969e-05	-0.615721	-3.05203e-10
226159747	chr1:226159747:C:T	7.90739e-05	-0.124774	-3.05203e-10
226159756	chr1:226159756:G:C	6.87566e-06	-1.34766	-1.21951
226159857	chr1:226159857:G:A	2.39121e-05	-1.32077	-3.05203e-10
226160091	chr1:226160091:T:G	1.37619e-05	-0.92113	-0.952128
226160654	chr1:226160654:C:T	5.38647e-06	-1.52185	-1.28941
226160977	chr1:226160977:T:C	2.82561e-05	-1.01399e-10	-1.15385
226161017	chr1:226161017:C:G	3.75119e-05	-1.01399e-10	-0.8705
226161410	chr1:226161410:C:T	1.96047e-05	-1.51939	-3.05203e-10
226162666	chr1:226162666:T:C	7.61203e-06	-1.48465	-0.98078
226162682	chr1:226162682:A:G	7.44047e-06	-1.4856	-1.00263
226162721	chr1:226162721:TC:T	2.9742e-05	-1.01399e-10	-1.1026
226163272	chr1:226163272:C:T	7.72722e-06	-1.3744	-1.07601
226163553	chr1:226163553:T:G	9.79889e-06	-0.991072	-1.22182
226163651	chr1:226163651:T:C	2.86641e-05	-1.01399e-10	-1.13951
226163938	chr1:226163938:T:C	1.9736e-05	-1.51271	-3.05203e-10
226164123	chr1:226164123:A:C	2.54679e-05	-1.01399e-10	-1.25774
226164270	chr1:226164270:A:T	1.35297e-05	-0.83813	-1.05214
226164371	chr1:226164371:T:C	2.55894e-05	-1.01399e-10	-1.25298
226164797	chr1:226164797:T:G	5.7102e-06	-1.46421	-1.2887
226165111	chr1:226165111:T:C	1.3386e-05	-0.883255	-1.01769
226165129	chr1:226165129:A:C	1.38877e-05	-0.843703	-1.02045
226165815	chr1:226165815:A:G	3.05387e-05	-1.01399e-10	-1.07616
226166075	chr1:226166075:C:A	2.94042e-05	-1.01399e-10	-1.11402
226166413	chr1:226166413:G:A	7.47585e-06	-1.47362	-1.00985
226166479	chr1:226166479:T:C	2.48338e-05	-1.01399e-10	-1.28295
226166961	chr1:226166961:T:A	4.93808e-05	-1.01399e-10	-0.595597
226167189	chr1:226167189:T:C	1.96201e-05	-1.5186	-3.05203e-10
226167672	chr1:226167672:G:A	1.33824e-05	-0.811316	-1.0899
226167719	chr1:226167719:A:C	1.95777e-05	-1.52077	-3.05203e-10
226167964	chr1:226167964:T:C	2.12126e-05	-1.44056	-3.05203e-10
226168401	chr1:226168401:G:C	5.80744e-06	-1.45263	-1.28338
226168449	chr1:226168449:T:C	3.33197e-05	-1.01399e-10	-0.989009
226168517	chr1:226168517:A:G	7.08619e-06	-1.49724	-1.03977
226168946	chr1:226168946:T:G	2.79911e-05	-1.01399e-10	-1.16327
226169761	chr1:226169761:C:T	5.39418e-06	-1.52193	-1.28791
226169764	chr1:226169764:G:C	6.61692e-06	-1.43813	-1.1674
226170091	chr1:226170091:C:A	1.25885e-05	-0.853388	-1.10899
226170092	chr1:226170092:C:A	1.29952e-05	-0.813286	-1.11729
226170409	chr1:226170409:C:T	1.95452e-05	-1.52243	-3.05203e-10
226170494	chr1:226170494:C:T	7.25639e-06	-1.49082	-1.02246
226170594	chr1:226170594:C:T	3.17317e-05	-1.01399e-10	-1.03784
226170695	chr1:226170695:CCTGA:C	3.23021e-05	-1.01399e-10	-1.02002
226170891	chr1:226170891:C:T	2.87609e-05	-1.01399e-10	-1.13614
226170918	chr1:226170918:T:C	1.96331e-05	-1.51794	-3.05203e-10
226170999	chr1:226170999:G:A	1.25414e-05	-0.878061	-1.08806
226171060	chr1:226171060:G:A	1.96859e-05	-1.51525	-3.05203e-10
226171112	chr1:226171112:G:A	1.27741e-05	-0.879562	-1.06818
226171348	chr1:226171348:C:T	2.1491e-05	-1.52242	0.0948898
226171396	chr1:226171396:A:G	7.13063e-06	-1.49279	-1.03797
226171562	chr1:226171562:A:G	7.19022e-06	-1.5021	-1.02034
226173094	chr1:226173094:T:C	7.81609e-06	-1.33872	-1.10025
226173232	chr1:226173232:C:T	7.48712e-06	-1.3532	-1.12877
226173613	chr1:226173613:T:C	3.02084e-05	-1.01399e-10	-1.08704
226173829	chr1:226173829:C:T	1.08321e-05	-1.13528	-0.977367
226174276	chr1:226174276:T:C	1.96932e-05	-1.51488	-3.05203e-10
226174439	chr1:226174439:A:C	6.88438e-06	-1.48678	-1.07912
226174527	chr1:226174527:G:A	1.97957e-05	-1.5097	-3.05203e-10
226174531	chr1:226174531:A:G	6.86806e-06	-1.3358	-1.23247
226174627	chr1:226174627:T:C	7.66701e-06	-1.41469	-1.04354
226175282	chr1:226175282:G:A	5.39042e-06	-1.52215	-1.28838
226175348	chr1:226175348:G:A	4.22193e-05	-1.01399e-10	-0.75228
226175454	chr1:226175454:G:A	5.39258e-06	-1.52068	-1.28945
226176718	chr1:226176718:CT:C	5.01077e-05	-1.01399e-10	-0.580982
226176720	chr1:226176720:AT:A	2.84086e-05	-1.01399e-10	-1.14847
226177379	chr1:226177379:G:C	2.90597e-05	-1.01399e-10	-1.12581
226178209	chr1:226178209:T:C	2.71947e-05	-1.19214	-3.05203e-10
226178346	chr1:226178346:G:A	5.15504e-05	-1.01399e-10	-0.552598
226179294	chr1:226179294:G:C	2.34263e-05	-1.52217	0.180871
226179853	chr1:226179853:C:T	1.96181e-05	-1.5187	-3.05203e-10
226180619	chr1:226180619:G:A	7.47628e-06	-1.36119	-1.12224
226181511	chr1:226181511:T:A	2.85863e-05	-1.01399e-10	-1.14223
226181785	chr1:226181785:C:T	2.46745e-05	-1.01399e-10	-1.28939
226181901	chr1:226181901:G:T	7.43293e-06	-1.37459	-1.11465
226182093	chr1:226182093:T:C	1.40604e-05	-0.842437	-1.00936
226183282	chr1:226183282:T:A	7.76969e-06	-1.48354	-0.961388
226183346	chr1:226183346:T:G	2.63921e-05	-1.01399e-10	-1.22209
226183384	chr1:226183384:G:A	5.39209e-06	-1.52118	-1.28905
226183917	chr1:226183917:C:A	3.51357e-05	-1.01399e-10	-0.935941
226183971	chr1:226183971:C:CACG	3.93908e-05	-1.01399e-10	-0.821624
226184227	chr1:226184227:G:A	1.96103e-05	-1.5191	-3.05203e-10
226184565	chr1:226184565:A:G	1.33881e-05	-0.843631	-1.05716
226185385	chr1:226185385:T:G	5.39868e-06	-1.52208	-1.28693
226185663	chr1:226185663:A:T	1.99034e-05	-1.50426	-3.05203e-10
226185741	chr1:226185741:T:C	5.3935e-06	-1.52245	-1.28751
226185786	chr1:226185786:T:C	2.77754e-05	-1.01399e-10	-1.17101
226186655	chr1:226186655:T:A	2.46827e-05	-1.01399e-10	-1.28905
226186903	chr1:226186903:TC:T	7.621e-06	-1.39334	-1.07091
226186995	chr1:226186995:C:T	2.46925e-05	-1.01399e-10	-1.28866
226187566	chr1:226187566:C:A	8.65828e-06	-1.07601	-1.26063
226188505	chr1:226188505:G:A	2.06062e-05	-1.46956	-3.05203e-10
226188969	chr1:226188969:T:C	3.54143e-05	-1.01399e-10	-0.928043
226189182	chr1:226189182:T:C	1.35532e-05	-0.801383	-1.08715
226189549	chr1:226189549:C:G	1.54088e-05	-1.48719	-0.273034
226189906	chr1:226189906:A:G	2.67732e-05	-1.01399e-10	-1.20776
226190408	chr1:226190408:A:G	2.68615e-05	-1.01399e-10	-1.20447
226190443	chr1:226190443:C:T	1.99728e-05	-1.50078	-3.05203e-10
226190735	chr1:226190735:G:A	7.12085e-06	-1.40178	-1.13035
226192894	chr1:226192894:T:A	7.1343e-06	-1.27709	-1.25316
226193104	chr1:226193104:C:T	2.63042e-05	-1.22543	-3.05203e-10
226194793	chr1:226194793:G:A	2.59542e-05	-1.01399e-10	-1.23883
226194880	chr1:226194880:T:C	2.51295e-05	-1.01399e-10	-1.27112
226194921	chr1:226194921:G:C	1.38393e-05	-0.69672	-1.17093
226194939	chr1:226194939:G:A	6.07238e-06	-1.44865	-1.24276
226195221	chr1:226195221:A:G	1.60031e-05	-1.47916	-0.243221
226196385	chr1:226196385:T:A	2.63088e-05	-1.01399e-10	-1.22525
226197432	chr1:226197432:A:G	2.49679e-05	-1.01399e-10	-1.27757
226197453	chr1:226197453:C:T	2.24325e-05	-1.38465	-3.05203e-10
226197922	chr1:226197922:T:C	7.52139e-06	-1.36609	-1.11132
226198645	chr1:226198645:G:A	6.50626e-05	-0.319808	-3.05203e-10
226198725	chr1:226198725:C:T	6.71372e-06	-1.51652	-1.07448
226198877	chr1:226198877:C:T	2.48565e-05	-1.01399e-10	-1.28204
226198995	chr1:226198995:C:T	6.01259e-06	-1.47143	-1.22987
226199011	chr1:226199011:T:C	1.1271e-05	-0.839429	-1.2335
226199251	chr1:226199251:G:A	3.00361e-05	-1.01399e-10	-1.09276
226199376	chr1:226199376:AT:A	1.04176e-05	-0.939149	-1.21251
226199477	chr1:226199477:A:G	2.67184e-05	-1.01399e-10	-1.20981
226200177	chr1:226200177:C:T	5.84329e-06	-1.47737	-1.25249
226201594	chr1:226201594:G:A	1.18563e-05	-0.805814	-1.21649
226201826	chr1:226201826:C:A	2.08282e-05	-1.45885	-3.05203e-10
226201954	chr1:226201954:G:A	7.33988e-06	-1.22075	-1.28108
226202818	chr1:226202818:C:A	2.15945e-05	-1.42272	-3.05203e-10
226203057	chr1:226203057:C:T	6.00707e-06	-1.41276	-1.28946
226204319	chr1:226204319:T:A	7.91965e-06	-1.21827	-1.20754
226205023	chr1:226205023:A:G	7.16798e-06	-1.42625	-1.09928
226205829	chr1:226205829:AAG:A	2.25662e-05	-1.3787	-3.05203e-10
226206162	chr1:226206162:GGGCATGGT:G	2.53786e-05	-1.01399e-10	-1.26125
226206731	chr1:226206731:C:T	5.26971e-05	-0.530597	-3.05203e-10
226206974	chr1:226206974:C:T	2.48866e-05	-1.01399e-10	-1.28083
226207334	chr1:226207334:C:T	2.61444e-05	-1.01399e-10	-1.23152
226207503	chr1:226207503:A:G	8.40797e-06	-1.12509	-1.24089
226207756	chr1:226207756:C:G	7.79097e-06	-1.47835	-0.963847
226208229	chr1:226208229:G:T	2.50137e-05	-1.01399e-10	-1.27573
226208398	chr1:226208398:G:T	4.06324e-05	-0.790592	-3.05203e-10
226208417	chr1:226208417:G:A	2.61118e-05	-1.01399e-10	-1.23277
226208741	chr1:226208741:C:T	1.35403e-05	-0.747578	-1.14191
226208790	chr1:226208790:T:A	7.22866e-06	-1.41722	-1.09988
226208972	chr1:226208972:C:T	2.02397e-05	-1.48751	-3.05203e-10
226209301	chr1:226209301:T:C	1.22845e-05	-0.796147	-1.19068
226209630	chr1:226209630:G:A	1.25845e-05	-0.934063	-1.02863
226209783	chr1:226209783:G:A	7.70002e-06	-1.2769	-1.17703
226209816	chr1:226209816:AGG:A	6.96831e-06	-1.49204	-1.06174
226210168	chr1:226210168:C:T	3.00273e-05	-1.01399e-10	-1.09305
226211454	chr1:226211454:G:A	6.29013e-06	-1.43315	-1.22303
226211460	chr1:226211460:G:A	6.03009e-05	-1.01399e-10	-0.39581
226211716	chr1:226211716:A:G	2.66289e-05	-1.01399e-10	-1.21316
226211764	chr1:226211764:T:A	3.29021e-05	-1.01399e-10	-1.00162
226212840	chr1:226212840:A:G	7.69636e-06	-1.27143	-1.18298
226212881	chr1:226212881:G:A	2.60611e-05	-1.01399e-10	-1.23471
226212926	chr1:226212926:C:T	2.52246e-05	-1.01399e-10	-1.26734
226213649	chr1:226213649:C:T	2.16537e-05	-1.41998	-3.05203e-10
226213719	chr1:226213719:A:G	2.72263e-05	-0.420041	-0.770931
226214172	chr1:226214172:C:T	2.87962e-05	-1.01399e-10	-1.13491
226214213	chr1:226214213:G:A	2.14957e-05	-0.423904	-1.0034
226214236	chr1:226214236:T:A	9.48494e-05	-1.01399e-10	0.0571322
226214274	chr1:226214274:G:A	6.06422e-06	-1.51492	-1.17783
226214383	chr1:226214383:T:C	6.06346e-06	-1.51146	-1.18142
226214530	chr1:226214530:T:C	2.48034e-05	-1.01399e-10	-1.28418
226214537	chr1:226214537:C:T	2.18616e-05	-1.41043	-3.05203e-10
226214684	chr1:226214684:T:C	2.5993e-05	-1.01399e-10	-1.23733
226214733	chr1:226214733:G:A	2.91857e-05	-1.12148	-3.05203e-10
226215486	chr1:226215486:T:G	5.74198e-06	-1.51932	-1.22803
226216305	chr1:226216305:A:T	7.45912e-05	-1.01399e-10	-0.183135
226216756	chr1:226216756:C:T	6.84004e-06	-1.28995	-1.28241
226216830	chr1:226216830:C:T	6.89499e-06	-1.28039	-1.28397
226216844	chr1:226216844:T:C	2.57533e-05	-1.01399e-10	-1.2466
226217788	chr1:226217788:C:T	2.52885e-05	-1.01399e-10	-1.26481
226217825	chr1:226217825:G:A	2.64626e-05	-1.01399e-10	-1.21942
226218042	chr1:226218042:T:A	6.43764e-06	-1.34538	-1.28762
226218046	chr1:226218046:T:C	6.4467e-06	-1.34359	-1.288
226218117	chr1:226218117:G:T	3.8818e-05	-0.836274	-3.05203e-10
226218494	chr1:226218494:T:C	2.50155e-05	-1.01399e-10	-1.27566
226219624	chr1:226219624:G:A	2.07382e-05	-0.749753	-0.713427
226219935	chr1:226219935:T:C	7.40251e-06	-1.26206	-1.23127
226220277	chr1:226220277:C:T	2.1046e-05	-1.44845	-3.05203e-10
226220570	chr1:226220570:A:G	8.5118e-06	-1.11494	-1.23876
226220750	chr1:226220750:G:A	2.11565e-05	-0.75499	-0.688221
226221384	chr1:226221384:A:G	2.4722e-05	-1.01399e-10	-1.28747
226221701	chr1:226221701:C:T	2.50199e-05	-1.01399e-10	-1.27549
226221706	chr1:226221706:G:A	2.47203e-05	-1.01399e-10	-1.28753
226221903	chr1:226221903:T:C	2.53135e-05	-1.01399e-10	-1.26382
226222050	chr1:226222050:T:C	2.53381e-05	-1.01399e-10	-1.26285
226223168	chr1:226223168:G:A	2.40233e-05	-1.31613	-3.05203e-10
226223428	chr1:226223428:G:A	2.60217e-05	-1.01399e-10	-1.23623
226223616	chr1:226223616:C:T	2.28339e-05	-0.70072	-0.666191
226223819	chr1:226223819:C:T	7.05924e-05	-1.01399e-10	-0.238236
226223838	chr1:226223838:G:C	2.46803e-05	-1.01399e-10	-1.28915
226223901	chr1:226223901:G:A	2.63933e-05	-1.01399e-10	-1.22205
226224457	chr1:226224457:G:A	6.64824e-05	-0.29822	-3.05203e-10
226227235	chr1:226227235:T:C	2.74583e-05	-1.01399e-10	-1.18249
226227892	chr1:226227892:CAGG:C	1.9718e-05	-1.51363	-3.05203e-10
226228693	chr1:226228693:T:C	1.08736e-05	-1.08703	-1.02179
226230697	chr1:226230697:G:A	2.56548e-05	-1.01399e-10	-1.25043
226230698	chr1:226230698:C:T	2.49414e-05	-1.01399e-10	-1.27863
226230750	chr1:226230750:C:A	2.50931e-05	-1.01399e-10	-1.27256
226231465	chr1:226231465:G:C	2.01756e-05	-0.761723	-0.728963
226231827	chr1:226231827:CCT:C	8.53943e-06	-1.35626	-0.994208
226232339	chr1:226232339:T:C	4.42379e-05	0.513414	-1.21899
226232711	chr1:226232711:T:C	0.000353173	1.3718	-3.05203e-10
226232835	chr1:226232835:C:G	1.3397e-05	-0.7183	-1.18183
226233021	chr1:226233021:A:G	7.31058e-06	-1.22422	-1.28161
226233979	chr1:226233979:T:C	2.07363e-05	-0.621975	-0.841299
226234015	chr1:226234015:T:G	2.50274e-05	-1.01399e-10	-1.27519
226234531	chr1:226234531:C:T	2.64489e-05	-1.01399e-10	-1.21994
226234701	chr1:226234701:AG:A	2.6434e-05	-1.01399e-10	-1.22051
226235104	chr1:226235104:G:A	2.55345e-05	-1.25513	-3.05203e-10
226235255	chr1:226235255:G:A	2.05968e-05	-1.47002	-3.05203e-10
226235278	chr1:226235278:C:T	3.09448e-05	-1.01399e-10	-1.06295
226235559	chr1:226235559:T:C	4.1184e-05	-1.01399e-10	-0.777108
226235569	chr1:226235569:C:G	2.50231e-05	-1.01399e-10	-1.27536
226235871	chr1:226235871:C:T	2.2018e-05	-0.661765	-0.741534
226236776	chr1:226236776:C:A	0.00022173	1.86352	-0.957214
226236933	chr1:226236933:G:A	0.000264055	1.84323	-0.762228
226238636	chr1:226238636:T:A	1.71954e-05	-1.02148	-0.629037
226239612	chr1:226239612:T:C	9.52335e-06	-0.992118	-1.24929
226240640	chr1:226240640:T:C	2.47335e-05	-1.01399e-10	-1.287
226241214	chr1:226241214:G:A	2.47786e-05	-1.01399e-10	-1.28518
226241235	chr1:226241235:C:T	2.93555e-05	-1.11568	-3.05203e-10
226241313	chr1:226241313:A:G	2.32066e-05	-1.35072	-3.05203e-10
226241892	chr1:226241892:T:C	2.47161e-05	-1.01399e-10	-1.2877
226242727	chr1:226242727:C:T	0.000102081	0.13061	-3.05203e-10
226243065	chr1:226243065:G:A	2.58989e-05	-1.01399e-10	-1.24096
226243484	chr1:226243484:C:G	3.16486e-05	-1.01399e-10	-1.04046
226243899	chr1:226243899:G:C	1.34745e-05	-1.08955	-0.804804
226244304	chr1:226244304:T:C	1.85765e-05	-0.683599	-0.889661
226244416	chr1:226244416:A:G	2.5028e-05	-1.01399e-10	-1.27516
226244820	chr1:226244820:G:A	2.07979e-05	-0.704374	-0.755934
226245551	chr1:226245551:G:T	2.76143e-05	-0.405985	-0.770839
226245675	chr1:226245675:CCTCT:C	2.13995e-05	-0.711375	-0.720416
226245751	chr1:226245751:C:T	5.65356e-05	-0.460287	-3.05203e-10
226246007	chr1:226246007:T:C	2.00347e-05	-0.664833	-0.83286
226246725	chr1:226246725:G:A	2.52757e-05	-1.01399e-10	-1.26532
226247203	chr1:226247203:C:T	2.15998e-05	-1.42247	-3.05203e-10
226247728	chr1:226247728:G:C	8.25435e-06	-1.10528	-1.27914
226250536	chr1:226250536:T:C	2.81148e-05	-1.01399e-10	-1.15886
226250748	chr1:226250748:T:C	1.09083e-05	-0.820783	-1.28485
226250783	chr1:226250783:TCTCA:T	8.04069e-06	-1.49539	-0.915256
226253492	chr1:226253492:C:T	0.000393826	1.92774	-0.446988
226253952	chr1:226253952:G:A	3.16257e-05	-1.01399e-10	-1.04119
226254184	chr1:226254184:C:T	0.000249578	1.80665	-0.782031
226254542	chr1:226254542:C:T	2.95439e-05	-1.01399e-10	-1.10928
226254694	chr1:226254694:G:A	1.13792e-05	-0.833608	-1.22976
226254757	chr1:226254757:A:G	3.10797e-05	-1.01399e-10	-1.0586
226254836	chr1:226254836:G:A	2.47738e-05	-1.01399e-10	-1.28537
226256402	chr1:226256402:TTC:T	3.68924e-05	-1.01399e-10	-0.887153
226256560	chr1:226256560:T:G	2.33419e-05	-0.119948	-1.22496
226257827	chr1:226257827:C:A	9.76641e-06	-1.00678	-1.20942
226257950	chr1:226257950:G:A	0.000181191	1.99337	-1.28898
226258050	chr1:226258050:G:A	2.49904e-05	-1.01399e-10	-1.27667
226259083	chr1:226259083:C:T	3.02302e-05	-1.01399e-10	-1.08632
226259179	chr1:226259179:C:T	2.47177e-05	-1.01399e-10	-1.28764
226259945	chr1:226259945:A:AAATT	2.11722e-05	-0.696594	-0.745877
226260745	chr1:226260745:C:T	1.95542e-05	-1.52197	-3.05203e-10
226260836	chr1:226260836:G:A	2.53222e-05	-1.01399e-10	-1.26348
226261111	chr1:226261111:T:C	2.85287e-05	-1.01399e-10	-1.14425
226261133	chr1:226261133:C:G	1.99283e-05	-1.50301	-3.05203e-10
226261178	chr1:226261178:A:G	1.95551e-05	-1.52192	-3.05203e-10
226261520	chr1:226261520:A:G	1.95724e-05	-1.52104	-3.05203e-10
226262163	chr1:226262163:T:C	7.88381e-05	0.844792	-0.972553
226262235	chr1:226262235:T:C	5.97493e-05	-0.405001	-3.05203e-10
226263340	chr1:226263340:G:A	2.7371e-05	-1.01399e-10	-1.18567
226263676	chr1:226263676:A:G	0.000129752	0.370468	-3.05203e-10
226263747	chr1:226263747:A:G	2.46735e-05	-1.01399e-10	-1.28943
226264706	chr1:226264706:G:A	9.24085e-05	0.0310612	-3.05203e-10
226265201	chr1:226265201:A:G	2.56593e-05	-1.01399e-10	-1.25025
226265880	chr1:226265880:T:C	1.62898e-05	-0.789157	-0.915462
226265917	chr1:226265917:T:C	1.66508e-05	-0.682698	-1
226268233	chr1:226268233:C:T	1.39955e-05	-0.909109	-0.947309
226268865	chr1:226268865:C:T	2.49871e-05	-1.01399e-10	-1.2768
226269445	chr1:226269445:G:C	2.48755e-05	-1.01399e-10	-1.28127
226269869	chr1:226269869:T:C	2.03352e-05	-1.4828	-3.05203e-10
226270083	chr1:226270083:C:T	3.27769e-05	-1.01399e-10	-1.00543
226270984	chr1:226270984:C:G	2.50358e-05	-1.01399e-10	-1.27485
226271162	chr1:226271162:T:C	3.26962e-05	-1.01399e-10	-1.0079
226271876	chr1:226271876:G:A	1.48568e-05	-0.861555	-0.935147
226272047	chr1:226272047:TTAAC:T	2.58511e-05	-1.01399e-10	-1.2428
226272180	chr1:226272180:C:T	3.01276e-05	-1.01399e-10	-1.08972
226272487	chr1:226272487:G:C	1.17526e-05	-1.14427	-0.886813
226272584	chr1:226272584:C:T	2.52822e-05	-1.26506	-3.05203e-10
226272760	chr1:226272760:C:A	2.6704e-05	-1.01399e-10	-1.21034
226273509	chr1:226273509:T:C	4.42365e-05	-0.705608	-3.05203e-10
226273798	chr1:226273798:A:G	1.9729e-05	-1.51307	-3.05203e-10
226273818	chr1:226273818:C:T	2.33912e-05	-1.3428	-3.05203e-10
226274735	chr1:226274735:G:A	2.61941e-05	-1.01399e-10	-1.22962
226275110	chr1:226275110:T:C	2.56058e-05	-1.01399e-10	-1.25234
226275254	chr1:226275254:T:C	2.65847e-05	-1.01399e-10	-1.21482
226275335	chr1:226275335:T:C	7.04205e-05	-1.01399e-10	-0.240673
226275555	chr1:226275555:T:C	7.05123e-05	-1.01399e-10	-0.239371
226275740	chr1:226275740:G:A	0.000315424	2.06004	-0.801276
226276838	chr1:226276838:C:A	7.07216e-06	-1.38377	-1.15522
226277110	chr1:226277110:G:A	2.48087e-05	-1.01399e-10	-1.28396
226278649	chr1:226278649:T:C	1.82671e-05	-1.1011	-0.488957
226278728	chr1:226278728:G:A	2.47002e-05	-1.01399e-10	-1.28834
226278893	chr1:226278893:G:A	2.67983e-05	-1.01399e-10	-1.20682
226279301	chr1:226279301:T:C	2.60198e-05	-1.01399e-10	-1.2363
226281131	chr1:226281131:T:C	3.43114e-05	-1.01399e-10	-0.959681
226281414	chr1:226281414:TTAA:T	0.00018102	1.68868	-0.985227
226282526	chr1:226282526:A:G	1.35251e-05	-1.04536	-0.84525
226282673	chr1:226282673:T:C	1.68646e-05	-0.770691	-0.899249
226282863	chr1:226282863:A:T	1.97148e-05	-1.51379	-3.05203e-10
226283593	chr1:226283593:G:A	2.47942e-05	-1.01399e-10	-1.28455
226284002	chr1:226284002:CTT:C	2.48557e-05	-1.01399e-10	-1.28207
226284463	chr1:226284463:C:T	2.06408e-05	-1.46789	-3.05203e-10
226284698	chr1:226284698:T:C	4.74553e-05	-1.01399e-10	-0.63537
226284831	chr1:226284831:T:C	1.67751e-05	-0.89819	-0.77707
226284890	chr1:226284890:C:T	1.33928e-05	-1.01384	-0.886601
226285173	chr1:226285173:T:C	4.92463e-05	-1.01399e-10	-0.598323
226285595	chr1:226285595:A:G	9.15002e-06	-1.01224	-1.26916
226286431	chr1:226286431:G:A	1.63433e-05	-0.864253	-0.837087
226286778	chr1:226286778:A:G	1.77703e-05	-0.687754	-0.929876
226287405	chr1:226287405:T:C	2.55074e-05	-1.01399e-10	-1.25619
226287879	chr1:226287879:G:T	2.7712e-05	-1.01399e-10	-1.17329
226288628	chr1:226288628:A:G	2.57389e-05	-1.01399e-10	-1.24716
226288752	chr1:226288752:T:C	0.000244241	1.72847	-0.725467
226288964	chr1:226288964:C:T	1.24607e-05	-0.767631	-1.20495
226289330	chr1:226289330:A:C	4.37924e-05	-0.715696	-3.05203e-10
226289606	chr1:226289606:C:T	1.95499e-05	-1.52219	-3.05203e-10
226289921	chr1:226289921:G:A	8.77824e-06	-1.03475	-1.28813
226290136	chr1:226290136:C:T	2.5813e-05	-1.01399e-10	-1.24428
226290680	chr1:226290680:G:C	1.98785e-05	-1.50552	-3.05203e-10
226290783	chr1:226290783:G:A	7.70517e-05	-1.01399e-10	-0.150682
226291025	chr1:226291025:G:C	0.000290613	1.93188	-0.755051
226291544	chr1:226291544:CTA:C	3.55094e-05	-1.01399e-10	-0.925359
226291878	chr1:226291878:T:C	5.45339e-05	-0.496335	-3.05203e-10
226293517	chr1:226293517:TA:T	2.57149e-05	-1.01399e-10	-1.24809
226293582	chr1:226293582:TTTTAA:T	3.83352e-05	-1.01399e-10	-0.848789
226293773	chr1:226293773:G:A	2.48491e-05	-1.01399e-10	-1.28233
226293983	chr1:226293983:G:A	2.16035e-05	-1.4223	-3.05203e-10
226294087	chr1:226294087:C:T	0.000179117	-1.01399e-10	0.692882
226294429	chr1:226294429:A:G	2.83923e-05	-1.01399e-10	-1.14904
226294441	chr1:226294441:A:G	1.49456e-05	-0.853837	-0.936901
226294464	chr1:226294464:C:T	2.26711e-05	-1.51425	0.14018
226294586	chr1:226294586:A:C	2.47486e-05	-1.01399e-10	-1.28639
226294721	chr1:226294721:A:C	2.47462e-05	-1.01399e-10	-1.28649
226294869	chr1:226294869:G:A	1.33623e-05	-1.10982	-0.7929
226295221	chr1:226295221:G:A	1.88225e-05	-0.270943	-1.28916
226295236	chr1:226295236:G:C	7.83573e-06	-1.4779	-0.95856
226295453	chr1:226295453:T:A	2.60098e-05	-1.01399e-10	-1.23668
226297240	chr1:226297240:T:C	2.48567e-05	-1.01399e-10	-1.28203
226297490	chr1:226297490:C:G	3.12032e-05	-1.01399e-10	-1.05464
226297533	chr1:226297533:T:C	3.32122e-05	-1.01399e-10	-0.992239
226297875	chr1:226297875:A:T	2.55221e-05	-1.01399e-10	-1.25561
226298631	chr1:226298631:T:C	1.60007e-05	-0.986119	-0.73641
226298730	chr1:226298730:A:G	1.89286e-05	-0.83593	-0.718552
226298803	chr1:226298803:C:G	3.32997e-05	-1.01399e-10	-0.989611
226299186	chr1:226299186:C:T	1.81698e-05	-0.85278	-0.742619
226299383	chr1:226299383:A:G	3.6779e-05	-0.890231	-3.05203e-10
226300831	chr1:226300831:G:A	1.05222e-05	-1.1017	-1.03997
226301125	chr1:226301125:A:G	0.000344616	1.91238	-0.565105
226301940	chr1:226301940:G:A	1.62554e-05	-0.865889	-0.840843
226302421	chr1:226302421:T:C	2.0445e-05	-0.697003	-0.780418
226302978	chr1:226302978:ACT:A	1.83443e-05	-1.47268	-0.113158
226303437	chr1:226303437:T:C	5.5992e-05	-1.01399e-10	-0.469949
226303803	chr1:226303803:C:T	2.47861e-05	-1.01399e-10	-1.28488
226303955	chr1:226303955:G:A	0.000299158	1.82256	-0.616743
226304453	chr1:226304453:A:T	2.79501e-05	0.0609606	-1.2257
226304579	chr1:226304579:T:C	1.08413e-05	-1.49927	-0.612521
226305287	chr1:226305287:T:C	4.78253e-05	-0.627602	-3.05203e-10
226305615	chr1:226305615:G:A	0.000321467	-1.01399e-10	1.27774
226305728	chr1:226305728:T:C	1.38459e-05	-1.14583	-0.721333
226305984	chr1:226305984:G:A	3.54481e-05	-1.01399e-10	-0.927089
226306509	chr1:226306509:G:A	3.51934e-05	-1.01399e-10	-0.9343
226306814	chr1:226306814:C:T	1.27903e-05	-0.724749	-1.22172
226307361	chr1:226307361:G:A	2.49643e-05	-1.01399e-10	-1.27771
226307463	chr1:226307463:A:G	2.4935e-05	-1.01399e-10	-1.27889
226308185	chr1:226308185:C:T	1.95441e-05	-1.52249	-3.05203e-10
226308695	chr1:226308695:C:A	1.95486e-05	-1.52225	-3.05203e-10
226308863	chr1:226308863:G:A	2.59089e-05	-1.01399e-10	-1.24057
226309555	chr1:226309555:G:A	2.54997e-05	-1.25649	-3.05203e-10
226309688	chr1:226309688:C:A	1.95995e-05	-1.51965	-3.05203e-10
226309718	chr1:226309718:G:A	1.30285e-05	-1.314	-0.614023
226309776	chr1:226309776:C:T	2.78504e-05	-1.01399e-10	-1.16831
226310515	chr1:226310515:TG:T	2.72836e-05	-1.01399e-10	-1.18887
226310911	chr1:226310911:A:G	7.75309e-06	-1.38394	-1.06312
226311921	chr1:226311921:G:A	3.28752e-05	-1.01399e-10	-1.00244
226312081	chr1:226312081:C:G	2.98124e-05	-1.01399e-10	-1.10023
226312288	chr1:226312288:A:G	3.85782e-05	-1.01399e-10	-0.842469
226312508	chr1:226312508:T:A	2.22799e-05	-1.39147	-3.05203e-10
226312626	chr1:226312626:G:A	1.35667e-05	-1.01794	-0.869597
226313130	chr1:226313130:T:C	1.25497e-05	-0.921237	-1.04422
226313850	chr1:226313850:A:G	1.96371e-05	-1.51774	-3.05203e-10
226314170	chr1:226314170:A:C	2.79818e-05	-1.01399e-10	-1.1636
226314802	chr1:226314802:C:T	2.48633e-05	-1.01399e-10	-1.28177
226315088	chr1:226315088:C:T	3.45997e-05	-1.01399e-10	-0.951313
226315831	chr1:226315831:T:A	2.91193e-05	-1.01399e-10	-1.12376
226316531	chr1:226316531:T:C	2.66603e-05	-1.01399e-10	-1.21198
226317936	chr1:226317936:G:A	3.88617e-05	-1.01399e-10	-0.835149
226318352	chr1:226318352:C:T	7.96276e-05	-0.339558	0.221761
226318879	chr1:226318879:C:T	0.000108137	-1.01399e-10	0.188242
226318970	chr1:226318970:C:T	4.15461e-05	-0.431523	-0.336831
226319431	chr1:226319431:G:T	3.92452e-05	-0.701032	-0.124296
226319438	chr1:226319438:G:T	3.34349e-05	-1.01399e-10	-0.985558
226319519	chr1:226319519:G:T	2.56475e-05	-1.01399e-10	-1.25071
226320131	chr1:226320131:A:G	3.7806e-05	-0.86269	-3.05203e-10
226320822	chr1:226320822:G:A	4.7884e-05	-1.01399e-10	-0.626376
226320944	chr1:226320944:C:T	8.16751e-06	-1.1068	-1.28819
226321425	chr1:226321425:C:T	3.16894e-05	-1.01399e-10	-1.03917
226321478	chr1:226321478:A:C	0.000150066	-1.01399e-10	0.515921
226321699	chr1:226321699:C:T	2.10503e-05	-1.44824	-3.05203e-10
226321714	chr1:226321714:G:A	2.62485e-05	-1.01399e-10	-1.22755
226321819	chr1:226321819:G:A	6.0215e-05	-1.01399e-10	-0.397237
226321925	chr1:226321925:A:G	8.4315e-06	-1.37468	-0.988505
226323538	chr1:226323538:C:T	3.20279e-05	-1.01399e-10	-1.02855
226323602	chr1:226323602:T:C	2.57921e-05	-1.24509	-3.05203e-10
226324001	chr1:226324001:A:G	1.7439e-05	-0.57637	-1.06008
226325224	chr1:226325224:T:C	7.20609e-05	-1.01399e-10	-0.217646
226325568	chr1:226325568:G:A	6.00556e-05	-1.01399e-10	-0.399886
226325732	chr1:226325732:T:G	0.000154438	-1.01399e-10	0.544632
226326175	chr1:226326175:C:T	5.77923e-05	-1.01399e-10	-0.438303
226326428	chr1:226326428:C:CTG	0.000731219	-1.01399e-10	2.09956
226326633	chr1:226326633:A:G	2.47626e-05	-1.01399e-10	-1.28582
226326765	chr1:226326765:G:A	0.000416071	-1.01399e-10	1.5357
226327061	chr1:226327061:A:G	0.000416071	-1.01399e-10	1.5357
226327495	chr1:226327495:G:A	1.47651e-05	-0.522915	-1.27998
226327858	chr1:226327858:C:G	0.0004171	-1.01399e-10	1.53817
226328119	chr1:226328119:C:T	0.000417359	-1.01399e-10	1.53879
226330201	chr1:226330201:G:T	1.81684e-05	-0.35445	-1.24103
226330890	chr1:226330890:G:A	0.000363933	-1.01399e-10	1.40181
226331333	chr1:226331333:A:G	0.000538287	-1.01399e-10	1.79323
226331591	chr1:226331591:T:C	0.000303027	-1.01399e-10	1.21866
226332489	chr1:226332489:TATA:T	1.84452e-05	-0.362215	-1.21814
226332588	chr1:226332588:A:G	1.66919e-05	-1.37281	-0.307423
226332606	chr1:226332606:G:A	6.453e-05	-1.01399e-10	-0.328027
226333368	chr1:226333368:C:T	1.98306e-05	-1.50793	-3.05203e-10
226333383	chr1:226333383:T:C	0.000303972	-1.01399e-10	1.22178
226333531	chr1:226333531:A:G	2.98032e-05	-1.01399e-10	-1.10054
226333992	chr1:226333992:C:T	2.11678e-05	-1.44268	-3.05203e-10
226334099	chr1:226334099:C:T	1.50206e-05	-0.524658	-1.26108
226335257	chr1:226335257:C:T	1.5375e-05	-0.554149	-1.20827
226335270	chr1:226335270:A:G	0.00176697	2.98186	-3.05203e-10
226335665	chr1:226335665:C:T	1.44545e-05	-0.618963	-1.20519
226335753	chr1:226335753:C:T	0.000146538	0.492126	-3.05203e-10
226336605	chr1:226336605:G:C	2.49628e-05	-1.01399e-10	-1.27777
226336870	chr1:226336870:T:TC	2.6207e-05	0.0238949	-1.25303
226336879	chr1:226336879:C:T	9.50501e-06	-1.46468	-0.778658
226338474	chr1:226338474:G:A	2.4791e-05	-1.01399e-10	-1.28468
226338847	chr1:226338847:T:A	2.34876e-05	-1.33869	-3.05203e-10
226339082	chr1:226339082:C:T	2.63981e-05	-1.01399e-10	-1.22186
226340004	chr1:226340004:T:C	3.59864e-05	0.14954	-1.06156
226340082	chr1:226340082:C:T	5.54925e-05	0.256365	-0.735276
226340607	chr1:226340607:A:G	2.54921e-05	-1.01399e-10	-1.25679
226340621	chr1:226340621:C:T	1.90416e-05	-0.532561	-1.01597
226341199	chr1:226341199:C:T	2.76535e-05	-1.01399e-10	-1.17541
226342099	chr1:226342099:T:C	2.50668e-05	-1.01399e-10	-1.27361
226342346	chr1:226342346:C:T	1.86935e-05	-0.543888	-1.02309
226342530	chr1:226342530:G:A	2.49577e-05	-1.01399e-10	-1.27798
226342560	chr1:226342560:G:A	2.75165e-05	-1.18037	-3.05203e-10
226343499	chr1:226343499:G:C	2.62442e-05	-1.01399e-10	-1.22771
226343500	chr1:226343500:C:A	2.54006e-05	-1.01399e-10	-1.26038
226343901	chr1:226343901:C:T	3.15694e-05	-1.01399e-10	-1.04297
226344310	chr1:226344310:C:T	2.60933e-05	-1.01399e-10	-1.23348
226344549	chr1:226344549:G:C	2.5529e-05	-1.01399e-10	-1.25534
226345147	chr1:226345147:T:C	7.30129e-05	0.308245	-0.512766
226345440	chr1:226345440:T:C	2.62682e-05	-1.01399e-10	-1.2268
226345654	chr1:226345654:CA:C	2.51569e-05	-1.41015	0.140128
226345677	chr1:226345677:G:A	2.55494e-05	-1.01399e-10	-1.25454
226346962	chr1:226346962:C:G	1.78335e-05	-0.543815	-1.07027
226346969	chr1:226346969:C:T	1.72206e-05	-0.556491	-1.09256
226347052	chr1:226347052:C:T	0.000406948	0.46906	1.04447
226347299	chr1:226347299:G:A	2.4675e-05	-1.01399e-10	-1.28937
226347382	chr1:226347382:C:T	1.9559e-05	-1.52172	-3.05203e-10
226347727	chr1:226347727:T:C	3.87081e-05	-1.01399e-10	-0.83911
226348299	chr1:226348299:G:A	2.48156e-05	-1.01399e-10	-1.28369
226348301	chr1:226348301:A:C	4.09605e-05	-1.01399e-10	-0.782549
226348716	chr1:226348716:G:C	2.98011e-05	-1.01399e-10	-1.10061
226348749	chr1:226348749:G:C	2.79609e-05	-1.01399e-10	-1.16435
226348944	chr1:226348944:C:T	5.91177e-06	-1.43258	-1.28563
226349543	chr1:226349543:C:T	2.54624e-05	-1.01399e-10	-1.25795
226349544	chr1:226349544:T:C	3.0881e-05	-1.01399e-10	-1.06502
226349607	chr1:226349607:T:G	7.84503e-06	-1.20876	-1.22652
226349667	chr1:226349667:T:A	0.000109031	1.4744	-1.27793
226349821	chr1:226349821:C:T	1.19969e-05	-0.896497	-1.11401
226350167	chr1:226350167:C:T	2.51768e-05	-0.0636766	-1.20556
226350353	chr1:226350353:C:A	0.109945	7.67876	-0.566179
226350417	chr1:226350417:T:C	2.47615e-05	-1.01399e-10	-1.28587
226350432	chr1:226350432:C:T	2.76017e-05	-1.17728	-3.05203e-10
226350964	chr1:226350964:A:G	0.000355639	-1.01399e-10	1.37876
226351326	chr1:226351326:G:A	1.28569e-05	-0.708684	-1.23259
226351652	chr1:226351652:T:C	0.215915	8.27577	-0.488289
226352049	chr1:226352049:C:T	8.34809e-06	-1.31839	-1.05474
226352208	chr1:226352208:C:T	5.05938e-05	-0.571328	-3.05203e-10
226352489	chr1:226352489:AGTTGTG:A	2.13307e-05	-1.52	0.08499
226352626	chr1:226352626:A:C	0.000260422	2.34588	-1.27873
226353566	chr1:226353566:G:A	2.69322e-05	-1.01399e-10	-1.20184
226353626	chr1:226353626:T:C	2.69756e-05	-1.01399e-10	-1.20023
226354343	chr1:226354343:A:G	3.0137e-05	-1.08941	-3.05203e-10
226354565	chr1:226354565:T:C	5.18198e-05	-1.01399e-10	-0.547386
226355412	chr1:226355412:C:T	2.43413e-05	-0.234582	-1.0684
226355757	chr1:226355757:G:A	2.49142e-05	-1.01399e-10	-1.27972
226355824	chr1:226355824:T:G	2.68101e-05	-1.01399e-10	-1.20638
226355990	chr1:226355990:C:A	9.88556e-06	-1.03715	-1.16693
226356208	chr1:226356208:A:G	1.03662e-05	-0.991267	-1.16534
226356281	chr1:226356281:A:C	1.06323e-05	-0.871364	-1.2599
226357075	chr1:226357075:T:C	2.79921e-05	-1.01399e-10	-1.16323
226357130	chr1:226357130:C:T	4.00612e-05	-0.0107821	-0.793966
226357610	chr1:226357610:C:G	0.000100599	-1.01399e-10	0.115983
226357732	chr1:226357732:A:C	0.0940389	7.64818	-0.691877
226358084	chr1:226358084:G:C	0.06982	7.40063	-0.742115
226358165	chr1:226358165:C:A	0.000362847	2.57591	-1.17708
226358659	chr1:226358659:G:A	1.98768e-05	-1.50561	-3.05203e-10
226359244	chr1:226359244:G:A	2.65681e-05	-1.01399e-10	-1.21545
226359375	chr1:226359375:C:CA	2.53826e-05	-1.01399e-10	-1.26109
226359473	chr1:226359473:C:T	0.000361501	2.53081	-1.13571
226360447	chr1:226360447:G:A	2.68676e-05	-1.01399e-10	-1.20424
226360853	chr1:226360853:A:G	7.13388e-05	-1.31706	1.08934
226361083	chr1:226361083:A:T	2.67707e-05	-1.01399e-10	-1.20785
226361090	chr1:226361090:A:G	2.55063e-05	-1.01399e-10	-1.25623
226361797	chr1:226361797:G:A	5.83762e-05	-1.38483	0.956577
226361876	chr1:226361876:C:CT	2.47171e-05	-1.01399e-10	-1.28766
226362164	chr1:226362164:G:A	2.64775e-05	-1.01399e-10	-1.21886
226362490	chr1:226362490:C:T	1.03197e-05	-0.944943	-1.21616
226362511	chr1:226362511:C:T	2.71605e-05	-1.01399e-10	-1.19339
226363457	chr1:226363457:CCA:C	2.63978e-05	-1.01399e-10	-1.22188
226363477	chr1:226363477:A:G	8.8378e-06	-1.06413	-1.25199
226363759	chr1:226363759:T:C	0.00546945	5.28458	-1.1728
226363805	chr1:226363805:T:C	9.10546e-06	-1.04262	-1.24366
226364246	chr1:226364246:C:G	2.70214e-05	-1.01399e-10	-1.19853
226364661	chr1:226364661:CCTG:C	2.29133e-05	-1.36344	-3.05203e-10
226365341	chr1:226365341:C:T	1.15079e-05	-0.861293	-1.19083
226365482	chr1:226365482:A:C	2.73439e-05	-1.18667	-3.05203e-10
226365879	chr1:226365879:A:G	2.69196e-05	-1.01399e-10	-1.2023
226366182	chr1:226366182:C:A	2.65512e-05	-1.01399e-10	-1.21608
226366244	chr1:226366244:C:T	2.98003e-05	-1.01399e-10	-1.10064
226366348	chr1:226366348:C:T	2.63933e-05	-1.01399e-10	-1.22205
226366559	chr1:226366559:T:C	2.6953e-05	-1.01399e-10	-1.20106
226366564	chr1:226366564:T:C	3.28304e-05	-1.0038	-3.05203e-10
226366571	chr1:226366571:A:C	2.90982e-05	-1.01399e-10	-1.12448
226366640	chr1:226366640:C:T	2.56866e-05	-1.01399e-10	-1.24919
226366713	chr1:226366713:C:G	2.68375e-05	-1.01399e-10	-1.20536
226366837	chr1:226366837:A:C	2.74212e-05	-1.01399e-10	-1.18384
226366907	chr1:226366907:G:A	2.72895e-05	-1.01399e-10	-1.18866
226367035	chr1:226367035:G:C	2.50253e-05	-1.01399e-10	-1.27527
226367250	chr1:226367250:T:C	4.0264e-05	0.473563	-1.27326
226367333	chr1:226367333:G:A	2.64421e-05	-1.01399e-10	-1.2202
226367601	chr1:226367601:A:G	0.070599	7.57551	-0.905894
226368463	chr1:226368463:G:A	2.6953e-05	-1.01399e-10	-1.20106
226368742	chr1:226368742:A:T	0.000131952	1.60423	-1.21694
226369240	chr1:226369240:C:T	9.3696e-06	-1.04374	-1.21394
226369803	chr1:226369803:A:C	0.000140589	1.6189	-1.16822
226370175	chr1:226370175:C:T	2.68384e-05	-1.20533	-3.05203e-10
226370177	chr1:226370177:T:C	3.5639e-05	0.327849	-1.24957
226370570	chr1:226370570:G:A	2.78538e-05	-1.01399e-10	-1.16819
226370795	chr1:226370795:C:T	2.71587e-05	-1.01399e-10	-1.19346
226370809	chr1:226370809:T:C	2.67196e-05	-1.01399e-10	-1.20976
226370932	chr1:226370932:G:C	2.73616e-05	-1.01399e-10	-1.18602
226371228	chr1:226371228:C:T	0.0013315	-1.01399e-10	2.69891
226371317	chr1:226371317:C:G	2.52037e-05	-1.01399e-10	-1.26816
226371326	chr1:226371326:G:A	2.77344e-05	-1.01399e-10	-1.17248
226371871	chr1:226371871:TA:T	0.000140209	1.58149	-1.13351
226372324	chr1:226372324:C:T	2.4762e-05	-1.01399e-10	-1.28585
226372404	chr1:226372404:G:A	2.99472e-05	-1.01399e-10	-1.09572
226372807	chr1:226372807:A:T	2.69422e-05	-1.01399e-10	-1.20146
226372886	chr1:226372886:C:G	2.63968e-05	-1.01399e-10	-1.22191
226372900	chr1:226372900:CAGTG:C	2.67493e-05	-1.01399e-10	-1.20865
226373275	chr1:226373275:T:G	0.000154249	0.543408	-3.05203e-10
226373364	chr1:226373364:A:G	9.87753e-06	-0.982607	-1.22229
226373432	chr1:226373432:C:T	2.69553e-05	-1.01399e-10	-1.20098
226373702	chr1:226373702:A:T	9.30237e-06	-0.998824	-1.26606
226373847	chr1:226373847:A:G	0.00763363	5.71941	-1.27425
226375060	chr1:226375060:G:C	3.02153e-05	-1.01399e-10	-1.08681
226375078	chr1:226375078:A:G	3.02566e-05	-1.01399e-10	-1.08544
226375148	chr1:226375148:A:C	2.69753e-05	-1.01399e-10	-1.20024
226375853	chr1:226375853:A:G	2.64081e-05	-1.01399e-10	-1.22149
226376114	chr1:226376114:T:C	2.69519e-05	-1.01399e-10	-1.2011
226376158	chr1:226376158:C:T	0.00882879	5.83896	-1.24835
226376181	chr1:226376181:T:C	2.83155e-05	0.0405766	-1.19232
226376990	chr1:226376990:T:C	0.000117339	1.27365	-1.00374
226377799	chr1:226377799:C:G	2.86495e-05	-1.01399e-10	-1.14002
226377897	chr1:226377897:C:A	2.66187e-05	-1.01399e-10	-1.21354
226377990	chr1:226377990:G:T	2.69419e-05	-1.01399e-10	-1.20147
226378394	chr1:226378394:G:A	2.58559e-05	-1.01399e-10	-1.24262
226378979	chr1:226378979:C:T	2.7337e-05	-1.01399e-10	-1.18692
226379025	chr1:226379025:A:C	0.00549883	5.36535	-1.24822
226379258	chr1:226379258:C:T	2.77949e-05	-1.01399e-10	-1.1703
226379307	chr1:226379307:C:G	9.7716e-06	-1.00055	-1.21513
226379326	chr1:226379326:A:G	2.63747e-05	-1.01399e-10	-1.22275
226379471	chr1:226379471:A:C	2.96291e-05	0.0894397	-1.19584
226380964	chr1:226380964:T:C	2.87426e-05	0.0555572	-1.19234
226381052	chr1:226381052:T:C	2.87011e-05	-1.01399e-10	-1.13822
226381123	chr1:226381123:G:A	2.47834e-05	-1.01399e-10	-1.28498
226381389	chr1:226381389:G:A	2.4806e-05	-1.01399e-10	-1.28407
226381557	chr1:226381557:GA:G	8.85127e-06	-1.11545	-1.19914
226381774	chr1:226381774:T:C	2.61883e-05	-1.01399e-10	-1.22984
226382005	chr1:226382005:C:T	2.6946e-05	-1.01399e-10	-1.20132
226382286	chr1:226382286:G:A	5.32133e-05	-0.52085	-3.05203e-10
226382372	chr1:226382372:C:T	3.09036e-05	-1.01399e-10	-1.06429
226382433	chr1:226382433:C:T	2.69728e-05	-1.01399e-10	-1.20033
226382436	chr1:226382436:T:C	2.75681e-05	-1.1785	-3.05203e-10
226382510	chr1:226382510:C:T	0.00906988	5.85043	-1.23288
226383139	chr1:226383139:T:C	0.0407625	7.38607	-1.26571
226383532	chr1:226383532:G:A	2.47108e-05	-1.01399e-10	-1.28792
226384364	chr1:226384364:T:C	3.26952e-05	-1.01399e-10	-1.00793
226384896	chr1:226384896:T:C	2.47022e-05	-1.01399e-10	-1.28827
226385663	chr1:226385663:A:G	7.94168e-05	0.882052	-1.0025
226386213	chr1:226386213:T:C	2.69439e-05	-1.01399e-10	-1.2014
226386284	chr1:226386284:C:T	3.10455e-05	-1.01399e-10	-1.0597
226386853	chr1:226386853:C:T	8.31114e-06	-1.18203	-1.19553
226386886	chr1:226386886:TTCAG:T	2.6953e-05	-1.01399e-10	-1.20106
226387021	chr1:226387021:T:C	1.10713e-05	-0.989845	-1.10096
226388426	chr1:226388426:T:C	3.04254e-05	0.0788674	-1.15875
226388569	chr1:226388569:A:G	0.00787257	5.75244	-1.27646
226388595	chr1:226388595:G:A	8.59823e-06	-1.14727	-1.19633
226388634	chr1:226388634:A:G	2.64909e-05	-1.01399e-10	-1.21836
226388635	chr1:226388635:G:A	2.64909e-05	-1.01399e-10	-1.21836
226389205	chr1:226389205:T:C	1.06327e-05	-1.00079	-1.13044
226389484	chr1:226389484:C:T	2.54124e-05	-1.01399e-10	-1.25992
226389605	chr1:226389605:C:T	0.0500745	7.42696	-1.10085
226389802	chr1:226389802:C:T	2.64581e-05	-1.01399e-10	-1.2196
226389893	chr1:226389893:T:C	9.05084e-06	-1.09778	-1.19452
226390237	chr1:226390237:C:T	3.05168e-05	-1.01399e-10	-1.07688
226390293	chr1:226390293:G:A	2.62467e-05	-1.01399e-10	-1.22762
226390322	chr1:226390322:G:C	7.05718e-05	-1.01399e-10	-0.238528
226390398	chr1:226390398:T:C	6.659e-05	-1.34804	1.05143
226390465	chr1:226390465:C:T	2.468e-05	-1.01399e-10	-1.28917
226391068	chr1:226391068:C:A	2.4673e-05	-1.01399e-10	-1.28945
226391108	chr1:226391108:C:T	9.57528e-05	1.29022	-1.22361
226391187	chr1:226391187:C:T	2.69357e-05	-1.01399e-10	-1.2017
226391240	chr1:226391240:C:T	3.12703e-05	-1.01399e-10	-1.05249
226392102	chr1:226392102:C:T	2.62511e-05	-1.01399e-10	-1.22745
226392320	chr1:226392320:G:T	8.86665e-06	-1.12139	-1.19147
226392352	chr1:226392352:G:T	2.69568e-05	-1.01399e-10	-1.20092
226392392	chr1:226392392:C:T	8.61652e-06	-1.24449	-1.09698
226392413	chr1:226392413:G:A	2.56127e-05	-1.01399e-10	-1.25207
226392486	chr1:226392486:T:C	8.53233e-06	-1.13237	-1.21893
226392686	chr1:226392686:T:G	9.04985e-06	-1.11512	-1.17729
226393058	chr1:226393058:G:A	2.7835e-05	-1.01399e-10	-1.16886
226393071	chr1:226393071:T:C	2.74414e-05	-1.01399e-10	-1.1831
226393275	chr1:226393275:A:G	4.31963e-05	-0.729402	-3.05203e-10
226393373	chr1:226393373:T:C	8.90129e-06	-1.14145	-1.16751
226393960	chr1:226393960:T:C	2.64114e-05	-1.01399e-10	-1.22136
226394624	chr1:226394624:A:G	1.54165e-05	-0.471672	-1.28805
226395306	chr1:226395306:G:C	0.000103836	1.20266	-1.055
226395325	chr1:226395325:C:T	1.95707e-05	-1.52112	-3.05203e-10
226395419	chr1:226395419:G:A	2.62489e-05	-1.01399e-10	-1.22753
226395441	chr1:226395441:A:G	0.0082916	5.78296	-1.25512
226395632	chr1:226395632:G:C	2.7294e-05	-1.18849	-3.05203e-10
226395698	chr1:226395698:T:C	2.6925e-05	-1.01399e-10	-1.2021
226395699	chr1:226395699:G:A	2.72703e-05	-1.01399e-10	-1.18936
226395713	chr1:226395713:T:C	2.55387e-05	-1.01399e-10	-1.25496
226395782	chr1:226395782:C:T	8.65116e-06	-1.13784	-1.19962
226395993	chr1:226395993:T:A	6.82835e-06	-1.52249	-1.05158
226395994	chr1:226395994:G:T	6.96787e-06	-1.48098	-1.07287
226396362	chr1:226396362:A:T	2.56169e-05	-1.01399e-10	-1.25191
226397464	chr1:226397464:C:CAAG	0.000119987	1.51923	-1.227
226397579	chr1:226397579:A:G	1.02659e-05	-0.972927	-1.1934
226397602	chr1:226397602:T:C	1.17275e-05	-0.926238	-1.10699
226397946	chr1:226397946:T:C	2.69986e-05	-1.01399e-10	-1.19937
226398012	chr1:226398012:C:A	3.25014e-05	-1.01399e-10	-1.01388
226398121	chr1:226398121:A:AAAC	6.75419e-05	-1.37291	1.0905
226399219	chr1:226399219:C:T	0.0142153	6.30577	-1.23885
226399741	chr1:226399741:A:G	0.0374299	7.27206	-1.237
226399845	chr1:226399845:A:G	5.55533e-05	-1.01399e-10	-0.477815
226400852	chr1:226400852:G:A	2.55234e-05	-1.01399e-10	-1.25556
226401202	chr1:226401202:C:T	3.33536e-05	-1.01399e-10	-0.987991
226401235	chr1:226401235:G:A	2.59571e-05	-1.01399e-10	-1.23871
226401436	chr1:226401436:G:T	2.6953e-05	-1.01399e-10	-1.20106
226401695	chr1:226401695:C:T	1.10764e-05	-0.977847	-1.1125
226401732	chr1:226401732:T:C	2.47139e-05	-1.01399e-10	-1.28779
226402132	chr1:226402132:T:C	1.05677e-05	-1.02411	-1.11324
226402712	chr1:226402712:G:A	9.01869e-06	-1.10298	-1.19288
226403271	chr1:226403271:T:C	0.000116332	1.49594	-1.23465
226403355	chr1:226403355:T:C	8.84373e-06	-1.12475	-1.1907
226403420	chr1:226403420:C:T	9.2495e-06	-1.0906	-1.17999
226403421	chr1:226403421:G:A	2.6953e-05	-1.01399e-10	-1.20106
226403542	chr1:226403542:T:G	9.45756e-05	1.11269	-1.05845
226405044	chr1:226405044:G:A	1.1098e-05	-0.975863	-1.11253
226405149	chr1:226405149:TCA:T	3.12164e-05	-1.05421	-3.05203e-10
226405153	chr1:226405153:T:C	1.07433e-05	-1.00722	-1.11366
226405440	chr1:226405440:A:C	0.0423978	7.35355	-1.19386
226405567	chr1:226405567:A:C	8.95929e-06	-1.11184	-1.19062
226405570	chr1:226405570:T:G	9.32325e-06	-1.08511	-1.17753
226405629	chr1:226405629:T:A	2.6954e-05	-1.01399e-10	-1.20103
226406252	chr1:226406252:G:C	3.04517e-05	-1.01399e-10	-1.07902
226406337	chr1:226406337:T:G	0.00447766	5.16359	-1.25189
226406671	chr1:226406671:C:T	0.000116655	-1.2736	1.53766
226406912	chr1:226406912:G:A	9.46221e-06	-1.05277	-1.19508
226407156	chr1:226407156:C:T	8.24177e-06	-1.18484	-1.20111
226407381	chr1:226407381:A:AG	0.00163255	4.18841	-1.28567
226407676	chr1:226407676:C:G	0.00369969	4.98849	-1.26764
226407946	chr1:226407946:C:G	0.00811482	5.58703	-1.08074
226408138	chr1:226408138:C:T	2.72185e-05	-1.19126	-3.05203e-10
226408203	chr1:226408203:G:A	2.68591e-05	-1.01399e-10	-1.20455
226408247	chr1:226408247:G:A	1.95723e-05	-1.52104	-3.05203e-10
226408309	chr1:226408309:TCTTA:T	3.67042e-05	-1.01399e-10	-0.892267
226408318	chr1:226408318:A:T	1.28076e-05	-0.834461	-1.11066
226408378	chr1:226408378:C:T	1.21701e-05	-0.871199	-1.12498
226408582	chr1:226408582:C:A	2.59805e-05	-1.01399e-10	-1.23781
226408688	chr1:226408688:A:G	5.2159e-05	0.411007	-0.951868
226409640	chr1:226409640:A:G	4.33604e-05	0.221135	-0.946747
226409892	chr1:226409892:T:C	9.2488e-06	-1.08904	-1.18162
226410189	chr1:226410189:G:A	2.09906e-05	-1.45108	-3.05203e-10
226410613	chr1:226410613:T:C	0.00116681	3.78569	-1.21882
226410781	chr1:226410781:CAATATTTAT:C	6.8915e-05	-1.01399e-10	-0.262284
226411109	chr1:226411109:A:T	2.12137e-05	-1.44051	-3.05203e-10
226411118	chr1:226411118:G:C	3.40768e-05	-1.01399e-10	-0.96654
226411135	chr1:226411135:C:T	3.57427e-05	-1.01399e-10	-0.91881
226411673	chr1:226411673:C:T	8.82843e-06	-1.05622	-1.26096
226412321	chr1:226412321:A:G	2.47049e-05	-1.01399e-10	-1.28816
226412522	chr1:226412522:C:A	2.50758e-05	-1.01399e-10	-1.27326
226412653	chr1:226412653:G:A	9.64333e-06	-1.0551	-1.17379
226412853	chr1:226412853:C:A	0.00221242	4.45982	-1.25313
226412938	chr1:226412938:T:C	5.4906e-05	0.511371	-1.00091
226413246	chr1:226413246:T:C	9.59192e-06	-1.06382	-1.17042
226413541	chr1:226413541:T:C	5.56157e-05	0.520083	-0.996776
226413700	chr1:226413700:A:G	5.57219e-05	0.50879	-0.983574
226413980	chr1:226413980:G:A	9.26306e-06	-1.05879	-1.21033
226414037	chr1:226414037:C:T	1.9595e-05	-1.51988	-3.05203e-10
226414147	chr1:226414147:T:C	2.73488e-05	-1.01399e-10	-1.18649
226414156	chr1:226414156:T:C	2.59606e-05	-1.01399e-10	-1.23858
226414173	chr1:226414173:G:A	5.35014e-05	0.47152	-0.98697
226414183	chr1:226414183:A:C	6.96561e-05	0.427237	-0.678825
226414273	chr1:226414273:G:T	6.7552e-05	0.414062	-0.696321
226414585	chr1:226414585:T:C	7.1531e-05	0.464978	-0.690005
226414809	chr1:226414809:T:C	0.00147329	4.04837	-1.24827
226414855	chr1:226414855:A:G	7.17676e-05	0.458653	-0.680377
226415220	chr1:226415220:A:G	7.65724e-05	0.540642	-0.697563
226415223	chr1:226415223:A:C	3.62131e-05	0.319242	-1.22498
226415302	chr1:226415302:T:C	7.44617e-05	0.492013	-0.676887
226415709	chr1:226415709:T:A	2.57212e-05	-1.01399e-10	-1.24784
226415934	chr1:226415934:T:C	5.64389e-05	0.258559	-0.720557
226416044	chr1:226416044:C:T	1.23197e-05	-1.04695	-0.937008
226416096	chr1:226416096:C:T	2.54919e-05	-1.01399e-10	-1.2568
226416535	chr1:226416535:CT:C	5.18424e-05	0.160072	-0.707021
226416937	chr1:226416937:A:G	5.26759e-05	0.192717	-0.723717
226417076	chr1:226417076:C:T	2.48797e-05	-1.01399e-10	-1.2811
226417192	chr1:226417192:C:T	1.12895e-05	-1.09009	-0.981197
226417323	chr1:226417323:A:G	5.41224e-05	0.203122	-0.707031
226417380	chr1:226417380:C:T	5.165e-05	0.186151	-0.736818
226417526	chr1:226417526:T:C	5.16264e-05	0.185907	-0.737033
226417598	chr1:226417598:T:C	6.41015e-05	-1.01399e-10	-0.33469
226417672	chr1:226417672:T:C	5.0224e-05	0.15428	-0.732944
226418064	chr1:226418064:T:C	5.03734e-05	0.182563	-0.758257
226418395	chr1:226418395:C:T	6.71146e-05	-1.01399e-10	-0.288756
226418835	chr1:226418835:G:A	4.77385e-05	0.10307	-0.732489
226419300	chr1:226419300:A:G	2.548e-05	-1.01399e-10	-1.25727
226419411	chr1:226419411:C:T	3.02928e-05	-1.08425	-3.05203e-10
226419549	chr1:226419549:G:T	2.87034e-05	-1.01399e-10	-1.13814
226419635	chr1:226419635:T:C	4.57173e-05	0.145374	-0.818055
226419684	chr1:226419684:T:C	4.64855e-05	0.149075	-0.805092
226420073	chr1:226420073:A:G	4.63812e-05	0.3243	-0.982564
226420334	chr1:226420334:C:T	2.48144e-05	-1.01399e-10	-1.28374
226420403	chr1:226420403:C:A	3.33248e-05	0.0665998	-1.05545
226420433	chr1:226420433:T:G	2.46761e-05	-1.01399e-10	-1.28932
226420585	chr1:226420585:TC:T	2.55076e-05	-1.01399e-10	-1.25618
226421568	chr1:226421568:C:T	7.30815e-05	-1.01399e-10	-0.203582
226421638	chr1:226421638:A:C	0.000539875	2.76391	-0.967734
226421735	chr1:226421735:C:T	8.09723e-06	-1.11994	-1.2837
226422763	chr1:226422763:A:G	1.5801e-05	-0.784622	-0.950464
226422811	chr1:226422811:C:G	0.001301	3.76048	-1.08474
226422937	chr1:226422937:G:A	1.50597e-05	-0.917259	-0.865877
226423050	chr1:226423050:T:G	1.4538e-05	-0.928205	-0.890187
226423058	chr1:226423058:A:G	1.49354e-05	-0.908478	-0.882943
226423303	chr1:226423303:A:C	1.50734e-05	-0.901585	-0.88064
226423662	chr1:226423662:C:T	0.000850935	3.52622	-1.27505
226423670	chr1:226423670:C:A	3.07098e-05	-1.01399e-10	-1.07058
226423781	chr1:226423781:C:G	4.59196e-05	-0.264762	-0.403503
226423934	chr1:226423934:G:A	4.69699e-05	-0.262554	-0.383097
226423938	chr1:226423938:G:A	5.25556e-05	-0.20465	-0.328636
226424115	chr1:226424115:T:A	4.60729e-05	-0.272183	-0.39275
226424200	chr1:226424200:A:G	4.38129e-05	-0.269036	-0.446194
226424301	chr1:226424301:G:A	4.01746e-05	-1.01399e-10	-0.801922
226424322	chr1:226424322:G:A	5.6068e-05	-0.294343	-0.174249
226424585	chr1:226424585:C:T	8.87565e-06	-1.03375	-1.2781
226424598	chr1:226424598:T:C	3.51188e-05	-0.93642	-3.05203e-10
226424659	chr1:226424659:C:T	3.17481e-05	-1.01399e-10	-1.03733
226424696	chr1:226424696:T:A	3.97786e-05	-0.230653	-0.581176
226425248	chr1:226425248:A:G	0.000196804	1.91176	-1.12471
226425291	chr1:226425291:A:G	4.63134e-05	-1.01399e-10	-0.659726
226425467	chr1:226425467:C:T	2.56231e-05	-1.01399e-10	-1.25166
226425526	chr1:226425526:C:T	0.00075159	-1.01399e-10	2.12703
226425532	chr1:226425532:T:C	3.35527e-05	0.30732	-1.28936
226425586	chr1:226425586:A:G	2.6988e-05	0.087622	-1.28739
226425791	chr1:226425791:T:C	0.000489949	-0.843233	2.54238
226426072	chr1:226426072:T:C	3.18143e-05	-1.01399e-10	-1.03524
226426371	chr1:226426371:C:T	4.43557e-05	0.570586	-1.2735
226426584	chr1:226426584:C:T	3.11279e-05	-1.01399e-10	-1.05705
226426841	chr1:226426841:C:T	3.41709e-05	-0.963783	-3.05203e-10
226427090	chr1:226427090:C:T	2.50183e-05	-1.01399e-10	-1.27555
226427216	chr1:226427216:A:T	4.86352e-05	0.635232	-1.24604
226427356	chr1:226427356:T:G	2.63121e-05	-1.01399e-10	-1.22513
226427389	chr1:226427389:C:T	2.46828e-05	-1.01399e-10	-1.28905
226427620	chr1:226427620:C:T	3.23429e-05	-1.01399e-10	-1.01876
226427738	chr1:226427738:G:A	3.86063e-05	-1.01399e-10	-0.841742
226428037	chr1:226428037:C:T	3.79314e-05	-1.01399e-10	-0.859378
226428063	chr1:226428063:A:G	2.60902e-05	-1.01399e-10	-1.2336
226428497	chr1:226428497:C:T	4.42103e-05	-1.01399e-10	-0.7062
226429170	chr1:226429170:C:T	2.90262e-05	-1.01399e-10	-1.12696
226429190	chr1:226429190:G:A	2.79666e-05	-1.01399e-10	-1.16415
226429572	chr1:226429572:C:T	1.98778e-05	-1.50555	-3.05203e-10
226429768	chr1:226429768:T:C	4.73914e-05	0.261168	-0.897885
226429810	chr1:226429810:C:T	0.000144816	-1.01399e-10	0.480306
226429890	chr1:226429890:C:T	3.09998e-05	-1.01399e-10	-1.06118
226430681	chr1:226430681:A:C	8.86709e-06	-1.4084	-0.904411
226430689	chr1:226430689:G:A	0.000136743	-1.01399e-10	0.422943
226431456	chr1:226431456:CA:C	4.69379e-05	0.193125	-0.839457
226431504	chr1:226431504:G:A	3.19016e-05	-1.01399e-10	-1.0325
226431526	chr1:226431526:A:T	4.62224e-05	0.204371	-0.866065
226432166	chr1:226432166:G:A	2.07401e-05	-0.82764	-0.63545
226432583	chr1:226432583:G:T	2.48286e-05	-1.01399e-10	-1.28316
226433711	chr1:226433711:A:C	2.34584e-05	-1.33993	-3.05203e-10
226434077	chr1:226434077:C:T	1.01417e-05	-0.948578	-1.22992
226434520	chr1:226434520:A:G	6.39829e-06	-1.42647	-1.21266
226434760	chr1:226434760:A:G	2.47058e-05	-0.144828	-1.14329
226434830	chr1:226434830:C:T	4.40028e-05	-1.01399e-10	-0.710905
226434934	chr1:226434934:T:C	2.5984e-05	-1.01399e-10	-1.23768
226435150	chr1:226435150:G:A	5.37316e-05	-1.22566	0.714499
226435542	chr1:226435542:A:G	0.000163103	0.599223	-3.05203e-10
226436043	chr1:226436043:G:A	2.66735e-05	-1.01399e-10	-1.21149
226436065	chr1:226436065:T:C	0.000163269	-1.49426	2.0945
226436250	chr1:226436250:C:T	2.49042e-05	-1.01399e-10	-1.28012
226436425	chr1:226436425:T:C	6.90792e-05	-1.01399e-10	-0.259904
226436534	chr1:226436534:A:G	6.47663e-06	-1.52155	-1.10541
226437209	chr1:226437209:G:A	7.12787e-06	-1.43505	-1.0961
226438190	chr1:226438190:T:C	1.03978e-05	-1.23628	-0.917286
226438373	chr1:226438373:T:C	5.47741e-05	-1.41335	0.921413
226438576	chr1:226438576:A:G	5.31057e-05	-1.4178	0.894922
226438873	chr1:226438873:C:T	3.76441e-05	-1.41374	0.546756
226439216	chr1:226439216:C:A	2.47079e-05	-1.01399e-10	-1.28803
226439362	chr1:226439362:C:T	3.29112e-05	-1.01399e-10	-1.00135
226439373	chr1:226439373:A:G	3.6221e-05	-1.45914	0.55362
226439515	chr1:226439515:CTT:C	2.83737e-05	-1.01399e-10	-1.14969
226440003	chr1:226440003:T:C	4.9163e-05	-1.4463	0.846287
226440324	chr1:226440324:G:A	1.95556e-05	-1.52189	-3.05203e-10
226440597	chr1:226440597:G:A	2.77008e-05	-0.450143	-0.723552
226440773	chr1:226440773:G:A	4.65502e-05	-1.45128	0.796651
226440819	chr1:226440819:T:C	4.56906e-05	-1.4603	0.787035
226440975	chr1:226440975:T:C	2.46736e-05	-1.01399e-10	-1.28942
226440992	chr1:226440992:T:G	1.55241e-05	-1.38881	-0.36396
226441521	chr1:226441521:C:T	2.20558e-05	-1.40158	-3.05203e-10
226441547	chr1:226441547:G:A	4.822e-05	-0.619384	-3.05203e-10
226441803	chr1:226441803:T:C	2.89283e-05	-1.42487	0.294532
226441955	chr1:226441955:A:G	1.61133e-05	-1.39376	-0.321757
226442213	chr1:226442213:G:A	4.59985e-05	-1.45879	0.792238
226442433	chr1:226442433:C:T	5.4922e-05	-1.3969	0.907655
226443115	chr1:226443115:C:T	4.67849e-05	-1.44329	0.793695
226443172	chr1:226443172:G:A	1.27862e-05	-0.946083	-1.00071
226443571	chr1:226443571:C:T	5.64991e-05	-1.45077	0.989842
226443753	chr1:226443753:T:C	4.86209e-05	-1.4573	0.846193
226443824	chr1:226443824:G:A	2.72908e-05	-1.01399e-10	-1.18861
226444188	chr1:226444188:T:G	0.000106436	0.172386	-3.05203e-10
226444267	chr1:226444267:C:T	5.3593e-05	-1.45234	0.938598
226444298	chr1:226444298:A:G	3.08001e-05	-1.01399e-10	-1.06764
226444611	chr1:226444611:CT:C	1.70568e-05	-1.39512	-0.263484
226444873	chr1:226444873:T:C	3.47304e-05	-1.01399e-10	-0.947543
226444992	chr1:226444992:A:G	5.09742e-05	-1.01399e-10	-0.563838
226445371	chr1:226445371:A:G	8.39316e-05	-1.46669	1.40153
226445376	chr1:226445376:C:A	1.27312e-05	-1.50802	-0.443087
226445501	chr1:226445501:A:C	8.33074e-05	-1.47352	1.4009
226445609	chr1:226445609:T:C	3.11737e-05	-1.01399e-10	-1.05558
226445736	chr1:226445736:G:A	2.48982e-05	-1.01399e-10	-1.28036
226445781	chr1:226445781:G:A	3.53809e-05	-0.928985	-3.05203e-10
226445825	chr1:226445825:A:G	8.78918e-05	-1.46218	1.44313
226446067	chr1:226446067:G:A	6.34685e-05	-1.01399e-10	-0.344615
226446323	chr1:226446323:A:G	2.0359e-05	-1.46949	-0.0121435
226446413	chr1:226446413:C:T	6.03999e-05	-1.01399e-10	-0.39417
226446518	chr1:226446518:T:G	9.4308e-05	-1.50569	1.5571
226447572	chr1:226447572:T:C	9.753e-05	-1.50856	1.59356
226447577	chr1:226447577:C:T	2.20761e-05	-1.40066	-3.05203e-10
226447628	chr1:226447628:C:T	2.22296e-05	-1.46202	0.0682931
226447648	chr1:226447648:C:T	5.28759e-05	-1.01399e-10	-0.52721
226447790	chr1:226447790:C:A	8.15102e-05	-1.50331	1.40888
226447857	chr1:226447857:C:G	9.02653e-05	-1.49939	1.50698
226447871	chr1:226447871:A:G	8.35742e-05	-1.50244	1.43302
226448152	chr1:226448152:C:T	8.57751e-05	-1.50395	1.46052
226448153	chr1:226448153:A:G	8.82842e-05	-1.50512	1.49053
226448190	chr1:226448190:G:A	8.98868e-05	-1.50518	1.50858
226448206	chr1:226448206:C:T	8.85226e-05	-1.51052	1.49862
226448359	chr1:226448359:G:T	7.46988e-05	-1.50485	1.32316
226448443	chr1:226448443:A:G	3.00044e-05	-1.01399e-10	-1.09381
226448554	chr1:226448554:A:G	2.47096e-05	-1.01399e-10	-1.28797
226448712	chr1:226448712:C:T	2.5854e-05	-1.01399e-10	-1.24269
226448892	chr1:226448892:C:T	1.46655e-05	-1.45619	-0.353475
226448924	chr1:226448924:T:A	8.1786e-05	-1.50908	1.41803
226449038	chr1:226449038:T:A	3.42424e-05	-1.01399e-10	-0.961692
226449306	chr1:226449306:A:G	9.20426e-05	-1.50957	1.53666
226449394	chr1:226449394:G:A	1.59405e-05	-1.20371	-0.52258
226449499	chr1:226449499:A:G	8.38435e-05	-1.50908	1.44287
226449625	chr1:226449625:C:A	9.21266e-05	-1.50781	1.53581
226449684	chr1:226449684:G:A	8.99113e-05	-1.51109	1.51475
226449852	chr1:226449852:C:A	1.60323e-05	-1.16069	-0.55986
226449870	chr1:226449870:T:G	1.83467e-05	-1.50589	-0.0798139
226449899	chr1:226449899:A:G	8.99587e-05	-1.50716	1.51135
226450079	chr1:226450079:C:T	8.69353e-05	-1.50746	1.47746
226450088	chr1:226450088:G:A	8.45651e-05	-1.50472	1.44709
226450392	chr1:226450392:A:C	2.79908e-05	-0.0469217	-1.11636
226450418	chr1:226450418:G:A	1.61482e-05	-1.44772	-0.265625
226450488	chr1:226450488:G:A	1.71306e-05	-0.541981	-1.11231
226450702	chr1:226450702:G:A	3.53285e-05	-1.01399e-10	-0.930467
226450750	chr1:226450750:T:G	8.28989e-05	-1.50694	1.4294
226451048	chr1:226451048:C:T	3.57482e-05	-1.01399e-10	-0.918657
226451089	chr1:226451089:T:C	0.000109039	-1.49627	1.69282
226451253	chr1:226451253:C:T	0.000124444	-1.50667	1.83536
226451310	chr1:226451310:T:G	6.90839e-05	-1.5037	1.24386
226451322	chr1:226451322:A:T	0.00012501	-1.50127	1.8345
226451361	chr1:226451361:G:A	2.07255e-05	-0.283392	-1.1804
226451439	chr1:226451439:G:A	5.38693e-05	-1.01399e-10	-0.508598
226451524	chr1:226451524:C:A	1.93563e-05	-1.34442	-0.187724
226451525	chr1:226451525:C:T	4.50305e-05	-1.01399e-10	-0.687818
226451846	chr1:226451846:C:T	4.06383e-05	-1.01399e-10	-0.790446
226451945	chr1:226451945:C:T	0.000114839	-1.51425	1.76262
226452363	chr1:226452363:A:C	3.28271e-05	-0.763611	-0.240292
226452462	chr1:226452462:T:C	3.29248e-05	-0.789014	-0.211917
226452467	chr1:226452467:C:T	0.000230278	-0.750111	1.69424
226452540	chr1:226452540:G:A	3.72992e-05	-0.760425	-0.115762
226452976	chr1:226452976:T:C	3.26453e-05	-0.837926	-0.171533
226453726	chr1:226453726:T:C	5.23509e-05	-1.01399e-10	-0.537188
226453963	chr1:226453963:G:T	2.95557e-05	-1.01399e-10	-1.10888
226454033	chr1:226454033:T:C	2.48264e-05	-1.01399e-10	-1.28325
226454245	chr1:226454245:C:A	2.58498e-05	-1.01399e-10	-1.24286
226454265	chr1:226454265:G:A	3.4142e-05	-1.01399e-10	-0.964631
226454381	chr1:226454381:C:G	2.43477e-05	-1.30272	-3.05203e-10
226454998	chr1:226454998:T:G	2.62421e-05	-1.01399e-10	-1.22779
226455126	chr1:226455126:T:C	2.47873e-05	-1.01399e-10	-1.28483
226455134	chr1:226455134:A:G	6.83686e-06	-1.37068	-1.20215
226455418	chr1:226455418:T:C	3.50725e-05	-1.01399e-10	-0.93774
226455744	chr1:226455744:C:T	2.45724e-05	-1.29354	-3.05203e-10
226455903	chr1:226455903:T:C	3.72371e-05	-1.01399e-10	-0.877851
226456046	chr1:226456046:G:A	3.44176e-05	-0.956591	-3.05203e-10
226456337	chr1:226456337:A:C	2.52365e-05	-1.01399e-10	-1.26687
226456422	chr1:226456422:C:T	2.59731e-05	-1.01399e-10	-1.2381
226456482	chr1:226456482:G:A	2.52413e-05	-1.01399e-10	-1.26668
226457644	chr1:226457644:TC:T	0.000124756	-0.344241	0.675444
226457688	chr1:226457688:C:T	3.1907e-05	-1.01399e-10	-1.03233
226457819	chr1:226457819:G:A	2.50484e-05	-1.01399e-10	-1.27435
226458500	chr1:226458500:G:C	2.54408e-05	-1.01399e-10	-1.2588
226458960	chr1:226458960:A:G	5.26348e-05	-1.01399e-10	-0.531781
226459240	chr1:226459240:T:C	2.7457e-05	-1.01399e-10	-1.18254
226460105	chr1:226460105:G:A	2.54446e-05	-1.01399e-10	-1.25865
226460766	chr1:226460766:T:C	2.65978e-05	-1.01399e-10	-1.21433
226460962	chr1:226460962:G:A	1.10902e-05	-0.799775	-1.28932
226461458	chr1:226461458:A:G	2.66081e-05	-1.01399e-10	-1.21394
226461770	chr1:226461770:AG:A	2.49358e-05	-1.01399e-10	-1.27885
226462072	chr1:226462072:C:T	2.7376e-05	-1.01399e-10	-1.18549
226462136	chr1:226462136:G:A	1.52359e-05	-0.569353	-1.20215
226462697	chr1:226462697:A:C	2.61232e-05	-1.01399e-10	-1.23233
226462880	chr1:226462880:T:C	1.00752e-05	-1.02955	-1.15552
226463287	chr1:226463287:C:T	3.63257e-05	-1.01399e-10	-0.902633
226463311	chr1:226463311:T:C	1.72162e-05	-0.493498	-1.15581
226463539	chr1:226463539:G:A	2.52982e-05	-1.01399e-10	-1.26442
226464067	chr1:226464067:C:G	2.19773e-05	-1.40515	-3.05203e-10
226464189	chr1:226464189:G:T	2.58557e-05	-1.01399e-10	-1.24263
226464190	chr1:226464190:T:C	7.27636e-05	-1.01399e-10	-0.207942
226464207	chr1:226464207:G:A	1.95501e-05	-1.52218	-3.05203e-10
226464325	chr1:226464325:G:T	2.58545e-05	-1.01399e-10	-1.24267
226464600	chr1:226464600:T:C	5.38855e-05	-1.01399e-10	-0.508297
226464890	chr1:226464890:C:T	6.09496e-06	-1.5127	-1.17499
226464992	chr1:226464992:G:A	2.55321e-05	-1.01399e-10	-1.25522
226465367	chr1:226465367:C:T	2.60067e-05	-1.01399e-10	-1.2368
226465376	chr1:226465376:G:A	6.62725e-05	-1.01399e-10	-0.301383
226466019	chr1:226466019:C:T	2.51269e-05	-1.01399e-10	-1.27122
226466397	chr1:226466397:A:G	2.62811e-05	-1.01399e-10	-1.22631
226466958	chr1:226466958:G:A	3.77118e-05	-0.865184	-3.05203e-10
226467094	chr1:226467094:A:G	3.31215e-05	-1.01399e-10	-0.994974
226467310	chr1:226467310:A:G	1.22221e-05	-1.39589	-0.596022
226467349	chr1:226467349:T:A	2.59923e-05	-1.01399e-10	-1.23736
226467413	chr1:226467413:G:A	1.36047e-05	-1.37407	-0.510672
226468056	chr1:226468056:G:A	5.11981e-05	-1.01399e-10	-0.559455
226468281	chr1:226468281:A:G	4.93912e-05	-1.01399e-10	-0.595386
226468720	chr1:226468720:C:A	5.67156e-05	-1.01399e-10	-0.457108
226469279	chr1:226469279:G:A	2.64439e-05	-1.01399e-10	-1.22013
226469396	chr1:226469396:T:G	8.69903e-05	-0.0293615	-3.05203e-10
226469779	chr1:226469779:T:C	5.02179e-05	-1.01399e-10	-0.578785
226470174	chr1:226470174:AAC:A	4.59821e-05	-1.01399e-10	-0.666906
226470343	chr1:226470343:C:T	5.16691e-05	-1.01399e-10	-0.550298
226471338	chr1:226471338:A:G	3.14119e-05	-1.01399e-10	-1.04797
226471466	chr1:226471466:TAG:T	3.24899e-05	-1.01399e-10	-1.01423
226471648	chr1:226471648:A:G	4.354e-05	-0.721478	-3.05203e-10
226471655	chr1:226471655:G:A	1.9717e-05	-1.51368	-3.05203e-10
226471706	chr1:226471706:G:A	0.000744503	2.11756	-3.05203e-10
226471724	chr1:226471724:C:T	6.34615e-05	-1.01399e-10	-0.344725
226471819	chr1:226471819:G:A	2.15256e-05	-1.42591	-3.05203e-10
226472075	chr1:226472075:T:A	6.8167e-05	-1.01399e-10	-0.273198
226472100	chr1:226472100:C:G	2.12235e-05	-1.52016	0.0801131
226472160	chr1:226472160:C:T	6.8193e-05	-1.01399e-10	-0.272816
226472223	chr1:226472223:C:T	9.29874e-05	0.0373065	-3.05203e-10
226472224	chr1:226472224:C:T	6.71475e-06	-1.36677	-1.22408
226472445	chr1:226472445:T:A	4.63831e-05	-1.01399e-10	-0.658223
226472979	chr1:226472979:G:A	6.01486e-05	-1.01399e-10	-0.39834
226473678	chr1:226473678:T:C	6.50339e-06	-1.35503	-1.26781
226474252	chr1:226474252:C:T	5.87743e-05	-1.01399e-10	-0.421452
226474728	chr1:226474728:C:T	3.05601e-05	-1.01399e-10	-1.07546
226475098	chr1:226475098:G:A	8.91505e-06	-1.04746	-1.25996
226475390	chr1:226475390:A:G	2.85121e-05	-1.01399e-10	-1.14483
226476193	chr1:226476193:T:G	1.20478e-05	-1.40569	-0.600589
226477041	chr1:226477041:A:G	1.18811e-05	-0.855015	-1.1652
226477059	chr1:226477059:T:C	4.58976e-05	-1.01399e-10	-0.668745
226477233	chr1:226477233:G:A	7.52135e-05	-1.01399e-10	-0.174827
226477256	chr1:226477256:G:T	5.1489e-05	-1.01399e-10	-0.55379
226477583	chr1:226477583:G:A	1.13641e-05	-0.913807	-1.15089
226477715	chr1:226477715:G:A	7.04714e-05	-1.01399e-10	-0.239951
226477881	chr1:226477881:C:T	3.20871e-05	-1.5196	0.4929
226478432	chr1:226478432:A:G	1.39381e-05	-0.846854	-1.01368
226478546	chr1:226478546:C:G	1.49071e-05	-0.663933	-1.12939
226478597	chr1:226478597:G:A	2.03172e-05	-1.48369	-3.05203e-10
226479061	chr1:226479061:C:T	3.17318e-05	-0.499497	-0.53834
226479210	chr1:226479210:T:G	2.01729e-05	-1.52002	0.0292016
226479277	chr1:226479277:C:T	4.34458e-05	-1.01399e-10	-0.723645
226479317	chr1:226479317:C:T	3.95045e-05	-0.530653	-0.288089
226479572	chr1:226479572:C:T	2.9603e-05	-1.50392	0.396635
226479800	chr1:226479800:G:A	3.87909e-05	-1.01399e-10	-0.836972
226480563	chr1:226480563:T:G	0.000118598	-1.46187	1.74245
226480645	chr1:226480645:C:A	5.80009e-05	0.84945	-1.28415
226480767	chr1:226480767:T:G	4.1005e-05	-1.01399e-10	-0.781464
226480837	chr1:226480837:C:T	3.24182e-05	-1.01399e-10	-1.01644
226481522	chr1:226481522:G:A	1.79142e-05	-0.846497	-0.763064
226482109	chr1:226482109:G:A	1.75415e-05	-1.50879	-0.121802
226482341	chr1:226482341:G:T	2.94923e-05	-1.01399e-10	-1.11103
226483298	chr1:226483298:C:T	1.19997e-05	-1.3824	-0.627875
226483368	chr1:226483368:C:T	3.00164e-05	-1.01399e-10	-1.09341
226484205	chr1:226484205:T:C	9.88798e-06	-1.51603	-0.687811
226484322	chr1:226484322:G:A	9.32849e-05	0.0405008	-3.05203e-10
226484538	chr1:226484538:G:C	3.391e-05	-0.535533	-0.435916
226484644	chr1:226484644:TG:T	3.01077e-05	-1.01399e-10	-1.09038
226484670	chr1:226484670:G:C	9.11956e-06	-1.518	-0.766739
226485324	chr1:226485324:G:A	3.61899e-05	-1.52208	0.6157
226485941	chr1:226485941:C:T	7.74119e-05	-0.146017	-3.05203e-10
226486031	chr1:226486031:T:C	3.03521e-05	-1.01399e-10	-1.08229
226486834	chr1:226486834:C:T	2.23432e-05	-1.37828	-0.0103521
226487024	chr1:226487024:CTCTAT:C	8.17155e-06	-1.19017	-1.20433
226487071	chr1:226487071:G:A	2.46737e-05	-1.01399e-10	-1.28942
226487244	chr1:226487244:T:A	2.23232e-05	-0.30365	-1.08588
226487466	chr1:226487466:A:G	8.26678e-06	-1.12646	-1.25645
226487565	chr1:226487565:G:A	5.42778e-06	-1.51417	-1.28946
226487622	chr1:226487622:G:A	0.000178198	-1.51092	2.19866
226487806	chr1:226487806:T:G	2.98213e-05	-1.01399e-10	-1.09993
226488598	chr1:226488598:T:C	5.61584e-06	-1.49767	-1.2719
226488956	chr1:226488956:C:T	5.55291e-06	-1.49473	-1.2861
226489035	chr1:226489035:G:A	9.6754e-06	-1.00822	-1.21735
226489066	chr1:226489066:C:T	0.000100688	-1.01399e-10	0.116864
226489093	chr1:226489093:C:T	3.95076e-05	-1.06791	0.249243
226489102	chr1:226489102:A:T	2.74576e-05	-1.01399e-10	-1.18251
226489236	chr1:226489236:C:G	2.50012e-05	-1.01399e-10	-1.27623
226489713	chr1:226489713:C:A	2.69998e-05	-1.01399e-10	-1.19933
226489917	chr1:226489917:A:T	5.00528e-05	-0.708366	0.126287
226490117	chr1:226490117:G:A	3.39628e-05	-1.13362	0.163726
226490431	chr1:226490431:G:A	2.90547e-05	-1.01399e-10	-1.12598
226490468	chr1:226490468:G:A	7.77638e-06	-1.5198	-0.924269
226490683	chr1:226490683:C:T	8.86764e-06	-1.33033	-0.982417
226490767	chr1:226490767:G:A	7.91979e-06	-1.51101	-0.914783
226490862	chr1:226490862:C:T	9.86483e-06	-1.48104	-0.725141
226491036	chr1:226491036:C:T	2.87501e-05	-1.01399e-10	-1.13652
226491141	chr1:226491141:G:A	2.52035e-05	-1.01399e-10	-1.26817
226492211	chr1:226492211:T:G	7.53003e-05	-1.01399e-10	-0.173674
226492237	chr1:226492237:A:T	5.59465e-05	-0.470763	-3.05203e-10
226492296	chr1:226492296:C:T	8.30892e-06	-1.09106	-1.28677
226492302	chr1:226492302:T:C	8.50597e-06	-1.06672	-1.28767
226492776	chr1:226492776:C:T	9.98281e-06	-1.38113	-0.813167
226493254	chr1:226493254:C:G	2.6707e-05	-1.01399e-10	-1.21023
226494126	chr1:226494126:A:G	5.78581e-06	-1.45235	-1.2874
226494347	chr1:226494347:T:C	0.000380562	-1.01399e-10	1.44649
226494471	chr1:226494471:A:G	2.561e-05	-1.01399e-10	-1.25217
226494595	chr1:226494595:C:G	4.6622e-05	-1.50809	0.855004
226495440	chr1:226495440:G:A	3.94777e-05	-1.01399e-10	-0.819422
226495550	chr1:226495550:T:C	9.41016e-06	-1.12107	-1.1323
226495809	chr1:226495809:G:C	2.48524e-05	-1.01399e-10	-1.2822
226496356	chr1:226496356:C:T	2.86063e-05	-1.01399e-10	-1.14153
226496533	chr1:226496533:A:G	2.54366e-05	-1.01399e-10	-1.25897
226496721	chr1:226496721:C:T	2.95115e-05	0.176771	-1.28715
226497642	chr1:226497642:C:T	0.000225085	0.244574	0.676745
226497680	chr1:226497680:G:A	2.48995e-05	-1.01399e-10	-1.28031
226497762	chr1:226497762:G:A	5.06819e-05	-1.01399e-10	-0.569589
226498062	chr1:226498062:A:G	2.65968e-05	-1.01399e-10	-1.21437
226498114	chr1:226498114:C:T	0.000253812	-1.01399e-10	1.04144
226498397	chr1:226498397:C:A	2.50445e-05	-1.01399e-10	-1.2745
226499124	chr1:226499124:G:A	2.52346e-05	-1.01399e-10	-1.26694
226499227	chr1:226499227:G:A	2.48889e-05	-1.01399e-10	-1.28074
226499410	chr1:226499410:AGGCCCC:A	2.49017e-05	-1.01399e-10	-1.28022
226499547	chr1:226499547:C:T	2.50044e-05	-1.01399e-10	-1.2761
226499620	chr1:226499620:A:C	2.61005e-05	-1.01399e-10	-1.2332
226499868	chr1:226499868:T:C	2.63432e-05	-1.01399e-10	-1.22395
226500336	chr1:226500336:T:C	5.70655e-05	-0.450958	-3.05203e-10
226500381	chr1:226500381:G:A	2.86639e-05	-1.01399e-10	-1.13952
226500652	chr1:226500652:A:C	9.54209e-05	-1.48176	1.5449
226500762	chr1:226500762:G:T	2.55061e-05	-1.01399e-10	-1.25624
226501053	chr1:226501053:T:A	2.57944e-05	-1.01399e-10	-1.245
226501203	chr1:226501203:T:C	2.64551e-05	-1.01399e-10	-1.21971
226501249	chr1:226501249:C:A	1.51819e-05	-0.545835	-1.22922
226501543	chr1:226501543:C:T	0.000256611	-1.01399e-10	1.0524
226502243	chr1:226502243:G:A	1.21033e-05	-1.34701	-0.654675
226502912	chr1:226502912:A:G	6.75361e-05	-1.48687	1.20437
226503005	chr1:226503005:A:G	6.64835e-05	-1.48769	1.18949
226503394	chr1:226503394:A:T	6.67746e-05	-1.48618	1.19235
226503535	chr1:226503535:G:A	2.54661e-05	-1.01399e-10	-1.25781
226503584	chr1:226503584:C:T	2.6178e-05	-1.01399e-10	-1.23024
226504088	chr1:226504088:A:G	3.03051e-05	-1.01399e-10	-1.08384
226504190	chr1:226504190:T:C	2.98239e-05	-1.09985	-3.05203e-10
226504313	chr1:226504313:C:T	2.51521e-05	-1.01399e-10	-1.27022
226504672	chr1:226504672:G:T	0.000123312	0.110217	0.20934
226505147	chr1:226505147:G:A	6.811e-05	-0.604158	0.330124
226505234	chr1:226505234:A:G	2.80753e-05	-1.01399e-10	-1.16027
226505841	chr1:226505841:T:C	1.34105e-05	-1.48924	-0.409886
226506055	chr1:226506055:T:C	5.82714e-06	-1.50676	-1.22587
226506549	chr1:226506549:T:A	5.82356e-06	-1.44935	-1.2839
226506921	chr1:226506921:A:G	2.33895e-05	-0.061732	-1.28114
226507034	chr1:226507034:A:G	2.62121e-05	-1.01399e-10	-1.22894
226507038	chr1:226507038:T:C	7.88922e-05	-1.49614	1.36907
226507148	chr1:226507148:A:G	6.38066e-06	-1.49755	-1.14434
226508395	chr1:226508395:C:T	0.000205575	-1.01399e-10	0.830655
226508531	chr1:226508531:T:A	3.01183e-05	-1.01399e-10	-1.09003
226508745	chr1:226508745:T:C	3.53935e-05	-1.46485	0.536225
226508750	chr1:226508750:T:C	2.6876e-05	-1.01399e-10	-1.20392
226508755	chr1:226508755:A:G	2.64926e-05	-1.01399e-10	-1.21829
226508761	chr1:226508761:C:T	8.13494e-06	-1.34536	-1.05363
226508764	chr1:226508764:A:G	2.46803e-05	-1.01399e-10	-1.28915
226509509	chr1:226509509:T:C	2.62887e-05	0.0482113	-1.27423
226509725	chr1:226509725:G:A	2.483e-05	-1.01399e-10	-1.2831
226509760	chr1:226509760:A:G	6.07922e-06	-1.41674	-1.27354
226509828	chr1:226509828:C:G	1.20581e-05	-0.71626	-1.28917
226510254	chr1:226510254:C:T	8.90915e-06	-1.49522	-0.812863
226510588	chr1:226510588:T:C	4.70989e-05	-1.01399e-10	-0.642909
226510859	chr1:226510859:A:G	5.93048e-06	-1.48118	-1.23388
226511479	chr1:226511479:T:C	3.14582e-05	-1.01399e-10	-1.0465
226511984	chr1:226511984:G:A	1.90874e-05	-0.277159	-1.26897
226512068	chr1:226512068:C:T	2.62718e-05	-1.22666	-3.05203e-10
226512109	chr1:226512109:T:C	2.52563e-05	-1.01399e-10	-1.26608
226512136	chr1:226512136:C:T	2.21276e-05	-1.39833	-3.05203e-10
226512228	chr1:226512228:G:A	2.61481e-05	-1.01399e-10	-1.23138
226512699	chr1:226512699:T:G	2.5466e-05	-1.25781	-3.05203e-10
226512993	chr1:226512993:C:T	2.5587e-05	-1.01399e-10	-1.25307
226514295	chr1:226514295:A:G	7.1735e-06	-1.26331	-1.26145
226514297	chr1:226514297:C:T	2.87215e-05	-1.01399e-10	-1.13751
226515201	chr1:226515201:A:G	3.20164e-05	-1.02891	-3.05203e-10
226515224	chr1:226515224:C:A	2.80338e-05	-1.01399e-10	-1.16175
226515389	chr1:226515389:T:A	2.59722e-05	-1.01399e-10	-1.23813
226515414	chr1:226515414:G:T	6.06526e-05	-1.01399e-10	-0.389995
226515506	chr1:226515506:A:G	1.08215e-05	-0.829367	-1.28426
226515654	chr1:226515654:C:G	2.50313e-05	-1.01399e-10	-1.27503
226515766	chr1:226515766:C:T	7.86557e-06	-1.15924	-1.27342
226516024	chr1:226516024:G:C	1.48745e-05	-1.51872	-0.276789
226516151	chr1:226516151:C:T	2.91159e-05	-1.12387	-3.05203e-10
226516841	chr1:226516841:T:C	1.03859e-05	-1.52225	-0.632453
226516923	chr1:226516923:T:C	2.00183e-05	-0.345008	-1.1535
226517124	chr1:226517124:C:T	7.67026e-05	-0.600652	0.44543
226517671	chr1:226517671:A:G	1.50792e-05	-0.507335	-1.27451
226517771	chr1:226517771:C:A	2.75845e-05	-1.01399e-10	-1.17791
226517927	chr1:226517927:T:G	2.4689e-05	-1.01399e-10	-1.2888
226517931	chr1:226517931:C:T	8.04064e-06	-1.33612	-1.07453
226517989	chr1:226517989:A:G	1.36551e-05	-0.776822	-1.10422
226518343	chr1:226518343:G:A	0.000172687	0.656321	-3.05203e-10
226518546	chr1:226518546:G:A	2.47145e-05	-1.01399e-10	-1.28777
226518673	chr1:226518673:A:C	4.77835e-05	-1.01399e-10	-0.628478
226519495	chr1:226519495:C:T	5.86108e-06	-1.49869	-1.22814
226520086	chr1:226520086:T:C	2.97645e-05	-1.01399e-10	-1.10184
226520544	chr1:226520544:T:C	5.7972e-06	-1.44833	-1.28946
226520601	chr1:226520601:T:G	5.51048e-06	-1.50738	-1.28112
226520688	chr1:226520688:C:T	5.90518e-06	-1.43169	-1.28764
226520697	chr1:226520697:G:A	5.68493e-06	-1.50089	-1.25645
226520803	chr1:226520803:T:C	2.53922e-05	-1.01399e-10	-1.26072
226520867	chr1:226520867:G:T	2.46738e-05	-1.01399e-10	-1.28942
226520989	chr1:226520989:A:G	6.06524e-06	-1.49196	-1.20063
226521230	chr1:226521230:C:T	2.77455e-05	-1.01399e-10	-1.17209
226521310	chr1:226521310:C:T	5.72533e-06	-1.46208	-1.28818
226521989	chr1:226521989:C:T	4.21215e-05	-1.01399e-10	-0.754599
226522172	chr1:226522172:G:A	5.92737e-06	-1.47608	-1.2395
226522194	chr1:226522194:G:A	5.58657e-06	-1.49469	-1.2801
226522223	chr1:226522223:T:C	5.69985e-06	-1.47031	-1.2844
226522339	chr1:226522339:G:A	2.16816e-05	-1.41869	-3.05203e-10
226522527	chr1:226522527:GGGGT:G	4.45334e-05	-1.01399e-10	-0.698919
226522764	chr1:226522764:T:C	4.28166e-05	-1.01399e-10	-0.738232
226523169	chr1:226523169:A:G	8.66175e-06	-1.52184	-0.814404
226523456	chr1:226523456:C:T	6.40354e-06	-1.51822	-1.12009
226524126	chr1:226524126:G:A	2.64338e-05	-1.01399e-10	-1.22052
226526272	chr1:226526272:A:C	2.73075e-05	-1.01399e-10	-1.188
226526503	chr1:226526503:A:G	1.39648e-05	-0.574711	-1.28391
226526708	chr1:226526708:C:T	4.16609e-05	-1.01399e-10	-0.765594
226526865	chr1:226526865:A:G	2.01442e-05	-1.49224	-3.05203e-10
226526893	chr1:226526893:G:C	2.75852e-05	-1.01399e-10	-1.17788
226526902	chr1:226526902:T:C	3.48982e-05	-0.942722	-3.05203e-10
226527316	chr1:226527316:A:C	3.56171e-05	-1.01399e-10	-0.922332
226527447	chr1:226527447:TGC:T	1.47921e-05	-1.38289	-0.418177
226527663	chr1:226527663:A:G	7.13072e-06	-1.25836	-1.27238
226528047	chr1:226528047:C:T	2.51162e-05	-0.951449	-0.320194
226528247	chr1:226528247:T:G	6.54009e-06	-1.37923	-1.23798
226528509	chr1:226528509:T:C	3.56859e-05	-1.01399e-10	-0.920403
226528669	chr1:226528669:C:T	2.90684e-05	-1.01399e-10	-1.12551
226528778	chr1:226528778:C:T	6.83726e-06	-1.29354	-1.27923
226528908	chr1:226528908:G:A	2.91877e-05	-1.01399e-10	-1.12141
226529597	chr1:226529597:C:T	2.48061e-05	-1.01399e-10	-1.28407
226529670	chr1:226529670:GTC:G	2.31071e-05	-1.35502	-3.05203e-10
226529787	chr1:226529787:C:T	3.98331e-05	-1.01399e-10	-0.81046
226529900	chr1:226529900:A:G	2.53481e-05	-1.01399e-10	-1.26245
226530022	chr1:226530022:C:T	4.69533e-05	-1.01399e-10	-0.646005
226530231	chr1:226530231:G:A	2.73028e-05	-1.18817	-3.05203e-10
226530241	chr1:226530241:C:A	7.02682e-06	-1.45008	-1.09534
226530529	chr1:226530529:T:C	2.81556e-05	-1.15741	-3.05203e-10
226531412	chr1:226531412:G:T	7.96529e-05	-1.01399e-10	-0.11748
226532277	chr1:226532277:T:C	8.10581e-06	-1.31133	-1.09125
226532359	chr1:226532359:CCACCAAGGACTCCTAGACTGTG:C	6.79632e-06	-1.52002	-1.05875
226532532	chr1:226532532:A:G	3.01889e-05	-1.01399e-10	-1.08768
226532728	chr1:226532728:C:T	3.2842e-05	-1.01399e-10	-1.00345
226533345	chr1:226533345:G:A	2.68242e-05	-1.01399e-10	-1.20585
226533624	chr1:226533624:C:G	2.6737e-05	-1.01399e-10	-1.20911
226533770	chr1:226533770:C:T	6.45333e-06	-1.40994	-1.22062
226533801	chr1:226533801:A:G	5.99461e-06	-1.5224	-1.1819
226534020	chr1:226534020:C:T	6.64787e-05	-1.01399e-10	-0.298276
226534256	chr1:226534256:T:C	1.9544e-05	-1.52249	-3.05203e-10
226534509	chr1:226534509:G:A	2.92827e-05	-1.01399e-10	-1.11816
226534543	chr1:226534543:A:G	3.61936e-05	-1.01399e-10	-0.906275
226535122	chr1:226535122:C:T	2.79552e-05	-1.16455	-3.05203e-10
226535287	chr1:226535287:A:G	1.14254e-05	-1.50007	-0.559246
226535386	chr1:226535386:C:T	6.29235e-06	-1.52209	-1.13373
226535461	chr1:226535461:C:T	6.84809e-06	-1.42551	-1.14568
226535707	chr1:226535707:A:G	3.7488e-05	-1.01399e-10	-0.871136
226535774	chr1:226535774:G:T	4.37722e-05	-1.01399e-10	-0.716158
226535900	chr1:226535900:C:T	4.80692e-05	-1.01399e-10	-0.622516
226535939	chr1:226535939:G:T	2.47298e-05	-1.01399e-10	-1.28715
226536301	chr1:226536301:C:T	2.48067e-05	-1.01399e-10	-1.28404
226536501	chr1:226536501:T:C	3.06946e-05	-1.51649	0.445414
226536616	chr1:226536616:C:T	7.23344e-06	-1.42493	-1.09152
226536694	chr1:226536694:A:G	2.61621e-05	-1.01399e-10	-1.23084
226536768	chr1:226536768:C:A	8.72507e-06	-1.39009	-0.938869
226536854	chr1:226536854:C:T	6.50978e-05	-1.01399e-10	-0.319267
226536897	chr1:226536897:G:C	3.17046e-05	-1.01399e-10	-1.0387
226537049	chr1:226537049:A:G	5.06173e-05	-1.01399e-10	-0.570864
226537102	chr1:226537102:A:G	3.17448e-05	-1.01399e-10	-1.03743
226537305	chr1:226537305:T:G	9.0545e-06	-1.01444	-1.27745
226537485	chr1:226537485:C:G	2.54732e-05	-1.01399e-10	-1.25753
226537758	chr1:226537758:T:C	2.61403e-05	-1.01399e-10	-1.23168
226537834	chr1:226537834:G:A	2.84317e-05	-1.01399e-10	-1.14765
226538044	chr1:226538044:A:G	2.61719e-05	-1.01399e-10	-1.23047
226538113	chr1:226538113:G:A	5.80346e-06	-1.48169	-1.25502
226538365	chr1:226538365:G:A	7.88517e-06	-1.19455	-1.23562
226538412	chr1:226538412:C:T	2.88048e-05	-1.01399e-10	-1.13462
226538799	chr1:226538799:C:T	3.46903e-05	-1.01399e-10	-0.948698
226538841	chr1:226538841:T:G	3.36016e-05	-1.01399e-10	-0.980583
226538871	chr1:226538871:A:G	2.47653e-05	-1.01399e-10	-1.28571
226539407	chr1:226539407:A:G	5.36996e-05	-1.48781	0.976063
226539975	chr1:226539975:A:G	2.20745e-05	-1.40074	-3.05203e-10
226540088	chr1:226540088:G:A	3.78379e-05	-1.01399e-10	-0.861848
226541143	chr1:226541143:T:C	3.85083e-05	-1.01399e-10	-0.844284
226541162	chr1:226541162:C:T	3.6082e-05	-1.01399e-10	-0.909363
226541260	chr1:226541260:A:T	1.9641e-05	-1.51754	-3.05203e-10
226541791	chr1:226541791:C:A	6.20278e-06	-1.52194	-1.14822
226541822	chr1:226541822:T:C	6.19473e-05	-1.49311	1.12423
226541844	chr1:226541844:C:T	2.39111e-05	-1.32081	-3.05203e-10
226541901	chr1:226541901:C:T	3.3599e-05	-1.01399e-10	-0.980661
226542092	chr1:226542092:C:T	6.84568e-06	-1.51954	-1.052
226542720	chr1:226542720:G:A	2.50386e-05	-1.01399e-10	-1.27474
226543200	chr1:226543200:C:A	3.04953e-05	-1.01399e-10	-1.07758
226543747	chr1:226543747:T:C	1.61236e-05	-1.51472	-0.200156
226543878	chr1:226543878:A:G	5.23731e-05	-1.49231	0.955541
226543927	chr1:226543927:A:G	2.555e-05	-1.01399e-10	-1.25452
226544131	chr1:226544131:G:GA	4.0473e-05	-1.01399e-10	-0.794522
226544175	chr1:226544175:A:G	8.79251e-06	-1.44057	-0.880685
226544768	chr1:226544768:C:T	3.98912e-05	-1.01399e-10	-0.809001
226545363	chr1:226545363:G:A	1.31549e-05	-1.46537	-0.453
226545769	chr1:226545769:T:C	5.74061e-05	-1.01399e-10	-0.445006
226545885	chr1:226545885:T:C	2.60031e-05	-1.01399e-10	-1.23694
226546274	chr1:226546274:A:G	6.22959e-06	-1.4521	-1.21375
226546640	chr1:226546640:A:G	2.56149e-05	-1.01399e-10	-1.25198
226546963	chr1:226546963:C:T	2.47734e-05	-1.01399e-10	-1.28539
226547144	chr1:226547144:C:G	1.22142e-05	-0.840328	-1.15223
226547291	chr1:226547291:T:G	3.28214e-05	-1.01399e-10	-1.00408
226547605	chr1:226547605:C:T	1.20223e-05	-0.833033	-1.17537
226549140	chr1:226549140:C:G	3.25998e-05	-1.01399e-10	-1.01085
226549465	chr1:226549465:T:A	5.78457e-06	-1.45642	-1.28354
226549806	chr1:226549806:A:G	2.9425e-05	-1.01399e-10	-1.11331
226550144	chr1:226550144:A:G	7.07393e-06	-1.5194	-1.01934
226550214	chr1:226550214:G:C	1.3498e-05	-0.78641	-1.1062
226550410	chr1:226550410:A:C	5.81634e-05	-1.01399e-10	-0.431902
226550845	chr1:226550845:C:T	8.50634e-06	-1.33223	-1.02212
226550940	chr1:226550940:A:G	2.48667e-05	-1.01399e-10	-1.28163
226551674	chr1:226551674:A:G	3.10966e-05	-1.01399e-10	-1.05806
226553175	chr1:226553175:C:A	8.25795e-06	-1.43183	-0.952155
226553494	chr1:226553494:A:G	2.46896e-05	-1.01399e-10	-1.28877
226553583	chr1:226553583:A:T	0.000238592	2.09544	-1.11584
226553760	chr1:226553760:G:T	1.17741e-05	-0.798906	-1.23035
226554056	chr1:226554056:A:G	2.78189e-05	-1.01399e-10	-1.16944
226554175	chr1:226554175:C:G	5.6802e-06	-1.52065	-1.23752
226554431	chr1:226554431:G:A	2.55546e-05	-1.01399e-10	-1.25434
226554612	chr1:226554612:G:A	2.01926e-05	-1.48984	-3.05203e-10
226554657	chr1:226554657:G:T	1.22257e-05	-0.784201	-1.20741
226554672	chr1:226554672:A:T	1.23074e-05	-0.800896	-1.18406
226555219	chr1:226555219:A:T	1.77197e-05	-1.5057	-0.114778
226555385	chr1:226555385:C:T	3.24323e-05	-1.01399e-10	-1.016
226555462	chr1:226555462:A:G	1.28589e-05	-1.50441	-0.436716
226556126	chr1:226556126:G:A	7.69791e-06	-1.50766	-0.946546
226556215	chr1:226556215:T:G	2.72033e-05	-1.01399e-10	-1.19182
226556438	chr1:226556438:T:C	1.28925e-05	-1.50064	-0.437872
226556477	chr1:226556477:G:A	2.62481e-05	-1.22756	-3.05203e-10
226557360	chr1:226557360:C:T	2.07623e-05	-1.46202	-3.05203e-10
226557392	chr1:226557392:C:G	2.96545e-05	-1.01399e-10	-1.10554
226557645	chr1:226557645:C:A	5.44129e-06	-1.521	-1.28014
226558223	chr1:226558223:GA:G	3.00301e-05	-1.01399e-10	-1.09296
226558434	chr1:226558434:C:T	2.5139e-05	-1.01399e-10	-1.27074
226558768	chr1:226558768:G:A	2.4673e-05	-1.01399e-10	-1.28945
226558811	chr1:226558811:C:T	3.21626e-05	-1.01399e-10	-1.02435
226558997	chr1:226558997:A:T	2.61436e-05	-1.01399e-10	-1.23155
226559327	chr1:226559327:G:A	2.96959e-05	-1.01399e-10	-1.10415
226559387	chr1:226559387:G:C	1.71144e-05	-0.405215	-1.25002
226559628	chr1:226559628:G:A	9.63015e-06	-1.08146	-1.1488
226559906	chr1:226559906:G:A	4.72249e-05	-1.01399e-10	-0.640236
226559961	chr1:226559961:A:G	1.1605e-05	-0.816246	-1.22748
226560357	chr1:226560357:T:C	3.34088e-05	-0.986338	-3.05203e-10
226560396	chr1:226560396:G:A	1.14967e-05	-0.841225	-1.21187
226560517	chr1:226560517:G:A	2.69316e-05	-1.01399e-10	-1.20186
226560642	chr1:226560642:A:G	5.56178e-06	-1.52176	-1.25748
226560850	chr1:226560850:T:C	1.21085e-05	-0.872583	-1.12866
226560862	chr1:226560862:T:C	1.37863e-05	-0.591007	-1.28047
226561063	chr1:226561063:T:C	9.40902e-05	-1.01399e-10	0.0490964
226561359	chr1:226561359:A:T	2.53426e-05	-1.01399e-10	-1.26267
226561397	chr1:226561397:T:C	3.25598e-05	-1.01399e-10	-1.01208
226561750	chr1:226561750:T:C	9.04422e-06	-1.01491	-1.27812
226561895	chr1:226561895:A:C	3.00033e-05	-1.01399e-10	-1.09385
226562259	chr1:226562259:A:G	3.5149e-05	-1.01399e-10	-0.935561
226562297	chr1:226562297:C:T	8.86872e-05	-1.01399e-10	-0.0100419
226562347	chr1:226562347:T:C	6.32575e-05	-0.296379	-0.051565
226562431	chr1:226562431:T:C	7.9593e-05	-1.01399e-10	-0.118232
226562630	chr1:226562630:G:A	2.97548e-05	-1.01399e-10	-1.10217
226563719	chr1:226563719:T:C	5.96516e-06	-1.49272	-1.2165
226563822	chr1:226563822:G:A	2.47742e-05	-1.01399e-10	-1.28535
226563876	chr1:226563876:A:G	2.46914e-05	-1.01399e-10	-1.2887
226564483	chr1:226564483:C:G	4.8925e-05	-1.01399e-10	-0.604869
226564683	chr1:226564683:C:G	5.60043e-05	-1.01399e-10	-0.46973
226564695	chr1:226564695:C:A	2.57063e-05	-1.01399e-10	-1.24842
226564746	chr1:226564746:G:A	1.2666e-05	-0.706337	-1.2499
226565040	chr1:226565040:T:C	2.52318e-05	-1.01399e-10	-1.26705
226565198	chr1:226565198:C:T	2.60616e-05	-1.01399e-10	-1.23469
226565248	chr1:226565248:G:A	6.56926e-06	-1.34929	-1.26346
226565522	chr1:226565522:C:T	2.5111e-05	-1.01399e-10	-1.27185
226565681	chr1:226565681:G:A	4.40488e-05	-1.01399e-10	-0.709861
226566654	chr1:226566654:C:T	2.64509e-05	-1.01399e-10	-1.21987
226567542	chr1:226567542:G:A	4.55343e-05	-0.676692	-3.05203e-10
226567696	chr1:226567696:A:C	1.05902e-05	-0.84978	-1.28545
226567702	chr1:226567702:T:G	1.06981e-05	-0.839651	-1.28544
226567715	chr1:226567715:G:A	2.63368e-05	-1.01399e-10	-1.22419
226567891	chr1:226567891:A:G	0.000360371	1.39198	-3.05203e-10
226568252	chr1:226568252:T:C	9.2311e-06	-1.03187	-1.24071
226568270	chr1:226568270:C:T	9.75241e-06	-0.974567	-1.24308
226568331	chr1:226568331:G:A	3.08417e-05	-1.01399e-10	-1.06629
226568533	chr1:226568533:A:T	2.13878e-05	-1.43234	-3.05203e-10
226568703	chr1:226568703:A:G	1.31087e-05	-0.644055	-1.27783
226569485	chr1:226569485:G:T	1.70713e-05	-0.871113	-0.786647
226569683	chr1:226569683:T:G	3.57311e-05	-1.01399e-10	-0.919135
226569705	chr1:226569705:G:A	7.29439e-05	-1.01399e-10	-0.205467
226569851	chr1:226569851:G:T	3.06369e-05	-1.01399e-10	-1.07295
226570101	chr1:226570101:A:T	4.23159e-05	-1.01399e-10	-0.749995
226570660	chr1:226570660:T:C	5.88517e-06	-1.49968	-1.22304
226570686	chr1:226570686:C:T	1.81165e-05	-0.859421	-0.738912
226571073	chr1:226571073:A:T	4.3938e-05	-1.01399e-10	-0.712379
226571091	chr1:226571091:C:A	2.50744e-05	-1.01399e-10	-1.27331
226571301	chr1:226571301:C:T	3.48555e-05	-1.01399e-10	-0.943948
226571557	chr1:226571557:T:A	1.37965e-05	-0.622167	-1.24858
226571801	chr1:226571801:A:G	5.68686e-05	-0.677312	0.222899
226571841	chr1:226571841:T:C	5.52364e-06	-1.52013	-1.26599
226571916	chr1:226571916:C:T	1.11765e-05	-1.28555	-0.795792
226571920	chr1:226571920:C:T	6.13002e-06	-1.40145	-1.28051
226571938	chr1:226571938:G:A	3.83164e-05	-1.01399e-10	-0.84928
226571970	chr1:226571970:C:G	8.63517e-06	-1.49398	-0.845336
226572160	chr1:226572160:T:C	7.56741e-06	-1.21013	-1.26117
226572325	chr1:226572325:A:G	1.10961e-05	-1.36197	-0.7266
226572575	chr1:226572575:C:T	2.46736e-05	-1.01399e-10	-1.28942
226572737	chr1:226572737:C:G	2.77501e-05	0.00363606	-1.17556
226573091	chr1:226573091:G:A	1.1157e-05	-0.904641	-1.17845
226573363	chr1:226573363:A:G	3.10018e-05	-1.01399e-10	-1.06111
226573922	chr1:226573922:C:T	2.47932e-05	-1.01399e-10	-1.28459
226574219	chr1:226574219:G:A	1.03679e-05	-0.991078	-1.16537
226574257	chr1:226574257:G:C	7.80347e-06	-1.19842	-1.24217
226574483	chr1:226574483:C:G	3.13631e-05	-1.01399e-10	-1.04953
226574538	chr1:226574538:G:A	2.46728e-05	-1.01399e-10	-1.28946
226574667	chr1:226574667:A:G	1.11129e-05	-1.33107	-0.755977
226574947	chr1:226574947:G:T	2.0352e-05	-1.52158	0.0396038
226575127	chr1:226575127:G:C	3.01886e-05	-1.01399e-10	-1.08769
226575302	chr1:226575302:A:T	5.59792e-05	-1.23498	0.764801
226575410	chr1:226575410:C:T	1.41847e-05	-0.653333	-1.18966
226575457	chr1:226575457:G:A	6.79555e-05	-1.01399e-10	-0.276305
226575977	chr1:226575977:A:G	2.35857e-05	-0.353059	-0.981458
226576207	chr1:226576207:A:G	2.47209e-05	-1.01399e-10	-1.28751
226576512	chr1:226576512:T:C	2.73561e-05	-1.01399e-10	-1.18622
226576582	chr1:226576582:G:A	1.15893e-05	-0.852527	-1.19255
226576838	chr1:226576838:T:C	1.02687e-05	-1.00356	-1.16251
226576966	chr1:226576966:C:T	1.91902e-05	-0.261855	-1.2789
226577046	chr1:226577046:C:CAG	3.67994e-05	-1.01399e-10	-0.889677
226577080	chr1:226577080:A:G	2.54824e-05	-1.01399e-10	-1.25717
226577185	chr1:226577185:T:C	8.60111e-06	-1.42192	-0.921349
226577856	chr1:226577856:G:T	2.61253e-05	-1.01399e-10	-1.23225
226577978	chr1:226577978:C:T	2.5187e-05	-1.01399e-10	-1.26883
226578109	chr1:226578109:G:A	7.57145e-06	-1.32906	-1.14171
226578344	chr1:226578344:C:T	7.96681e-06	-1.49103	-0.928849
226578349	chr1:226578349:CA:C	7.79163e-06	-1.24912	-1.19299
226578840	chr1:226578840:C:T	2.45433e-05	-0.965774	-0.328945
226578880	chr1:226578880:C:T	2.98424e-05	-0.87698	-0.222248
226578911	chr1:226578911:A:G	2.89874e-05	-0.863129	-0.265167
226579042	chr1:226579042:A:G	2.49206e-05	-1.01399e-10	-1.27946
226579068	chr1:226579068:A:G	2.49771e-05	-1.01399e-10	-1.2772
226579101	chr1:226579101:T:C	3.08652e-05	-1.01399e-10	-1.06553
226579311	chr1:226579311:C:T	2.65139e-05	-1.01399e-10	-1.21749
226579326	chr1:226579326:G:A	2.40404e-05	-0.515383	-0.800037
226579457	chr1:226579457:T:C	3.34047e-05	-1.01399e-10	-0.986461
226579546	chr1:226579546:G:A	2.02899e-05	-1.03473	-0.450307
226579550	chr1:226579550:A:G	2.16053e-05	-0.911932	-0.510289
226579559	chr1:226579559:C:A	5.15023e-05	0.543542	-1.09707
226579614	chr1:226579614:G:A	5.54742e-05	-1.01399e-10	-0.47924
226580991	chr1:226580991:T:C	2.46906e-05	-1.01399e-10	-1.28873
226581000	chr1:226581000:G:A	2.46949e-05	-1.01399e-10	-1.28856
226581134	chr1:226581134:C:A	1.79107e-05	-1.2116	-0.398162
226581324	chr1:226581324:G:A	6.03632e-06	-1.48097	-1.2164
226581828	chr1:226581828:C:T	1.58875e-05	-1.39658	-0.333049
226582097	chr1:226582097:G:A	1.869e-05	-0.463694	-1.10348
226582368	chr1:226582368:G:C	2.8224e-05	-1.15499	-3.05203e-10
226582417	chr1:226582417:A:AC	3.21186e-05	-1.01399e-10	-1.02572
226582455	chr1:226582455:T:C	3.54384e-05	-1.22072	0.293356
226582459	chr1:226582459:G:A	9.80449e-06	-1.36176	-0.850558
226582463	chr1:226582463:C:T	8.9649e-06	-1.0901	-1.21174
226583585	chr1:226583585:T:C	9.01629e-06	-1.52188	-0.774242
226583588	chr1:226583588:A:G	0.00130322	2.67744	-3.05203e-10
226583781	chr1:226583781:G:A	5.53765e-05	-0.481003	-3.05203e-10
226583893	chr1:226583893:C:T	1.77672e-05	-0.351033	-1.26677
226583973	chr1:226583973:G:A	2.48499e-05	-1.01399e-10	-1.2823
226584011	chr1:226584011:A:G	1.9727e-05	-1.51317	-3.05203e-10
226584051	chr1:226584051:G:A	1.97684e-05	-1.28434	-0.226735
226584376	chr1:226584376:G:A	2.25978e-05	-1.37731	-3.05203e-10
226585011	chr1:226585011:C:T	2.34233e-05	-1.21515	-0.126279
226585132	chr1:226585132:T:G	2.22335e-05	-0.334606	-1.05895
226585188	chr1:226585188:G:A	1.08724e-05	-1.11177	-0.997159
226585569	chr1:226585569:C:T	2.55949e-05	-1.25276	-3.05203e-10
226585997	chr1:226585997:GAA:G	2.35008e-05	-1.2216	-0.116519
226586282	chr1:226586282:A:G	3.02619e-05	-1.01399e-10	-1.08527
226586308	chr1:226586308:T:C	2.63264e-05	-1.17333	-0.0512546
226586929	chr1:226586929:G:A	2.97427e-05	-0.02106	-1.08151
226587175	chr1:226587175:G:A	2.44295e-05	-1.22378	-0.0755855
226587215	chr1:226587215:G:A	2.04766e-05	-0.551739	-0.924135
226587506	chr1:226587506:C:T	5.85536e-05	-0.425215	-3.05203e-10
226587718	chr1:226587718:T:C	0.000166708	-1.01399e-10	0.621086
226587871	chr1:226587871:C:T	2.8544e-05	-1.01399e-10	-1.14371
226588223	chr1:226588223:G:T	8.67338e-06	-1.08605	-1.24885
226588264	chr1:226588264:C:T	2.55997e-05	-1.01399e-10	-1.25258
226588280	chr1:226588280:T:C	5.3658e-05	-1.1348	0.622277
226588291	chr1:226588291:C:T	3.459e-05	-1.01399e-10	-0.951592
226588523	chr1:226588523:G:A	1.23011e-05	-0.831173	-1.15429
226589569	chr1:226589569:C:G	8.81717e-05	-1.35322	1.33735
226589611	chr1:226589611:A:G	9.17631e-06	-1.42627	-0.852266
226589673	chr1:226589673:T:C	4.60962e-05	-1.20578	0.541353
226590087	chr1:226590087:TC:T	3.40434e-05	0.152518	-1.12004
226590288	chr1:226590288:G:T	6.16177e-05	-0.374208	-3.05203e-10
226590457	chr1:226590457:C:T	4.06185e-05	0.262206	-1.05314
226590830	chr1:226590830:C:T	4.1898e-05	0.28659	-1.04651
226590885	chr1:226590885:G:T	9.3855e-06	-1.11123	-1.14476
226591220	chr1:226591220:C:T	3.35203e-05	-1.01399e-10	-0.983008
226591748	chr1:226591748:C:T	1.17285e-05	-0.921022	-1.11211
226591846	chr1:226591846:G:C	3.51012e-05	0.281683	-1.21861
226592195	chr1:226592195:G:A	8.58606e-05	0.818925	-0.861357
226592607	chr1:226592607:A:G	1.52473e-05	-1.40866	-0.362097
226592645	chr1:226592645:T:C	5.68934e-05	0.692476	-1.14646
226593061	chr1:226593061:C:T	4.8072e-05	-1.13456	0.512107
226594902	chr1:226594902:C:T	3.61467e-05	-1.01399e-10	-0.907572
226595638	chr1:226595638:T:C	5.28012e-05	-0.768006	0.239382
226596487	chr1:226596487:T:C	4.18912e-05	0.527706	-1.28779
226596562	chr1:226596562:G:A	3.27708e-05	-1.01399e-10	-1.00562
226596998	chr1:226596998:G:A	9.80618e-05	-1.01399e-10	0.0904397
226597401	chr1:226597401:A:G	2.58459e-05	-1.01399e-10	-1.24301
226597689	chr1:226597689:C:G	0.00024805	0.358141	0.660331
226597829	chr1:226597829:A:G	7.29139e-05	0.254766	-0.460645
226598311	chr1:226598311:A:G	6.84616e-06	-1.33174	-1.23973
226598788	chr1:226598788:T:A	2.00708e-05	-1.49589	-3.05203e-10
226598882	chr1:226598882:G:A	8.10538e-06	-1.25301	-1.14962
226599037	chr1:226599037:C:T	9.44933e-06	-0.967929	-1.28129
226599054	chr1:226599054:A:G	4.05828e-05	-1.01399e-10	-0.791812
226599395	chr1:226599395:T:C	8.35866e-05	-0.00455895	-0.064715
226599757	chr1:226599757:A:G	2.56876e-05	-1.01399e-10	-1.24915
226599832	chr1:226599832:A:G	6.35691e-05	-1.01399e-10	-0.34303
226600238	chr1:226600238:G:A	6.78316e-05	-0.27813	-3.05203e-10
226600795	chr1:226600795:A:C	2.97745e-05	-1.01399e-10	-1.10151
226601251	chr1:226601251:C:T	1.97086e-05	-1.5141	-3.05203e-10
226601305	chr1:226601305:C:T	0.000103147	1.42527	-1.28428
226601316	chr1:226601316:G:A	0.000136739	0.422915	-3.05203e-10
226601477	chr1:226601477:C:T	2.64563e-05	-1.01399e-10	-1.21966
226601698	chr1:226601698:C:T	2.54234e-05	-1.01399e-10	-1.25949
226601830	chr1:226601830:T:C	0.000153639	0.539451	-3.05203e-10
226601863	chr1:226601863:A:G	9.3736e-06	-0.981569	-1.27569
226601874	chr1:226601874:C:T	4.94028e-05	-1.01399e-10	-0.595152
226601877	chr1:226601877:A:G	2.72567e-05	-1.01399e-10	-1.18986
226602300	chr1:226602300:C:T	9.5866e-06	-0.957976	-1.27682
226602402	chr1:226602402:G:A	9.85148e-06	-1.38477	-0.822763
226602496	chr1:226602496:G:A	8.05553e-06	-1.36025	-1.04854
226602702	chr1:226602702:G:A	8.18409e-05	1.18162	-1.272
226602888	chr1:226602888:G:A	0.00017119	0.647614	-3.05203e-10
226602920	chr1:226602920:T:C	1.09826e-05	-1.24977	-0.849075
226603250	chr1:226603250:A:G	4.97262e-05	-0.383529	-0.205098
226603537	chr1:226603537:C:T	8.46166e-05	1.23141	-1.28843
226603701	chr1:226603701:G:A	2.85479e-05	-1.01399e-10	-1.14358
226603868	chr1:226603868:G:C	4.78742e-05	-1.01591	0.389332
226604313	chr1:226604313:T:A	2.7727e-05	-1.01399e-10	-1.17275
226604625	chr1:226604625:C:T	4.33326e-05	-0.726253	-3.05203e-10
226605121	chr1:226605121:A:G	2.77819e-05	-1.01399e-10	-1.17077
226605132	chr1:226605132:C:A	4.54003e-05	-1.01399e-10	-0.67964
226605727	chr1:226605727:C:T	1.57486e-05	-0.662694	-1.07571
226605753	chr1:226605753:C:T	1.95612e-05	-1.52161	-3.05203e-10
226605891	chr1:226605891:G:T	3.02528e-05	-1.01399e-10	-1.08557
226606133	chr1:226606133:G:A	0.00115044	2.55275	-3.05203e-10
226606149	chr1:226606149:T:G	2.54257e-05	-1.01399e-10	-1.2594
226606198	chr1:226606198:T:TGAG	0.000142028	1.74662	-1.28575
226606590	chr1:226606590:C:T	2.61023e-05	-1.01399e-10	-1.23313
226606591	chr1:226606591:T:C	2.60955e-05	-1.01399e-10	-1.23339
226608021	chr1:226608021:C:T	3.28689e-05	-1.00263	-3.05203e-10
226608112	chr1:226608112:C:G	2.62345e-05	-1.01399e-10	-1.22808
226608274	chr1:226608274:T:C	3.74372e-05	-0.588563	-0.283929
226608399	chr1:226608399:T:C	3.13251e-05	-1.01399e-10	-1.05074
226608836	chr1:226608836:T:C	6.3121e-05	-0.419921	0.0698157
226609267	chr1:226609267:T:TCTGA	1.71727e-05	-0.913832	-0.738005
226609507	chr1:226609507:AC:A	3.61103e-05	-1.01399e-10	-0.90858
226609633	chr1:226609633:T:C	1.94325e-05	-0.960613	-0.567599
226609725	chr1:226609725:T:C	1.74712e-05	-0.999687	-0.634915
226609953	chr1:226609953:C:T	1.29749e-05	-0.788853	-1.14329
226609971	chr1:226609971:T:C	1.65166e-05	-1.00326	-0.687537
226610356	chr1:226610356:A:G	5.98856e-06	-1.43057	-1.27473
226610523	chr1:226610523:T:G	3.06668e-05	-1.01399e-10	-1.07198
226610627	chr1:226610627:T:C	2.15019e-05	-1.03903	-0.387989
226610631	chr1:226610631:C:G	1.01008e-05	-1.08856	-1.09399
226610711	chr1:226610711:C:CAG	7.27735e-05	1.05557	-1.26338
226610765	chr1:226610765:T:A	2.5693e-05	-1.00096	-0.247983
226610926	chr1:226610926:G:T	5.91909e-05	-1.01399e-10	-0.41439
226611484	chr1:226611484:C:T	3.10384e-05	-1.01399e-10	-1.05993
226611578	chr1:226611578:T:A	2.47054e-05	-1.01399e-10	-1.28814
226611974	chr1:226611974:A:G	5.02063e-05	0.698785	-1.2778
226612187	chr1:226612187:C:T	2.5974e-05	-1.01399e-10	-1.23806
226612409	chr1:226612409:C:T	3.15743e-05	-1.01399e-10	-1.04282
226612991	chr1:226612991:G:A	8.96006e-06	-1.24273	-1.05965
226613224	chr1:226613224:C:T	7.219e-06	-1.22904	-1.2894
226613453	chr1:226613453:T:G	2.48241e-05	-1.01399e-10	-1.28334
226614280	chr1:226614280:A:G	2.51227e-05	-1.01399e-10	-1.27139
226615010	chr1:226615010:A:G	1.37192e-05	-1.04586	-0.830501
226615147	chr1:226615147:C:T	2.47248e-05	-1.01399e-10	-1.28735
226615495	chr1:226615495:C:T	8.2048e-06	-1.29699	-1.09345
226615644	chr1:226615644:A:C	2.49892e-05	-1.01399e-10	-1.27671
226616277	chr1:226616277:G:A	2.85412e-05	-1.01399e-10	-1.14381
226616392	chr1:226616392:A:G	2.94227e-05	-1.01399e-10	-1.11339
226616412	chr1:226616412:G:A	6.28501e-06	-1.38988	-1.26711
226616902	chr1:226616902:A:G	6.98657e-06	-1.29164	-1.25953
226617737	chr1:226617737:G:A	2.85077e-05	-1.01399e-10	-1.14498
226618624	chr1:226618624:C:T	2.47116e-05	-1.01399e-10	-1.28789
226618739	chr1:226618739:G:A	3.39913e-05	-1.01399e-10	-0.969054
226619120	chr1:226619120:G:A	4.1598e-05	-1.01399e-10	-0.767105
226619166	chr1:226619166:C:T	7.24796e-06	-1.49135	-1.02309
226619179	chr1:226619179:T:C	2.47502e-05	-1.01399e-10	-1.28632
226619416	chr1:226619416:G:T	7.43218e-06	-1.51323	-0.976107
226619811	chr1:226619811:C:T	1.33377e-05	-0.665792	-1.23877
226620101	chr1:226620101:C:T	4.70836e-05	-1.01399e-10	-0.643232
226620592	chr1:226620592:C:T	4.51848e-05	-1.01399e-10	-0.684396
226620593	chr1:226620593:G:A	6.79852e-06	-1.30565	-1.2728
226621435	chr1:226621435:CA:C	4.94665e-05	-1.01399e-10	-0.593862
226621761	chr1:226621761:A:G	2.49563e-05	-1.01399e-10	-1.27803
226621828	chr1:226621828:C:G	3.01892e-05	-1.01399e-10	-1.08767
226622445	chr1:226622445:G:A	1.63122e-05	-0.498134	-1.20511
226623032	chr1:226623032:C:T	0.000260942	-1.01399e-10	1.06914
226623068	chr1:226623068:G:A	2.77322e-05	-1.01399e-10	-1.17256
226623142	chr1:226623142:TGA:T	2.56454e-05	-1.01399e-10	-1.25079
226623314	chr1:226623314:G:T	3.21291e-05	-1.01399e-10	-1.0254
226623509	chr1:226623509:C:T	2.58452e-05	-1.01399e-10	-1.24303
226623727	chr1:226623727:T:G	7.20372e-06	-1.27211	-1.24845
226624045	chr1:226624045:C:T	5.5079e-05	-1.01399e-10	-0.486389
226624199	chr1:226624199:G:A	5.83777e-06	-1.51175	-1.21906
226624456	chr1:226624456:G:T	4.56528e-05	-1.01399e-10	-0.674094
226624914	chr1:226624914:T:C	3.33798e-05	-1.01399e-10	-0.987208
226625007	chr1:226625007:C:T	3.88938e-05	0.445504	-1.27983
226625360	chr1:226625360:T:C	2.29304e-05	-0.158467	-1.20423
226626165	chr1:226626165:C:T	2.97578e-05	-1.01399e-10	-1.10207
226626407	chr1:226626407:C:T	9.31407e-06	-1.48114	-0.782494
226626440	chr1:226626440:T:C	8.21353e-06	-1.23482	-1.15456
226627060	chr1:226627060:G:A	1.03837e-05	-0.94851	-1.20641
226627123	chr1:226627123:T:C	4.83507e-05	-1.01399e-10	-0.616676
226627246	chr1:226627246:T:C	1.34415e-05	-0.824288	-1.07252
226627361	chr1:226627361:T:C	2.82895e-05	-1.01399e-10	-1.15267
226628203	chr1:226628203:TC:T	7.25918e-05	-1.01399e-10	-0.210306
226628500	chr1:226628500:C:T	1.33531e-05	-0.936373	-0.96704
226628521	chr1:226628521:C:T	5.08974e-05	-1.01399e-10	-0.565345
226628684	chr1:226628684:A:G	1.25468e-05	-0.994852	-0.97084
226629183	chr1:226629183:A:G	7.39226e-05	-1.01399e-10	-0.192138
226629383	chr1:226629383:T:C	2.15753e-05	-1.42361	-3.05203e-10
226629393	chr1:226629393:T:A	2.46908e-05	-1.01399e-10	-1.28873
226629478	chr1:226629478:G:A	0.000227879	-1.01399e-10	0.933659
226629545	chr1:226629545:G:A	2.67712e-05	-1.01399e-10	-1.20783
226629576	chr1:226629576:A:T	2.51345e-05	-1.01399e-10	-1.27092
226629640	chr1:226629640:G:C	2.52891e-05	-1.01399e-10	-1.26479
226629766	chr1:226629766:T:C	5.5354e-06	-1.51268	-1.27131
226629855	chr1:226629855:T:C	8.38102e-06	-1.45047	-0.918722
226629869	chr1:226629869:A:G	3.91861e-05	-1.01399e-10	-0.826835
226629998	chr1:226629998:A:G	4.24545e-05	-0.911114	0.16439
226630314	chr1:226630314:A:G	1.00718e-05	-1.49467	-0.690753
226630713	chr1:226630713:A:G	1.16163e-05	-1.51051	-0.532241
226630765	chr1:226630765:A:G	7.81207e-05	-1.01399e-10	-0.136902
226630985	chr1:226630985:G:C	2.63466e-05	-1.01399e-10	-1.22382
226631372	chr1:226631372:G:A	7.18893e-06	-1.46534	-1.05728
226631438	chr1:226631438:C:T	0.000987173	2.39969	-3.05203e-10
226631445	chr1:226631445:C:T	4.31978e-05	-1.01399e-10	-0.729368
226631932	chr1:226631932:C:T	2.47587e-05	-1.01399e-10	-1.28598
226632064	chr1:226632064:G:A	2.84303e-05	-1.01399e-10	-1.1477
226632132	chr1:226632132:A:G	3.7276e-05	0.191887	-1.0687
226632210	chr1:226632210:C:T	2.75211e-05	-1.01399e-10	-1.1802
226632799	chr1:226632799:G:A	5.62335e-06	-1.49086	-1.27737
226632904	chr1:226632904:T:C	3.57532e-05	-0.918517	-3.05203e-10
226632943	chr1:226632943:AC:A	6.12128e-05	-1.01399e-10	-0.380801
226633021	chr1:226633021:C:T	4.16329e-05	-0.766267	-3.05203e-10
226633213	chr1:226633213:G:A	3.30065e-05	-1.01399e-10	-0.998452
226633236	chr1:226633236:C:T	1.48725e-05	-0.837416	-0.958228
226633261	chr1:226633261:C:T	3.11985e-05	-1.01399e-10	-1.05479
226633278	chr1:226633278:C:G	2.80086e-05	-1.01399e-10	-1.16265
226633438	chr1:226633438:T:A	7.16068e-06	-1.2627	-1.26386
226633605	chr1:226633605:A:G	2.28356e-05	-0.205662	-1.16117
226633654	chr1:226633654:C:T	2.47216e-05	-1.01399e-10	-1.28748
226634029	chr1:226634029:T:C	2.47172e-05	-1.01399e-10	-1.28766
226634156	chr1:226634156:C:T	3.11646e-05	-1.01399e-10	-1.05588
226634219	chr1:226634219:G:A	7.5929e-06	-1.48254	-0.985407
226634358	chr1:226634358:G:C	2.75698e-05	-1.01399e-10	-1.17844
226634529	chr1:226634529:T:C	2.47266e-05	-1.01399e-10	-1.28728
226634553	chr1:226634553:T:C	2.63999e-05	-1.01399e-10	-1.2218
226634872	chr1:226634872:G:C	4.36285e-05	-1.01399e-10	-0.719447
226635077	chr1:226635077:C:T	3.2542e-05	-1.01399e-10	-1.01263
226635276	chr1:226635276:A:G	7.84179e-06	-1.49192	-0.943766
226635346	chr1:226635346:G:A	2.468e-05	-1.01399e-10	-1.28917
226636055	chr1:226636055:A:G	1.0452e-05	-0.978252	-1.17011
226636157	chr1:226636157:T:G	4.6455e-05	-1.01399e-10	-0.656674
226636383	chr1:226636383:C:T	5.34137e-05	-1.01399e-10	-0.517091
226636516	chr1:226636516:C:T	2.40981e-05	-0.135477	-1.17755
226636778	chr1:226636778:G:T	4.18511e-05	-1.01399e-10	-0.76104
226636787	chr1:226636787:TGTGTGTGA:T	2.5616e-05	-1.01399e-10	-1.25194
226636789	chr1:226636789:TGTGTGA:T	3.48404e-05	-1.01399e-10	-0.94438
226636905	chr1:226636905:C:T	8.92913e-06	-1.20378	-1.10206
226636943	chr1:226636943:TG:T	1.98192e-05	-1.50851	-3.05203e-10
226637057	chr1:226637057:GGATT:G	2.02483e-05	-1.48709	-3.05203e-10
226637360	chr1:226637360:G:A	4.51838e-05	-1.01399e-10	-0.684418
226637640	chr1:226637640:G:A	6.45666e-06	-1.44737	-1.18268
226637786	chr1:226637786:G:A	5.32154e-05	-1.01399e-10	-0.52081
226637787	chr1:226637787:C:T	2.49264e-05	-1.01399e-10	-1.27923
226638183	chr1:226638183:G:C	2.47208e-05	-1.01399e-10	-1.28751
226638407	chr1:226638407:A:G	2.15254e-05	-1.42593	-3.05203e-10
226638424	chr1:226638424:G:A	5.86514e-05	-1.01399e-10	-0.423546
226638783	chr1:226638783:C:A	2.57493e-05	-0.255567	-0.991184
226639249	chr1:226639249:A:G	2.54891e-05	-1.01399e-10	-1.25691
226639791	chr1:226639791:G:T	2.91673e-05	-1.01399e-10	-1.12211
226639798	chr1:226639798:C:T	3.92916e-05	-1.01399e-10	-0.824148
226639819	chr1:226639819:G:A	2.60047e-05	-1.01399e-10	-1.23688
226639918	chr1:226639918:G:A	7.50793e-06	-1.47624	-1.00295
226640337	chr1:226640337:A:G	9.21532e-06	-1.27972	-0.994575
226640814	chr1:226640814:C:T	3.02331e-05	-1.01399e-10	-1.08622
226641196	chr1:226641196:T:C	3.24709e-05	-1.01481	-3.05203e-10
226641339	chr1:226641339:CCACAAA:C	8.55012e-06	-1.43855	-0.910667
226641361	chr1:226641361:T:A	2.57602e-05	-1.01399e-10	-1.24633
226641583	chr1:226641583:T:C	2.69331e-05	-1.01399e-10	-1.2018
226642144	chr1:226642144:G:A	2.05711e-05	-1.47127	-3.05203e-10
226642289	chr1:226642289:T:C	1.79788e-05	-0.329896	-1.27607
226642380	chr1:226642380:G:A	2.65465e-05	-1.01399e-10	-1.21626
226643247	chr1:226643247:G:A	1.25497e-05	-1.36705	-0.598413
226643430	chr1:226643430:A:C	1.96586e-05	-1.51664	-3.05203e-10
226643483	chr1:226643483:C:T	2.47898e-05	-1.01399e-10	-1.28472
226643484	chr1:226643484:G:A	3.22457e-05	-1.02177	-3.05203e-10
226643816	chr1:226643816:CAT:C	1.98881e-05	-0.27731	-1.22773
226644364	chr1:226644364:C:T	2.06354e-05	-1.46815	-3.05203e-10
226644411	chr1:226644411:A:G	2.60668e-05	-1.01399e-10	-1.2345
226644510	chr1:226644510:G:A	2.99822e-05	-0.293233	-0.801323
226644516	chr1:226644516:A:G	3.4022e-05	-0.968149	-3.05203e-10
226644622	chr1:226644622:G:A	6.58741e-06	-1.49902	-1.11098
226644632	chr1:226644632:C:T	4.90252e-05	-1.01399e-10	-0.602822
226645280	chr1:226645280:C:T	2.4697e-05	-1.01399e-10	-1.28848
226645355	chr1:226645355:CTT:C	2.47413e-05	-1.01399e-10	-1.28668
226645386	chr1:226645386:G:A	4.49013e-05	-1.01399e-10	-0.69069
226645525	chr1:226645525:A:G	4.76146e-05	-0.632018	-3.05203e-10
226645603	chr1:226645603:A:G	1.50932e-05	-0.618107	-1.16281
226645748	chr1:226645748:G:A	3.11079e-05	-1.01399e-10	-1.0577
226645907	chr1:226645907:G:A	6.50211e-06	-1.49465	-1.12838
226646850	chr1:226646850:T:C	2.75671e-05	-1.01399e-10	-1.17853
226647513	chr1:226647513:A:G	1.39596e-05	-0.580597	-1.2784
226647599	chr1:226647599:G:A	2.5605e-05	-1.01399e-10	-1.25237
226647777	chr1:226647777:G:T	4.13762e-05	-1.01399e-10	-0.772452
226647857	chr1:226647857:C:T	2.69349e-05	-1.01399e-10	-1.20173
226648016	chr1:226648016:A:C	5.94763e-05	-1.01399e-10	-0.40958
226648077	chr1:226648077:C:T	4.3293e-05	-1.01399e-10	-0.727168
226648128	chr1:226648128:GC:G	2.40665e-05	-1.31434	-3.05203e-10
226648264	chr1:226648264:A:G	2.68337e-05	-1.01399e-10	-1.2055
226648335	chr1:226648335:C:T	8.64253e-06	-1.52192	-0.816539
226648432	chr1:226648432:G:A	5.6812e-05	-1.01399e-10	-0.455411
226648462	chr1:226648462:T:TG	2.01947e-05	-1.48974	-3.05203e-10
226648545	chr1:226648545:T:C	2.4677e-05	-1.01399e-10	-1.28929
226649162	chr1:226649162:T:C	2.54507e-05	-1.01399e-10	-1.25841
226649222	chr1:226649222:G:A	5.59521e-05	-1.01399e-10	-0.470662
226649293	chr1:226649293:GTGTGTGCATGTGTGTGTGCATATGTGTGCATGAGTGTGTGCGTATGTGTGCATATGTGATATATGTGCA:GTGTGTGCATGAGTGTGTGCGTATGTGTGCATATGTGATATATGTGCA	2.58314e-05	-1.01399e-10	-1.24357
226649310	chr1:226649310:T:C	4.36015e-05	-0.720067	-3.05203e-10
226649315	chr1:226649315:A:G	7.36723e-06	-1.52021	-0.977904
226649334	chr1:226649334:C:T	2.49641e-05	-1.01399e-10	-1.27772
226649374	chr1:226649374:G:A	2.48596e-05	-1.01399e-10	-1.28192
226649409	chr1:226649409:T:C	3.11724e-05	-1.01399e-10	-1.05563
226649539	chr1:226649539:T:C	2.52336e-05	-1.01399e-10	-1.26698
226649646	chr1:226649646:C:T	6.0558e-06	-1.51388	-1.18026
226649700	chr1:226649700:CT:C	1.33778e-05	-0.622695	-1.27887
226649811	chr1:226649811:C:A	4.348e-05	-1.01399e-10	-0.722856
226650013	chr1:226650013:G:A	4.18314e-05	-1.01399e-10	-0.76151
226650156	chr1:226650156:C:T	6.72669e-06	-1.49898	-1.09009
226650208	chr1:226650208:T:C	5.20607e-05	-1.01399e-10	-0.542748
226650416	chr1:226650416:G:A	3.0137e-05	-1.01399e-10	-1.0894
226650900	chr1:226650900:G:A	0.000755005	2.13157	-3.05203e-10
226651040	chr1:226651040:G:C	2.47459e-05	-1.01399e-10	-1.2865
226651236	chr1:226651236:G:A	4.96087e-05	-1.01399e-10	-0.590992
226651254	chr1:226651254:T:C	1.41823e-05	-0.771287	-1.07188
226651368	chr1:226651368:C:G	2.86102e-05	-1.01399e-10	-1.1414
226651383	chr1:226651383:G:C	2.57851e-05	-1.01399e-10	-1.24536
226651858	chr1:226651858:A:C	8.37401e-05	-1.01399e-10	-0.0674404
226651933	chr1:226651933:C:T	3.33637e-05	-1.01399e-10	-0.987688
226651960	chr1:226651960:G:A	2.98491e-05	-1.01399e-10	-1.099
226652146	chr1:226652146:T:G	3.15744e-05	-1.01399e-10	-1.04281
226652668	chr1:226652668:G:A	4.38246e-05	-0.714964	-3.05203e-10
226653533	chr1:226653533:C:T	0.000673971	2.01803	-3.05203e-10
226653646	chr1:226653646:A:G	7.40035e-06	-1.51724	-0.976387
226654005	chr1:226654005:C:T	3.56921e-05	-1.01399e-10	-0.920228
226654006	chr1:226654006:G:A	3.14856e-05	-1.01399e-10	-1.04563
226654598	chr1:226654598:C:T	6.69545e-06	-1.52132	-1.07241
226654717	chr1:226654717:C:T	6.33554e-05	-1.01399e-10	-0.346397
226655059	chr1:226655059:G:C	4.56034e-05	-0.675176	-3.05203e-10
226655107	chr1:226655107:G:A	2.47567e-05	-1.01399e-10	-1.28606
226655551	chr1:226655551:G:A	6.68136e-06	-1.52242	-1.07341
226655870	chr1:226655870:T:G	6.85401e-05	-1.01399e-10	-0.267739
226656308	chr1:226656308:G:A	6.68535e-06	-1.52249	-1.07275
226656367	chr1:226656367:G:A	3.21432e-05	-1.02496	-3.05203e-10
226656453	chr1:226656453:C:T	6.05026e-06	-1.51917	-1.17589
226656588	chr1:226656588:T:A	2.47058e-05	-1.01399e-10	-1.28812
226656690	chr1:226656690:T:C	5.60319e-05	-0.469236	-3.05203e-10
226656790	chr1:226656790:C:T	8.06472e-06	-1.256	-1.15165
226656929	chr1:226656929:G:A	2.5172e-05	-1.01399e-10	-1.26943
226656977	chr1:226656977:C:T	6.90942e-06	-1.51189	-1.05038
226657126	chr1:226657126:C:A	2.52299e-05	-1.01399e-10	-1.26713
226657288	chr1:226657288:A:G	2.60756e-05	-1.01399e-10	-1.23416
226657329	chr1:226657329:T:C	2.47553e-05	-1.01399e-10	-1.28612
226657368	chr1:226657368:T:C	1.11355e-05	-0.816886	-1.26813
226657442	chr1:226657442:T:C	3.68154e-05	-1.01399e-10	-0.889243
226657748	chr1:226657748:G:C	2.75263e-05	-1.01399e-10	-1.18002
226657805	chr1:226657805:A:G	7.16919e-06	-1.35169	-1.17368
226658323	chr1:226658323:A:G	4.93485e-05	-1.01399e-10	-0.59625
226658526	chr1:226658526:A:C	2.48578e-05	-1.01399e-10	-1.28199
226658627	chr1:226658627:T:C	3.35302e-05	-0.982712	-3.05203e-10
226658779	chr1:226658779:A:G	2.65472e-05	-1.01399e-10	-1.21623
226658794	chr1:226658794:G:A	3.86838e-05	-1.01399e-10	-0.839737
226659012	chr1:226659012:T:C	4.13397e-05	-0.559588	-0.213747
226659418	chr1:226659418:C:T	2.49649e-05	-1.01399e-10	-1.27769
226659838	chr1:226659838:C:A	2.64608e-05	-1.01399e-10	-1.21949
226659986	chr1:226659986:T:C	3.33452e-05	-1.01399e-10	-0.988244
226660041	chr1:226660041:G:A	1.0244e-05	-0.882721	-1.28574
226660359	chr1:226660359:A:G	1.64438e-05	-0.41353	-1.28168
226660684	chr1:226660684:G:A	6.48932e-05	-1.01399e-10	-0.322414
226661220	chr1:226661220:G:T	0.000314752	-1.01399e-10	1.25663
226661855	chr1:226661855:G:T	2.60446e-05	-1.01399e-10	-1.23535
226661902	chr1:226661902:A:G	1.2204e-05	-0.706483	-1.28691
226662290	chr1:226662290:C:G	8.28284e-06	-1.098	-1.28298
226662400	chr1:226662400:C:A	4.13695e-05	-1.01399e-10	-0.772613
226662819	chr1:226662819:A:G	1.60928e-05	-0.434177	-1.28261
226662997	chr1:226662997:G:A	2.36877e-05	-1.3302	-3.05203e-10
226663250	chr1:226663250:G:A	4.29521e-05	-1.01399e-10	-0.735073
226663776	chr1:226663776:C:T	2.63527e-05	-1.22359	-3.05203e-10
226664262	chr1:226664262:G:A	6.64062e-06	-1.3583	-1.24365
226664438	chr1:226664438:TGTGCCGGGCAGTA:T	1.99106e-05	-1.50391	-3.05203e-10
226664454	chr1:226664454:C:T	6.68084e-06	-1.51958	-1.07634
226664807	chr1:226664807:A:G	2.85789e-05	-1.01399e-10	-1.14249
226664852	chr1:226664852:A:G	1.99823e-05	-1.50031	-3.05203e-10
226665034	chr1:226665034:C:G	6.21655e-06	-1.52236	-1.14558
226665853	chr1:226665853:G:A	3.71518e-05	-1.01399e-10	-0.880146
226667862	chr1:226667862:G:A	8.98208e-05	-1.01399e-10	0.00265833
226668188	chr1:226668188:G:C	3.4627e-05	-0.172735	-0.777788
226669271	chr1:226669271:C:G	0.000460295	1.63671	-3.05203e-10
226670583	chr1:226670583:T:C	1.59276e-05	-1.20868	-0.518425
226670869	chr1:226670869:G:A	2.08872e-05	-1.45602	-3.05203e-10
226671395	chr1:226671395:A:C	4.05984e-05	-1.01399e-10	-0.791428
226671975	chr1:226671975:G:T	1.15885e-05	-0.764858	-1.28029
226672601	chr1:226672601:A:G	6.02876e-05	-0.396032	-3.05203e-10
226673083	chr1:226673083:A:G	4.20224e-05	-1.01399e-10	-0.756956
226673243	chr1:226673243:G:A	1.03711e-05	-0.867821	-1.28831
226674312	chr1:226674312:G:A	4.66821e-05	0.0196191	-0.671415
226675263	chr1:226675263:G:A	1.95481e-05	-1.52228	-3.05203e-10
226675606	chr1:226675606:C:T	3.05982e-05	-1.07422	-3.05203e-10
226675979	chr1:226675979:A:G	4.06159e-05	-1.01399e-10	-0.790998
226676056	chr1:226676056:C:T	4.45817e-05	-1.01399e-10	-0.697833
226676173	chr1:226676173:A:G	4.25037e-05	-1.01399e-10	-0.745568
226677257	chr1:226677257:G:A	9.59994e-06	-1.30825	-0.925151
226677553	chr1:226677553:A:C	9.40113e-06	-1.283	-0.971324
226677614	chr1:226677614:T:C	8.52802e-06	-1.24127	-1.11053
226677813	chr1:226677813:C:T	2.81241e-05	-0.100782	-1.05775
226678236	chr1:226678236:C:T	2.10433e-05	-1.44857	-3.05203e-10
226678330	chr1:226678330:G:A	4.7014e-05	-0.644713	-3.05203e-10
226678339	chr1:226678339:G:A	8.6364e-06	-1.21586	-1.12331
226678435	chr1:226678435:G:T	8.19857e-06	-1.22092	-1.17028
226678935	chr1:226678935:A:G	8.80874e-06	-1.21009	-1.10933
226679127	chr1:226679127:C:G	5.27738e-05	-0.529143	-3.05203e-10
226679758	chr1:226679758:T:C	8.85408e-06	-1.21949	-1.09479
226680287	chr1:226680287:A:G	2.38003e-05	-0.38498	-0.940479
226680288	chr1:226680288:T:C	5.78984e-06	-1.49344	-1.24562
226681110	chr1:226681110:C:T	6.69183e-06	-1.51704	-1.07723
226681217	chr1:226681217:T:C	2.87088e-05	-1.43012	0.292162
226681516	chr1:226681516:A:G	6.24246e-06	-1.47929	-1.1845
226681542	chr1:226681542:A:G	0.000257014	-1.01399e-10	1.05397
226681666	chr1:226681666:G:A	2.20717e-05	-1.40086	-3.05203e-10
226682887	chr1:226682887:T:C	2.17092e-05	-1.41742	-3.05203e-10
226682984	chr1:226682984:C:T	3.76181e-05	-1.01399e-10	-0.867672
226683068	chr1:226683068:A:C	0.000468153	1.65364	-3.05203e-10
226683119	chr1:226683119:T:C	4.199e-05	-1.01399e-10	-0.757727
226684036	chr1:226684036:T:G	2.57218e-05	-1.01399e-10	-1.24782
226684108	chr1:226684108:G:A	2.23325e-05	-1.38911	-3.05203e-10
226684306	chr1:226684306:T:C	7.0226e-05	-1.01399e-10	-0.243438
226684442	chr1:226684442:C:T	2.20713e-05	-1.40088	-3.05203e-10
226684783	chr1:226684783:A:G	1.61629e-05	-1.40263	-0.309812
226684814	chr1:226684814:C:G	1.15466e-05	-0.76409	-1.28468
226685008	chr1:226685008:C:A	5.933e-06	-1.43585	-1.27878
226685375	chr1:226685375:C:T	2.17719e-05	-1.41454	-3.05203e-10
226685569	chr1:226685569:T:C	2.16378e-05	-1.42071	-3.05203e-10
226685792	chr1:226685792:C:A	1.97944e-05	-1.50976	-3.05203e-10
226685847	chr1:226685847:G:A	3.63008e-05	-1.01399e-10	-0.903319
226686870	chr1:226686870:G:C	2.13269e-05	-1.43519	-3.05203e-10
226687851	chr1:226687851:T:C	1.43243e-05	-1.24887	-0.584332
226687867	chr1:226687867:T:C	2.54776e-05	-1.01399e-10	-1.25736
226688662	chr1:226688662:C:T	2.25576e-05	-1.37908	-3.05203e-10
226688781	chr1:226688781:C:T	2.05527e-05	-1.47217	-3.05203e-10
226688871	chr1:226688871:A:T	2.00579e-05	-1.49653	-3.05203e-10
226688999	chr1:226688999:CT:C	2.86721e-05	-1.13923	-3.05203e-10
226689204	chr1:226689204:GC:G	0.00044493	1.60276	-3.05203e-10
226689415	chr1:226689415:C:T	2.11736e-05	-1.4424	-3.05203e-10
226689476	chr1:226689476:A:G	1.67557e-05	-1.30488	-0.371536
226689536	chr1:226689536:T:C	9.02673e-06	-1.33362	-0.96135
226689749	chr1:226689749:C:T	2.08329e-05	-1.45862	-3.05203e-10
226690525	chr1:226690525:ACTC:A	4.07291e-05	-1.01399e-10	-0.788215
226690531	chr1:226690531:CCTA:C	1.54673e-05	-1.22727	-0.529166
226690952	chr1:226690952:A:G	3.76224e-05	-1.01399e-10	-0.867558
226691355	chr1:226691355:C:T	1.21694e-05	-0.750398	-1.24583
226691579	chr1:226691579:G:A	2.18691e-05	-1.41008	-3.05203e-10
226691785	chr1:226691785:T:C	2.12248e-05	-1.43999	-3.05203e-10
226691906	chr1:226691906:A:T	5.136e-05	-1.01399e-10	-0.556299
226692119	chr1:226692119:T:C	3.00484e-05	-1.09235	-3.05203e-10
226692380	chr1:226692380:G:A	1.36372e-05	-0.599569	-1.28279
226692754	chr1:226692754:T:G	4.01281e-05	-1.01399e-10	-0.803081
226693229	chr1:226693229:A:G	1.10015e-05	-0.810624	-1.28651
226693960	chr1:226693960:T:C	2.56587e-05	-1.01399e-10	-1.25028
226694124	chr1:226694124:A:G	1.95927e-05	-1.52	-3.05203e-10
226694756	chr1:226694756:A:C	9.49615e-06	-1.34076	-0.903514
226694851	chr1:226694851:A:G	1.12011e-05	-0.81962	-1.25953
226694959	chr1:226694959:G:A	6.3834e-06	-1.5181	-1.12335
226695104	chr1:226695104:C:G	4.00419e-05	-1.01399e-10	-0.805231
226695585	chr1:226695585:G:A	6.6352e-06	-1.351	-1.25177
226695624	chr1:226695624:T:G	6.678e-06	-1.33428	-1.26206
226695995	chr1:226695995:T:A	5.43282e-05	-0.500114	-3.05203e-10
226696453	chr1:226696453:C:T	2.6527e-05	-1.01399e-10	-1.21699
226696592	chr1:226696592:C:G	1.75127e-05	-1.50054	-0.13169
226696800	chr1:226696800:A:T	2.14047e-05	-1.43155	-3.05203e-10
226696826	chr1:226696826:A:G	9.87347e-06	-0.943374	-1.26193
226697054	chr1:226697054:T:C	8.43941e-06	-1.11634	-1.24591
226697448	chr1:226697448:T:C	1.02559e-05	-0.901833	-1.26547
226697693	chr1:226697693:A:G	2.2003e-05	-1.40398	-3.05203e-10
226697907	chr1:226697907:G:A	2.13182e-05	-1.4356	-3.05203e-10
226698165	chr1:226698165:GTTTGA:G	2.70312e-05	-1.01399e-10	-1.19817
226698978	chr1:226698978:A:C	3.36594e-05	-1.01399e-10	-0.978864
226698991	chr1:226698991:G:T	3.5093e-05	-1.01399e-10	-0.937157
226699552	chr1:226699552:G:A	2.9033e-05	-1.01399e-10	-1.12672
226700156	chr1:226700156:C:T	1.97637e-05	-1.51131	-3.05203e-10
226700339	chr1:226700339:T:C	5.82704e-05	-1.01399e-10	-0.430063
226700483	chr1:226700483:A:C	2.04285e-05	-1.47823	-3.05203e-10
226702547	chr1:226702547:C:T	3.26619e-05	-1.00895	-3.05203e-10
226702571	chr1:226702571:G:A	2.64586e-05	-1.01399e-10	-1.21958
226703136	chr1:226703136:G:A	1.08633e-05	-1.28662	-0.823142
226703360	chr1:226703360:A:G	2.08754e-05	-1.45659	-3.05203e-10
226703792	chr1:226703792:T:C	1.9772e-05	-1.51089	-3.05203e-10
226704013	chr1:226704013:G:C	2.21054e-05	-1.39934	-3.05203e-10
226704584	chr1:226704584:CAT:C	2.52772e-05	-1.01399e-10	-1.26526
226705010	chr1:226705010:G:C	2.46798e-05	-1.01399e-10	-1.28917
226705249	chr1:226705249:G:C	9.9522e-06	-1.32161	-0.875751
226705342	chr1:226705342:CA:C	6.63363e-06	-1.39469	-1.20832
226705380	chr1:226705380:T:C	1.06496e-05	-1.3559	-0.773733
226705399	chr1:226705399:C:T	3.40958e-05	-0.965983	-3.05203e-10
226706147	chr1:226706147:C:A	4.22187e-05	-1.01399e-10	-0.752295
226706658	chr1:226706658:A:AGT	2.47219e-05	-1.01399e-10	-1.28747
226707061	chr1:226707061:C:T	2.46784e-05	-1.01399e-10	-1.28923
226707644	chr1:226707644:C:A	2.2494e-05	-0.335078	-1.04683
226707712	chr1:226707712:C:T	2.21708e-05	-0.616949	-0.77943
226707821	chr1:226707821:G:T	2.4789e-05	-1.01399e-10	-1.28476
226708536	chr1:226708536:C:T	3.32251e-05	-1.01399e-10	-0.991851
226709034	chr1:226709034:T:C	2.22785e-05	-0.421069	-0.970465
226709663	chr1:226709663:G:A	2.47796e-05	-1.01399e-10	-1.28514
226709990	chr1:226709990:G:A	2.48683e-05	-1.01399e-10	-1.28157
226711169	chr1:226711169:C:A	4.67879e-05	-1.01399e-10	-0.649532
226711291	chr1:226711291:A:G	6.36045e-06	-1.46742	-1.17763
226711385	chr1:226711385:A:T	5.05471e-05	-1.01399e-10	-0.572253
226711448	chr1:226711448:T:A	2.61326e-05	-1.01399e-10	-1.23198
226711931	chr1:226711931:G:C	4.55556e-05	-1.01399e-10	-0.676225
226712488	chr1:226712488:C:T	3.06902e-05	-1.01399e-10	-1.07121
226712600	chr1:226712600:A:G	1.45783e-05	-1.36295	-0.452678
226712642	chr1:226712642:C:T	6.23637e-06	-1.44528	-1.21948
226712643	chr1:226712643:G:A	2.48747e-05	-1.01399e-10	-1.28131
226712714	chr1:226712714:G:A	5.96908e-06	-1.42901	-1.27956
226713069	chr1:226713069:CACAT:C	2.54113e-05	-1.01399e-10	-1.25997
226713682	chr1:226713682:A:G	5.28424e-05	-1.01399e-10	-0.527844
226714269	chr1:226714269:T:C	0.000343054	1.34273	-3.05203e-10
226714422	chr1:226714422:C:T	4.71797e-05	-1.01399e-10	-0.641194
226715834	chr1:226715834:G:C	1.76869e-05	-0.977057	-0.645277
226715850	chr1:226715850:G:A	5.49583e-06	-1.50466	-1.28651
226716287	chr1:226716287:G:A	7.72418e-06	-1.26846	-1.18234
226716493	chr1:226716493:T:C	2.48896e-05	-1.01399e-10	-1.28071
226716999	chr1:226716999:C:T	2.19033e-05	-1.40852	-3.05203e-10
226717680	chr1:226717680:G:A	5.87474e-06	-1.44045	-1.28405
226717766	chr1:226717766:G:T	2.65302e-05	-1.01399e-10	-1.21687
226718026	chr1:226718026:A:G	1.97112e-05	-1.51397	-3.05203e-10
226718218	chr1:226718218:C:G	8.79385e-06	-1.03504	-1.28607
226718226	chr1:226718226:G:A	8.51924e-06	-1.07347	-1.27936
226718775	chr1:226718775:T:C	3.46042e-05	-1.01399e-10	-0.951182
226718796	chr1:226718796:C:T	2.00378e-05	-1.49754	-3.05203e-10
226718827	chr1:226718827:A:G	2.6819e-05	-1.01399e-10	-1.20605
226719289	chr1:226719289:G:C	0.000116237	-1.01399e-10	0.260472
226719677	chr1:226719677:A:G	2.08427e-05	-1.45816	-3.05203e-10
226719772	chr1:226719772:C:A	3.47907e-05	-1.01399e-10	-0.945809
226719866	chr1:226719866:C:T	2.53202e-05	-1.01399e-10	-1.26356
226720148	chr1:226720148:T:C	2.69485e-05	-1.20123	-3.05203e-10
226720778	chr1:226720778:G:A	7.53225e-05	-0.173378	-3.05203e-10
226721517	chr1:226721517:C:T	2.53926e-05	-1.01399e-10	-1.2607
226721532	chr1:226721532:A:G	3.58686e-05	-0.729647	-0.185649
226721663	chr1:226721663:T:C	3.89462e-05	0.0354532	-0.868429
226721671	chr1:226721671:A:G	2.47422e-05	-1.01399e-10	-1.28665
226721772	chr1:226721772:G:A	1.06653e-05	-1.02171	-1.10646
226722172	chr1:226722172:A:T	7.30941e-05	0.836723	-1.04013
226722230	chr1:226722230:C:T	2.86205e-05	-1.01399e-10	-1.14104
226722340	chr1:226722340:A:G	2.18339e-05	-1.41169	-3.05203e-10
226722639	chr1:226722639:C:T	8.24363e-06	-1.18862	-1.1971
226722685	chr1:226722685:C:CA	8.72266e-06	-1.17306	-1.15618
226722779	chr1:226722779:A:G	2.95706e-05	-1.10838	-3.05203e-10
226722866	chr1:226722866:AG:A	3.97379e-05	-0.153075	-0.659776
226722869	chr1:226722869:T:C	1.27292e-05	-1.0155	-0.935758
226723005	chr1:226723005:A:G	2.66969e-05	-1.01399e-10	-1.21061
226723268	chr1:226723268:T:C	3.84599e-05	-1.01399e-10	-0.845543
226723978	chr1:226723978:G:A	6.56592e-06	-1.36503	-1.24823
226724434	chr1:226724434:G:A	5.42475e-05	0.0399632	-0.541564
226724722	chr1:226724722:T:C	7.24287e-05	-1.01399e-10	-0.212555
226724735	chr1:226724735:A:G	2.57074e-05	-1.01399e-10	-1.24838
226724803	chr1:226724803:A:G	3.7972e-05	-1.01399e-10	-0.858309
226724835	chr1:226724835:C:T	7.61489e-06	-1.48455	-0.9805
226724887	chr1:226724887:A:C	5.2123e-05	-1.01399e-10	-0.541552
226724899	chr1:226724899:G:T	8.68458e-05	-1.01399e-10	-0.0310231
226725055	chr1:226725055:CACA:C	0.000329075	1.91763	-0.6165
226725190	chr1:226725190:T:C	5.33747e-05	0.510402	-1.02822
226725296	chr1:226725296:G:T	2.91209e-05	-1.01399e-10	-1.1237
226725348	chr1:226725348:GCCA:G	2.62188e-05	-1.01399e-10	-1.22868
226725731	chr1:226725731:G:A	3.08998e-05	-1.01399e-10	-1.06441
226725802	chr1:226725802:A:G	2.68151e-05	-1.01399e-10	-1.20619
226725905	chr1:226725905:C:T	3.32352e-05	-1.01399e-10	-0.991547
226726597	chr1:226726597:GC:G	2.61827e-05	-1.01399e-10	-1.23006
226726739	chr1:226726739:T:C	2.53044e-05	-1.01399e-10	-1.26418
226727033	chr1:226727033:G:A	9.90939e-06	-1.40816	-0.793516
226727624	chr1:226727624:A:G	5.04895e-05	0.0967807	-0.670173
226727650	chr1:226727650:C:A	0.000228977	0.938466	-3.05203e-10
226728377	chr1:226728377:T:C	0.00329999	4.48071	-0.874195
226728477	chr1:226728477:A:T	1.99422e-05	-1.50232	-3.05203e-10
226728684	chr1:226728684:C:T	3.1189e-05	0.00133944	-1.05643
226728768	chr1:226728768:CACTT:C	2.54907e-05	-1.25685	-3.05203e-10
226728805	chr1:226728805:A:G	2.641e-05	-1.01399e-10	-1.22141
226728806	chr1:226728806:T:C	2.48716e-05	-1.01399e-10	-1.28143
226728965	chr1:226728965:G:A	4.30998e-05	-1.01399e-10	-0.731638
226729010	chr1:226729010:C:T	2.59947e-05	-1.01399e-10	-1.23727
226729104	chr1:226729104:T:A	2.60068e-05	-1.01399e-10	-1.2368
226729372	chr1:226729372:T:C	1.99824e-05	-1.50031	-3.05203e-10
226729631	chr1:226729631:T:A	2.2867e-05	-1.36546	-3.05203e-10
226729645	chr1:226729645:C:T	4.67131e-05	-1.01399e-10	-0.651133
226730197	chr1:226730197:A:G	5.63668e-05	0.100172	-0.563449
226730276	chr1:226730276:G:C	3.42238e-05	-1.01399e-10	-0.962236
226731030	chr1:226731030:A:C	2.53698e-05	-1.01399e-10	-1.2616
226731464	chr1:226731464:G:A	2.61249e-05	-1.01399e-10	-1.23227
226731520	chr1:226731520:A:G	2.49284e-05	-1.01399e-10	-1.27915
226732207	chr1:226732207:C:T	0.00221494	4.42426	-1.21644
226732579	chr1:226732579:C:A	3.30911e-05	0.126211	-1.1221
226732711	chr1:226732711:G:A	2.51124e-05	-1.01399e-10	-1.2718
226732730	chr1:226732730:T:G	2.24049e-05	-0.103751	-1.28213
226733029	chr1:226733029:T:C	0.00275619	4.67607	-1.24962
226733739	chr1:226733739:T:C	1.99163e-05	-1.50362	-3.05203e-10
226734112	chr1:226734112:T:C	4.63824e-05	-1.01399e-10	-0.658238
226735007	chr1:226735007:A:G	2.89942e-05	-1.01399e-10	-1.12806
226735563	chr1:226735563:G:A	0.00234575	4.49871	-1.23351
226735695	chr1:226735695:G:A	1.97936e-05	-1.5098	-3.05203e-10
226736237	chr1:226736237:A:C	3.19482e-05	-0.318099	-0.712944
226736500	chr1:226736500:T:G	2.61853e-05	-1.01399e-10	-1.22996
226736894	chr1:226736894:T:C	5.68531e-05	-1.01399e-10	-0.454687
226736941	chr1:226736941:C:T	3.35576e-05	0.0505521	-1.03245
226737239	chr1:226737239:C:T	1.97649e-05	-1.51125	-3.05203e-10
226737466	chr1:226737466:G:A	1.98366e-05	-1.50763	-3.05203e-10
226737538	chr1:226737538:G:A	1.95552e-05	-1.52192	-3.05203e-10
226737657	chr1:226737657:C:T	2.61178e-05	-1.01399e-10	-1.23254
226738061	chr1:226738061:A:T	4.77788e-05	-1.01399e-10	-0.628575
226738305	chr1:226738305:A:G	5.1195e-05	-1.52192	0.962404
226738497	chr1:226738497:C:CG	1.97501e-05	-1.512	-3.05203e-10
226738875	chr1:226738875:C:T	3.29384e-05	-1.01399e-10	-1.00052
226739756	chr1:226739756:G:A	1.40778e-05	-0.656291	-1.19427
226740260	chr1:226740260:A:C	1.98341e-05	-1.50776	-3.05203e-10
226740415	chr1:226740415:T:G	1.986e-05	-1.50645	-3.05203e-10
226740499	chr1:226740499:T:C	2.01172e-05	-1.49358	-3.05203e-10
226740549	chr1:226740549:G:A	5.71868e-05	-1.01399e-10	-0.448835
226740969	chr1:226740969:T:C	2.81164e-05	-1.01399e-10	-1.15881
226741163	chr1:226741163:G:A	2.27278e-05	-0.560484	-0.811085
226741345	chr1:226741345:C:G	2.00488e-05	-1.49699	-3.05203e-10
226741433	chr1:226741433:A:G	2.00494e-05	-1.49696	-3.05203e-10
226741663	chr1:226741663:G:A	3.91457e-05	0.345796	-1.17366
226742007	chr1:226742007:G:A	0.000112036	-1.01399e-10	0.223667
226742168	chr1:226742168:C:A	7.41235e-05	-1.01399e-10	-0.189425
226742326	chr1:226742326:T:C	3.41907e-05	-1.01399e-10	-0.963203
226742334	chr1:226742334:C:G	2.00571e-05	-1.49658	-3.05203e-10
226742660	chr1:226742660:G:C	4.74231e-05	-1.01399e-10	-0.636048
226742774	chr1:226742774:G:A	2.49004e-05	-1.01399e-10	-1.28027
226743022	chr1:226743022:A:G	5.84613e-06	-1.50212	-1.22726
226743216	chr1:226743216:G:A	4.25527e-05	-0.744414	-3.05203e-10
226744018	chr1:226744018:T:C	3.94866e-05	-1.01399e-10	-0.819198
226744566	chr1:226744566:A:T	2.00976e-05	-1.49456	-3.05203e-10
226744734	chr1:226744734:G:A	1.49768e-05	-0.500729	-1.28793
226744765	chr1:226744765:A:G	2.50007e-05	-1.01399e-10	-1.27625
226744803	chr1:226744803:G:A	5.72937e-05	-1.01399e-10	-0.446968
226744910	chr1:226744910:A:G	2.05562e-05	-0.638965	-0.833032
226745067	chr1:226745067:C:T	3.11392e-05	-1.01399e-10	-1.05669
226745084	chr1:226745084:A:G	7.91578e-05	-1.01399e-10	-0.123715
226745281	chr1:226745281:A:G	2.60062e-05	-1.01399e-10	-1.23682
226745419	chr1:226745419:G:A	1.99493e-05	-1.50197	-3.05203e-10
226746021	chr1:226746021:G:A	2.24017e-05	-0.0992741	-1.28675
226746271	chr1:226746271:C:G	2.46728e-05	-1.01399e-10	-1.28946
226746352	chr1:226746352:CT:C	3.64196e-05	-1.01399e-10	-0.900052
226746721	chr1:226746721:TCTC:T	2.01756e-05	-1.49069	-3.05203e-10
226747490	chr1:226747490:A:G	7.52824e-06	-1.2189	-1.2576
226748200	chr1:226748200:G:A	4.16446e-05	-1.01399e-10	-0.765986
226748607	chr1:226748607:C:T	3.15891e-05	-0.185658	-0.856689
226749662	chr1:226749662:G:A	3.81387e-05	-1.01399e-10	-0.853929
226749768	chr1:226749768:G:C	2.56817e-05	0.0400167	-1.2894
226750448	chr1:226750448:G:T	3.74498e-05	0.285585	-1.15774
226750659	chr1:226750659:C:T	2.47196e-05	-1.01399e-10	-1.28756
226750883	chr1:226750883:G:A	2.46917e-05	-1.01399e-10	-1.28869
226750994	chr1:226750994:C:CAG	2.05298e-05	-1.47328	-3.05203e-10
226751333	chr1:226751333:A:T	6.80238e-05	-1.01399e-10	-0.275301
226752124	chr1:226752124:G:A	4.1641e-05	-1.01399e-10	-0.766072
226752647	chr1:226752647:T:A	3.6108e-05	-0.908644	-3.05203e-10
226753042	chr1:226753042:T:C	2.53457e-05	-1.01399e-10	-1.26255
226753177	chr1:226753177:G:A	0.000986843	3.38269	-0.983333
226753387	chr1:226753387:G:A	3.79852e-05	0.229832	-1.08779
226753889	chr1:226753889:C:T	3.81555e-05	-0.151896	-0.701593
226753963	chr1:226753963:G:A	5.25978e-05	-1.01399e-10	-0.532483
226754022	chr1:226754022:A:G	4.05534e-05	-1.01399e-10	-0.792538
226754309	chr1:226754309:C:T	0.000155274	-1.01399e-10	0.550034
226754472	chr1:226754472:C:T	7.01129e-05	-1.01399e-10	-0.245052
226754599	chr1:226754599:C:T	0.000171326	-1.01399e-10	0.648408
226754854	chr1:226754854:T:C	5.66993e-06	-1.52239	-1.23759
226755060	chr1:226755060:C:T	3.72912e-05	-0.8764	-3.05203e-10
226755597	chr1:226755597:G:A	2.01344e-05	-1.49273	-3.05203e-10
226755899	chr1:226755899:G:A	2.46842e-05	-1.01399e-10	-1.28899
226756042	chr1:226756042:T:C	2.54493e-05	-1.01399e-10	-1.25847
226756053	chr1:226756053:C:T	3.45568e-05	-1.01399e-10	-0.952553
226756171	chr1:226756171:A:G	0.00017471	-1.01399e-10	0.667969
226756386	chr1:226756386:G:A	0.000163553	-1.01399e-10	0.601981
226756901	chr1:226756901:A:G	3.03715e-05	-0.146247	-0.935408
226756910	chr1:226756910:T:C	3.17508e-05	-0.0795755	-0.957664
226756992	chr1:226756992:T:A	0.000169402	-1.01399e-10	0.637118
226757131	chr1:226757131:G:A	0.000169383	-1.01399e-10	0.637003
226757172	chr1:226757172:T:G	2.46732e-05	-1.01399e-10	-1.28944
226757447	chr1:226757447:T:TGTTTTAG	2.52564e-05	-1.01399e-10	-1.26608
226757617	chr1:226757617:C:T	2.07149e-05	-1.4643	-3.05203e-10
226757681	chr1:226757681:C:T	0.000159095	-1.01399e-10	0.574343
226757993	chr1:226757993:C:A	3.1793e-05	-1.01399e-10	-1.03591
226758282	chr1:226758282:T:TAAGTA	2.54256e-05	-1.01399e-10	-1.2594
226758289	chr1:226758289:T:A	2.54348e-05	-1.01399e-10	-1.25904
226758396	chr1:226758396:A:T	8.2197e-05	-1.01399e-10	-0.0860386
226758450	chr1:226758450:C:T	5.89853e-06	-1.47326	-1.24719
226758652	chr1:226758652:C:T	2.94471e-05	0.16745	-1.28001
226758682	chr1:226758682:T:C	0.000163203	-1.01399e-10	0.599837
226758723	chr1:226758723:G:A	0.000171203	-1.01399e-10	0.647694
226758783	chr1:226758783:A:G	3.60768e-05	-0.909507	-3.05203e-10
226758924	chr1:226758924:C:G	2.47809e-05	-1.01399e-10	-1.28508
226759098	chr1:226759098:C:T	2.70049e-05	-1.01399e-10	-1.19914
226759328	chr1:226759328:T:C	0.000168084	-1.01399e-10	0.629308
226759767	chr1:226759767:C:T	4.71048e-05	-0.26616	-0.376623
226759815	chr1:226759815:C:T	2.7369e-05	-1.01399e-10	-1.18575
226760167	chr1:226760167:T:C	0.000168833	-1.01399e-10	0.633753
226760192	chr1:226760192:C:T	2.61702e-05	-1.01399e-10	-1.23054
226760277	chr1:226760277:A:G	3.48849e-05	0.0131038	-0.956209
226760313	chr1:226760313:T:C	0.00372283	3.72708	-3.05203e-10
226761025	chr1:226761025:G:A	3.15529e-05	-0.306889	-0.736603
226761868	chr1:226761868:T:A	8.51793e-06	-1.37248	-0.980502
226761957	chr1:226761957:TACTC:T	0.000270618	1.10555	-3.05203e-10
226762770	chr1:226762770:T:C	9.16999e-06	-1.39266	-0.886562
226763557	chr1:226763557:C:T	7.57294e-05	-1.01399e-10	-0.167991
226763789	chr1:226763789:T:C	2.96005e-05	-1.01399e-10	-1.10737
226763943	chr1:226763943:CAAG:C	2.88772e-05	-1.01399e-10	-1.1321
226764331	chr1:226764331:G:A	5.76352e-05	-1.01399e-10	-0.441025
226764614	chr1:226764614:T:C	6.41968e-06	-1.34663	-1.28916
226764671	chr1:226764671:T:C	6.80254e-05	-1.01399e-10	-0.275276
226765545	chr1:226765545:A:G	5.62478e-06	-1.51457	-1.25341
226765711	chr1:226765711:C:A	2.51249e-05	-1.01399e-10	-1.2713
226765819	chr1:226765819:C:T	3.44615e-05	-1.01399e-10	-0.955314
226765923	chr1:226765923:A:G	2.76465e-05	-1.01399e-10	-1.17566
226765956	chr1:226765956:C:G	4.12832e-05	-1.01399e-10	-0.774703
226766268	chr1:226766268:G:T	4.29645e-05	-1.01399e-10	-0.734783
226766513	chr1:226766513:G:A	4.48081e-05	-1.01399e-10	-0.69277
226766514	chr1:226766514:T:C	4.17183e-05	-1.01399e-10	-0.764218
226767008	chr1:226767008:TAG:T	2.42556e-05	-1.30651	-3.05203e-10
226767037	chr1:226767037:G:A	4.21115e-05	-1.01399e-10	-0.754836
226767178	chr1:226767178:A:T	0.000196126	2.06943	-1.28583
226767339	chr1:226767339:G:A	2.47245e-05	-1.28736	-3.05203e-10
226767492	chr1:226767492:C:T	2.60836e-05	-1.23385	-3.05203e-10
226767712	chr1:226767712:C:T	8.28546e-05	-1.01399e-10	-0.07807
226767743	chr1:226767743:A:C	4.6026e-05	-1.01399e-10	-0.665951
226767816	chr1:226767816:G:A	4.21307e-05	-1.01399e-10	-0.754381
226767942	chr1:226767942:G:T	4.2068e-05	-1.01399e-10	-0.755872
226768059	chr1:226768059:A:G	4.28293e-05	-1.01399e-10	-0.737935
226768133	chr1:226768133:T:C	4.28002e-05	-1.01399e-10	-0.738614
226768271	chr1:226768271:G:A	0.00052819	2.50984	-0.735537
226768317	chr1:226768317:CAGAG:C	0.000534512	2.58877	-0.80257
226768430	chr1:226768430:C:T	6.2104e-05	-1.01399e-10	-0.366347
226768480	chr1:226768480:C:T	0.000188995	2.02926	-1.2827
226768767	chr1:226768767:G:C	4.45103e-05	-1.01399e-10	-0.699437
226768840	chr1:226768840:C:G	0.000194078	2.05843	-1.28533
226769091	chr1:226769091:T:A	2.52073e-05	-1.01399e-10	-1.26802
226769347	chr1:226769347:C:T	3.2077e-05	-1.01399e-10	-1.02702
226769837	chr1:226769837:A:G	4.05253e-05	-1.01399e-10	-0.793232
226770015	chr1:226770015:A:G	2.22041e-05	-1.39488	-3.05203e-10
226770541	chr1:226770541:T:G	2.83719e-05	-1.01399e-10	-1.14976
226770635	chr1:226770635:A:G	4.83943e-05	0.490033	-1.10581
226770837	chr1:226770837:T:C	0.00010959	1.45628	-1.25469
226770905	chr1:226770905:A:C	0.000170382	1.89501	-1.25213
226770912	chr1:226770912:C:T	5.3085e-05	-1.01399e-10	-0.523262
226771284	chr1:226771284:C:G	0.00031812	2.44901	-1.18174
226771600	chr1:226771600:G:T	2.86567e-05	0.108946	-1.24872
226771899	chr1:226771899:GC:G	3.54304e-05	-0.290377	-0.637211
226771912	chr1:226771912:C:T	6.42268e-05	-1.01399e-10	-0.332737
226771979	chr1:226771979:G:A	0.000235692	2.00073	-1.03336
226772057	chr1:226772057:G:A	2.38894e-05	-1.32172	-3.05203e-10
226772324	chr1:226772324:T:C	5.99203e-06	-1.52	-1.18473
226772656	chr1:226772656:A:G	0.000477736	2.4643	-0.790397
226772674	chr1:226772674:C:T	2.62543e-05	-1.22733	-3.05203e-10
226772745	chr1:226772745:G:C	2.56697e-05	-1.01399e-10	-1.24985
226772917	chr1:226772917:G:A	2.6508e-05	-1.01399e-10	-1.21771
226773084	chr1:226773084:T:C	2.65408e-05	-1.01399e-10	-1.21647
226774204	chr1:226774204:G:A	2.49893e-05	-1.01399e-10	-1.27671
226774359	chr1:226774359:C:T	5.99929e-05	-1.01399e-10	-0.400932
226774579	chr1:226774579:TA:T	2.75463e-05	0.0401048	-1.2194
226774810	chr1:226774810:G:A	4.87482e-05	-1.01399e-10	-0.60849
226774969	chr1:226774969:A:G	4.92663e-05	-1.01399e-10	-0.597918
226775618	chr1:226775618:T:A	4.53722e-05	-1.01399e-10	-0.680257
226775974	chr1:226775974:T:A	2.48655e-05	-1.01399e-10	-1.28168
226776205	chr1:226776205:C:T	2.61667e-05	-1.23067	-3.05203e-10
226776743	chr1:226776743:C:T	4.50093e-05	-1.01399e-10	-0.688288
226776798	chr1:226776798:C:T	0.00031835	2.41557	-1.14757
226776923	chr1:226776923:C:A	8.79018e-05	-1.01399e-10	-0.0189375
226776992	chr1:226776992:T:C	4.80053e-05	-1.01399e-10	-0.623846
226777032	chr1:226777032:G:A	7.62563e-05	-1.01399e-10	-0.161058
226777235	chr1:226777235:G:A	2.47472e-05	-1.01399e-10	-1.28645
226777271	chr1:226777271:T:C	2.48598e-05	-1.01399e-10	-1.28191
226777331	chr1:226777331:C:G	8.09972e-05	-1.01399e-10	-0.100743
226777426	chr1:226777426:A:G	6.64601e-05	-1.01399e-10	-0.298556
226777473	chr1:226777473:G:A	0.000260992	2.22209	-1.15276
226777633	chr1:226777633:A:G	0.000190513	1.99355	-1.23899
226778671	chr1:226778671:A:G	6.0108e-05	-1.01399e-10	-0.399015
226778859	chr1:226778859:T:C	2.4269e-05	-1.30596	-3.05203e-10
226779719	chr1:226779719:C:T	6.43109e-05	-1.01399e-10	-0.331428
226779758	chr1:226779758:G:T	6.81777e-05	-1.01399e-10	-0.273041
226779886	chr1:226779886:G:A	6.27154e-05	-1.01399e-10	-0.356551
226779949	chr1:226779949:C:T	2.50509e-05	-1.01399e-10	-1.27425
226780086	chr1:226780086:T:C	8.80359e-05	-1.01399e-10	-0.0174125
226780189	chr1:226780189:C:T	2.54949e-05	-1.25668	-3.05203e-10
226780274	chr1:226780274:C:T	2.897e-05	-1.01399e-10	-1.1289
226780496	chr1:226780496:T:C	2.65591e-05	-1.01399e-10	-1.21579
226781113	chr1:226781113:T:C	6.04941e-06	-1.52127	-1.17393
226781615	chr1:226781615:G:A	2.36321e-05	-1.33255	-3.05203e-10
226781689	chr1:226781689:C:A	5.54991e-05	-1.01399e-10	-0.47879
226781820	chr1:226781820:T:G	2.32304e-05	-1.3497	-3.05203e-10
226781985	chr1:226781985:G:A	4.17035e-05	-1.01399e-10	-0.764574
226782070	chr1:226782070:G:A	2.53231e-05	-1.26344	-3.05203e-10
226782111	chr1:226782111:C:T	2.52236e-05	-1.26738	-3.05203e-10
226782323	chr1:226782323:T:C	6.71164e-06	-1.47496	-1.11635
226782838	chr1:226782838:TG:T	1.34534e-05	-1.07343	-0.822499
226783023	chr1:226783023:A:G	5.65455e-06	-1.50015	-1.26255
226783031	chr1:226783031:C:T	6.04255e-05	-1.01399e-10	-0.393746
226783033	chr1:226783033:G:A	2.37552e-05	-1.32735	-3.05203e-10
226783149	chr1:226783149:A:G	2.47475e-05	-1.01399e-10	-1.28643
226783189	chr1:226783189:A:C	2.73144e-05	-1.01399e-10	-1.18775
226783328	chr1:226783328:C:T	1.19315e-05	-0.865227	-1.15075
226783400	chr1:226783400:TCA:T	1.41599e-05	-0.782551	-1.0622
226783562	chr1:226783562:T:C	5.57432e-06	-1.49988	-1.27711
226783578	chr1:226783578:T:C	2.53709e-05	-1.01399e-10	-1.26156
226783647	chr1:226783647:A:G	7.97461e-06	-1.14115	-1.27774
226783765	chr1:226783765:G:A	1.25087e-05	-0.888088	-1.08064
226784041	chr1:226784041:A:G	4.4936e-05	-1.01399e-10	-0.689918
226784381	chr1:226784381:A:T	2.6232e-05	-1.01399e-10	-1.22818
226784477	chr1:226784477:A:T	1.09998e-05	-1.35711	-0.74017
226784638	chr1:226784638:C:T	2.83381e-05	-1.01399e-10	-1.15095
226784669	chr1:226784669:A:G	2.58567e-05	-1.01399e-10	-1.24259
226784721	chr1:226784721:G:A	7.6586e-06	-1.51887	-0.940463
226784850	chr1:226784850:T:C	9.75267e-06	-1.19138	-1.02624
226784865	chr1:226784865:AG:A	2.65163e-05	-1.01399e-10	-1.2174
226785038	chr1:226785038:C:T	2.46738e-05	-1.01399e-10	-1.28942
226785391	chr1:226785391:G:A	2.4705e-05	-1.28815	-3.05203e-10
226785680	chr1:226785680:G:A	1.87124e-05	-1.00155	-0.564426
226785724	chr1:226785724:T:A	2.66124e-05	-1.21378	-3.05203e-10
226786527	chr1:226786527:G:A	9.95142e-05	0.105142	-3.05203e-10
226787432	chr1:226787432:G:A	3.92936e-05	-1.01399e-10	-0.824097
226787827	chr1:226787827:A:G	2.48403e-05	-1.01399e-10	-1.28269
226787986	chr1:226787986:G:C	4.53667e-05	-1.01399e-10	-0.68038
226788099	chr1:226788099:T:A	3.19816e-05	-1.01399e-10	-1.03
226788101	chr1:226788101:T:A	3.19086e-05	-1.01399e-10	-1.03228
226788374	chr1:226788374:G:C	2.08694e-05	-1.45687	-3.05203e-10
226788868	chr1:226788868:A:C	8.29932e-06	-1.32356	-1.05543
226789148	chr1:226789148:T:C	2.49528e-05	-1.01399e-10	-1.27817
226789371	chr1:226789371:A:G	3.18741e-05	-1.01399e-10	-1.03336
226789924	chr1:226789924:A:T	7.6205e-05	-0.151713	-0.0100179
226790010	chr1:226790010:A:G	0.000300057	-1.01399e-10	1.20881
226790073	chr1:226790073:A:G	7.09029e-05	-1.01399e-10	-0.233846
226790243	chr1:226790243:T:C	5.99088e-06	-1.41547	-1.28945
226790631	chr1:226790631:C:T	1.24238e-05	-1.00623	-0.969317
226790913	chr1:226790913:T:C	2.4685e-05	-1.01399e-10	-1.28896
226790954	chr1:226790954:C:T	3.4801e-05	-0.945512	-3.05203e-10
226791182	chr1:226791182:A:C	0.000159285	-1.01399e-10	0.57554
226791315	chr1:226791315:T:G	2.53004e-05	-1.01399e-10	-1.26434
226791425	chr1:226791425:C:T	3.74075e-05	-1.01399e-10	-0.873286
226791688	chr1:226791688:C:T	2.47487e-05	-1.01399e-10	-1.28639
226791704	chr1:226791704:C:T	0.000153488	-1.01399e-10	0.538464
226791905	chr1:226791905:T:A	2.47811e-05	-1.01399e-10	-1.28508
226792054	chr1:226792054:A:G	5.85326e-05	-1.01399e-10	-0.425573
226792080	chr1:226792080:G:A	1.12272e-05	-0.857588	-1.21923
226792125	chr1:226792125:C:T	2.66239e-05	-1.01399e-10	-1.21335
226792463	chr1:226792463:C:A	7.49766e-05	-1.01399e-10	-0.177982
226792816	chr1:226792816:A:G	5.38794e-06	-1.52155	-1.28945
226792941	chr1:226792941:T:C	2.54283e-05	-1.01399e-10	-1.25929
226792955	chr1:226792955:A:C	2.72976e-05	-1.01399e-10	-1.18836
226793125	chr1:226793125:C:G	0.000168736	-1.01399e-10	0.633178
226793145	chr1:226793145:G:T	0.000146762	-1.01399e-10	0.493653
226793336	chr1:226793336:C:T	0.000123916	-1.01399e-10	0.324449
226793665	chr1:226793665:A:T	0.00015946	-1.01399e-10	0.576634
226793798	chr1:226793798:T:G	4.13568e-05	-1.01399e-10	-0.772922
226794069	chr1:226794069:C:T	4.42705e-05	-1.01399e-10	-0.704839
226794687	chr1:226794687:G:GAGGAGTCCTCACATGGACATCCT	2.47957e-05	-1.01399e-10	-1.28449
226794769	chr1:226794769:C:T	2.48521e-05	-1.01399e-10	-1.28222
226794867	chr1:226794867:C:T	0.000138312	-1.01399e-10	0.434357
226794976	chr1:226794976:A:G	3.40194e-05	-1.01399e-10	-0.968226
226794994	chr1:226794994:T:C	0.000153742	-1.01399e-10	0.540118
226795166	chr1:226795166:G:A	1.85126e-05	-0.333393	-1.24331
226795193	chr1:226795193:C:T	3.45676e-05	-1.01399e-10	-0.952241
226795212	chr1:226795212:G:GC	4.90554e-05	-1.01399e-10	-0.602208
226795226	chr1:226795226:G:A	0.000154882	-1.01399e-10	0.547503
226795230	chr1:226795230:G:T	0.000154882	-1.01399e-10	0.547503
226795268	chr1:226795268:T:A	9.82797e-06	-1.43429	-0.77564
226795362	chr1:226795362:A:G	1.03397e-05	-1.33288	-0.82629
226795406	chr1:226795406:A:G	2.54352e-05	-1.01399e-10	-1.25902
226795468	chr1:226795468:C:G	2.43082e-05	-1.30434	-3.05203e-10
226796407	chr1:226796407:C:T	1.89604e-05	-0.263392	-1.28941
226796624	chr1:226796624:G:T	2.91639e-05	-1.01399e-10	-1.12222
226796726	chr1:226796726:A:T	1.82431e-05	-0.310353	-1.28102
226796942	chr1:226796942:T:C	0.00010904	-1.01399e-10	0.196553
226797033	chr1:226797033:T:C	2.46948e-05	-1.01399e-10	-1.28856
226797538	chr1:226797538:A:G	6.44613e-05	-1.01399e-10	-0.329092
226798630	chr1:226798630:G:C	0.00160061	2.88298	-3.05203e-10
226798730	chr1:226798730:A:G	2.51583e-05	-1.01399e-10	-1.26997
226798773	chr1:226798773:G:C	2.56207e-05	-1.01399e-10	-1.25176
226799152	chr1:226799152:G:A	5.87758e-05	-1.01399e-10	-0.421427
226799156	chr1:226799156:C:T	2.80551e-05	0.0742921	-1.23528
226799238	chr1:226799238:T:C	4.6489e-05	-1.01399e-10	-0.655941
226799249	chr1:226799249:G:A	3.02889e-05	0.187137	-1.27151
226799408	chr1:226799408:G:A	2.55619e-05	-1.01399e-10	-1.25405
226799465	chr1:226799465:C:T	5.12856e-05	-1.01399e-10	-0.557747
226799510	chr1:226799510:G:A	5.0298e-05	-1.01399e-10	-0.577191
226799540	chr1:226799540:G:A	1.92651e-05	-1.31391	-0.22295
226799625	chr1:226799625:T:C	2.34429e-05	-0.0511613	-1.28943
226800011	chr1:226800011:A:G	0.00014899	-1.01399e-10	0.508722
226800204	chr1:226800204:T:C	2.87183e-05	-1.01399e-10	-1.13762
226800235	chr1:226800235:C:T	4.25191e-05	-1.01399e-10	-0.745205
226800287	chr1:226800287:A:G	4.42869e-05	-1.01399e-10	-0.70447
226800448	chr1:226800448:C:T	4.58336e-05	0.248158	-0.918299
226801102	chr1:226801102:T:C	4.30043e-05	-1.01399e-10	-0.733858
226801425	chr1:226801425:A:G	2.69667e-05	-1.01399e-10	-1.20056
226801455	chr1:226801455:G:A	0.000130666	-1.01399e-10	0.377489
226801457	chr1:226801457:A:G	1.01894e-05	-0.911504	-1.2623
226801838	chr1:226801838:T:A	3.71487e-05	-1.01399e-10	-0.880229
226801882	chr1:226801882:A:G	2.48155e-05	-1.01399e-10	-1.28369
226802247	chr1:226802247:A:T	5.23295e-05	-1.01399e-10	-0.537598
226802294	chr1:226802294:T:C	2.46742e-05	-1.01399e-10	-1.2894
226802361	chr1:226802361:C:G	2.54349e-05	-1.01399e-10	-1.25904
226802405	chr1:226802405:T:C	2.70299e-05	-1.01399e-10	-1.19822
226802825	chr1:226802825:C:T	2.79018e-05	-1.01399e-10	-1.16647
226802906	chr1:226802906:A:C	4.16444e-05	-1.01399e-10	-0.76599
226802941	chr1:226802941:C:T	4.11512e-05	-1.01399e-10	-0.777904
226802948	chr1:226802948:C:T	4.17511e-05	-1.01399e-10	-0.763433
226803176	chr1:226803176:C:T	9.2704e-06	-0.992542	-1.27579
226803539	chr1:226803539:G:A	1.04126e-05	-1.00864	-1.1435
226804069	chr1:226804069:C:T	1.32277e-05	-1.42365	-0.489196
226804229	chr1:226804229:T:G	3.66052e-05	-1.01399e-10	-0.894968
226804266	chr1:226804266:G:A	3.65294e-05	-1.01399e-10	-0.897039
226804318	chr1:226804318:TCACCTGTGTGAGGA:T	2.65958e-05	-1.01399e-10	-1.21441
226804585	chr1:226804585:G:A	3.11677e-05	-1.01399e-10	-1.05578
226804922	chr1:226804922:G:A	3.58844e-05	-1.01399e-10	-0.914855
226805265	chr1:226805265:C:T	1.38609e-05	-1.40458	-0.461512
226805276	chr1:226805276:G:A	0.000102101	-1.01399e-10	0.130802
226805631	chr1:226805631:C:T	6.41139e-05	-1.01399e-10	-0.334497
226805680	chr1:226805680:C:T	8.53512e-06	-1.07543	-1.27554
226805758	chr1:226805758:A:G	4.99726e-05	-1.01399e-10	-0.583684
226806428	chr1:226806428:A:G	6.0922e-05	-1.01399e-10	-0.385563
226806441	chr1:226806441:T:G	3.0058e-05	-1.01399e-10	-1.09203
226807047	chr1:226807047:A:C	2.82774e-05	-1.01399e-10	-1.15309
226807209	chr1:226807209:G:A	3.06397e-05	-1.01399e-10	-1.07286
226807546	chr1:226807546:A:G	2.65665e-05	-1.01399e-10	-1.21551
226807958	chr1:226807958:G:A	2.83928e-05	-1.01399e-10	-1.14902
226808711	chr1:226808711:G:A	1.25212e-05	-1.36827	-0.599464
226808715	chr1:226808715:T:A	5.10668e-05	-1.01399e-10	-0.562024
226808792	chr1:226808792:C:T	3.77147e-05	-1.01399e-10	-0.865107
226809280	chr1:226809280:T:C	2.49263e-05	-1.01399e-10	-1.27924
226809414	chr1:226809414:T:C	2.4995e-05	-1.01399e-10	-1.27648
226809727	chr1:226809727:G:A	2.68656e-05	-1.01399e-10	-1.20431
226810390	chr1:226810390:G:A	2.46993e-05	-1.01399e-10	-1.28838
226810395	chr1:226810395:G:A	3.8303e-05	-0.849631	-3.05203e-10
226810671	chr1:226810671:C:T	2.75102e-05	-1.01399e-10	-1.1806
226810772	chr1:226810772:C:T	8.25059e-06	-1.44863	-0.936244
226811139	chr1:226811139:C:T	4.47468e-05	0.336274	-1.03041
226812054	chr1:226812054:T:C	2.06632e-05	-0.433805	-1.033
226812310	chr1:226812310:C:G	6.52102e-06	-1.34164	-1.27849
226812548	chr1:226812548:A:G	3.95037e-05	-1.01399e-10	-0.818762
226812988	chr1:226812988:T:C	6.56222e-05	0.307892	-0.619135
226813124	chr1:226813124:G:A	0.000153727	-1.01399e-10	0.540021
226813131	chr1:226813131:G:A	2.50913e-05	-1.01399e-10	-1.27264
226813142	chr1:226813142:A:C	6.70961e-05	-1.01399e-10	-0.289031
226813466	chr1:226813466:G:C	2.54481e-05	-1.01399e-10	-1.25852
226813620	chr1:226813620:T:C	0.000107316	-1.01399e-10	0.180621
226815116	chr1:226815116:G:A	5.82717e-05	-1.01399e-10	-0.430042
226815177	chr1:226815177:C:T	1.84136e-05	-0.421261	-1.1608
226815180	chr1:226815180:T:G	4.02636e-05	-1.01399e-10	-0.799709
226815655	chr1:226815655:C:T	1.91602e-05	-0.443538	-1.09879
226815823	chr1:226815823:A:G	2.65952e-05	-1.01399e-10	-1.21443
226815842	chr1:226815842:G:A	0.00212261	-1.01399e-10	3.16524
226815939	chr1:226815939:T:C	4.10652e-05	-1.01399e-10	-0.779998
226816012	chr1:226816012:C:A	2.96291e-05	0.182552	-1.28895
226816429	chr1:226816429:G:A	5.84292e-05	-1.01399e-10	-0.427342
226817057	chr1:226817057:T:C	0.00011025	-1.01399e-10	0.207594
226817175	chr1:226817175:C:T	2.46729e-05	-1.01399e-10	-1.28945
226817227	chr1:226817227:G:A	6.55978e-05	-1.01399e-10	-0.311616
226817517	chr1:226817517:T:C	1.96797e-05	-1.51557	-3.05203e-10
226818262	chr1:226818262:G:T	1.96002e-05	-1.51962	-3.05203e-10
226818325	chr1:226818325:T:G	9.18561e-05	-1.01399e-10	0.0250652
226818986	chr1:226818986:G:C	5.88126e-05	-1.01399e-10	-0.420802
226818996	chr1:226818996:A:G	5.19034e-05	-1.01399e-10	-0.545774
226819012	chr1:226819012:G:A	2.9432e-05	-1.11308	-3.05203e-10
226819050	chr1:226819050:G:T	2.90374e-05	-1.01399e-10	-1.12657
226819271	chr1:226819271:G:A	2.72519e-05	-0.730131	-0.459904
226819475	chr1:226819475:A:C	2.50017e-05	-1.01399e-10	-1.27622
226819481	chr1:226819481:A:G	6.44455e-06	-1.34467	-1.28725
226819752	chr1:226819752:T:C	1.52113e-05	-0.529682	-1.24343
226819839	chr1:226819839:G:A	5.4502e-05	-1.01399e-10	-0.496921
226819947	chr1:226819947:G:A	6.96817e-05	-1.01399e-10	-0.25122
226819948	chr1:226819948:C:T	8.86895e-05	1.27045	-1.28046
226819989	chr1:226819989:G:A	7.4791e-06	-1.46835	-1.0147
226820269	chr1:226820269:G:A	3.08656e-05	-0.715013	-0.350504
226820364	chr1:226820364:G:A	2.67865e-05	-1.01399e-10	-1.20726
226820623	chr1:226820623:C:G	7.9783e-05	-1.01399e-10	-0.115847
226820685	chr1:226820685:G:A	4.26716e-05	0.286645	-1.02827
226820801	chr1:226820801:C:A	4.29572e-05	0.291438	-1.02639
226821147	chr1:226821147:A:G	7.19461e-06	-1.49849	-1.02334
226821456	chr1:226821456:G:T	0.000172775	-1.01399e-10	0.656835
226822217	chr1:226822217:G:A	2.95586e-05	-1.10878	-3.05203e-10
226823029	chr1:226823029:A:T	6.38126e-06	-1.35331	-1.28848
226823769	chr1:226823769:C:T	6.119e-05	-1.01399e-10	-0.381174
226823843	chr1:226823843:T:C	2.68753e-05	-1.01399e-10	-1.20395
226824144	chr1:226824144:G:A	8.76481e-05	-1.01399e-10	-0.0218279
226824460	chr1:226824460:C:G	0.000116532	-1.01399e-10	0.26301
226824478	chr1:226824478:C:T	3.34475e-05	-0.98518	-3.05203e-10
226824710	chr1:226824710:C:T	1.7676e-05	-0.449648	-1.1733
226824801	chr1:226824801:GA:G	2.4995e-05	-1.01399e-10	-1.27648
226825095	chr1:226825095:A:G	2.79477e-05	-1.01399e-10	-1.16482
226825224	chr1:226825224:T:C	2.94846e-05	-1.01399e-10	-1.11129
226825628	chr1:226825628:G:A	3.67626e-05	0.124257	-1.01493
226826177	chr1:226826177:C:T	6.28965e-06	-1.37948	-1.27678
226826248	chr1:226826248:G:C	2.67389e-05	-1.01399e-10	-1.20904
226826351	chr1:226826351:C:T	0.00384842	-1.01399e-10	3.76026
226826568	chr1:226826568:C:T	5.62229e-05	-1.01399e-10	-0.465833
226826596	chr1:226826596:A:G	2.75941e-05	-0.781776	-0.395781
226827092	chr1:226827092:T:C	2.67999e-05	-1.01399e-10	-1.20676
226827413	chr1:226827413:C:T	2.73509e-05	-1.01399e-10	-1.18641
226827497	chr1:226827497:C:T	6.32924e-06	-1.37214	-1.27784
226827554	chr1:226827554:CAT:C	7.09174e-06	-1.36838	-1.16785
226827980	chr1:226827980:T:C	9.56001e-05	-1.01399e-10	0.0650163
226827991	chr1:226827991:C:T	4.59122e-05	-1.01399e-10	-0.668427
226828805	chr1:226828805:T:A	7.9454e-06	-1.52238	-0.900186
226829307	chr1:226829307:C:A	0.000465721	1.64843	-3.05203e-10
226829330	chr1:226829330:T:C	1.08847e-05	-0.867545	-1.24026
226829360	chr1:226829360:C:T	2.70412e-05	-1.01399e-10	-1.1978
226829899	chr1:226829899:C:T	1.07799e-05	-0.896047	-1.22143
226829934	chr1:226829934:G:T	1.06362e-05	-0.892567	-1.23833
226830554	chr1:226830554:C:T	1.75865e-05	-0.393789	-1.23424
226830766	chr1:226830766:G:A	2.77494e-05	-1.01399e-10	-1.17194
226831105	chr1:226831105:GGA:G	4.13163e-05	-0.773901	-3.05203e-10
226831218	chr1:226831218:C:T	6.89225e-06	-1.39543	-1.16933
226831274	chr1:226831274:T:C	7.59037e-05	0.140839	-0.306531
226831384	chr1:226831384:C:G	2.79464e-05	-1.01399e-10	-1.16487
226831410	chr1:226831410:T:C	2.80986e-05	-1.01399e-10	-1.15944
226831510	chr1:226831510:G:A	3.03613e-05	-1.01399e-10	-1.08199
226831671	chr1:226831671:A:G	4.29802e-05	-1.01399e-10	-0.734417
226831927	chr1:226831927:T:C	2.64837e-05	-1.01399e-10	-1.21863
226832438	chr1:226832438:G:A	7.88806e-05	-1.01399e-10	-0.127223
226832743	chr1:226832743:T:C	2.62807e-05	-1.01399e-10	-1.22632
226832916	chr1:226832916:G:A	4.41054e-05	-1.01399e-10	-0.708576
226832970	chr1:226832970:G:A	7.17229e-05	-1.01399e-10	-0.222348
226833103	chr1:226833103:A:G	1.08876e-05	-1.39525	-0.712279
226833197	chr1:226833197:C:T	0.000100734	-1.01399e-10	0.117329
226833587	chr1:226833587:A:T	2.01386e-05	-0.529341	-0.963178
226833954	chr1:226833954:G:A	7.56251e-05	-1.01399e-10	-0.16937
226833987	chr1:226833987:G:A	4.20489e-05	-1.01399e-10	-0.756325
226834008	chr1:226834008:C:T	2.80548e-05	0.00701214	-1.16801
226834059	chr1:226834059:A:G	3.62488e-05	-1.01399e-10	-0.904752
226834640	chr1:226834640:G:C	2.47881e-05	-1.01399e-10	-1.28479
226834904	chr1:226834904:C:T	0.000102397	-1.01399e-10	0.133696
226834980	chr1:226834980:G:A	3.58985e-05	-1.01399e-10	-0.914461
226835008	chr1:226835008:A:G	3.58139e-05	-1.01399e-10	-0.916823
226836061	chr1:226836061:C:T	3.37111e-05	0.299686	-1.27702
226836344	chr1:226836344:C:A	3.14266e-05	0.235333	-1.28283
226837033	chr1:226837033:A:G	2.78519e-05	-1.01399e-10	-1.16826
226837084	chr1:226837084:C:T	3.02209e-05	-1.01399e-10	-1.08663
226837190	chr1:226837190:T:C	3.46937e-05	-1.01399e-10	-0.948598
226837411	chr1:226837411:G:A	2.84323e-05	-1.01399e-10	-1.14763
226837861	chr1:226837861:T:C	2.4983e-05	-1.01399e-10	-1.27696
226838134	chr1:226838134:C:T	3.10838e-05	-1.01399e-10	-1.05847
226838429	chr1:226838429:G:A	2.80413e-05	-1.01399e-10	-1.16148
226838526	chr1:226838526:T:G	5.90038e-05	-1.01399e-10	-0.417556
226839465	chr1:226839465:A:C	3.77729e-05	-1.01399e-10	-0.863566
226839603	chr1:226839603:C:T	3.71483e-05	0.318651	-1.19889
226842575	chr1:226842575:C:T	1.76962e-05	-0.634937	-0.986868
226842783	chr1:226842783:A:G	1.95439e-05	-1.52249	-3.05203e-10
226842925	chr1:226842925:G:A	0.0010366	-1.01399e-10	2.44854
226843637	chr1:226843637:T:G	7.07755e-05	-1.01399e-10	-0.235645
226843868	chr1:226843868:A:G	4.46264e-05	-1.01399e-10	-0.696831
226844031	chr1:226844031:T:C	3.09535e-05	-1.06267	-3.05203e-10
226844143	chr1:226844143:G:A	8.16072e-06	-1.48706	-0.908767
226844970	chr1:226844970:A:G	7.36313e-06	-1.41372	-1.08495
226845103	chr1:226845103:C:T	0.00164111	2.90797	-3.05203e-10
226846112	chr1:226846112:A:G	1.19801e-05	-0.76508	-1.24683
226846245	chr1:226846245:C:T	1.63301e-05	-0.65219	-1.04996
226846311	chr1:226846311:T:C	1.13736e-05	-1.39001	-0.673852
226846458	chr1:226846458:G:A	3.2459e-05	-1.01399e-10	-1.01518
226846567	chr1:226846567:G:A	0.000166756	-1.01399e-10	0.621376
226846943	chr1:226846943:C:T	7.09572e-05	-1.01399e-10	-0.233081
226847404	chr1:226847404:C:T	8.38966e-06	-1.51031	-0.857848
226847540	chr1:226847540:C:T	2.80834e-05	-1.01399e-10	-1.15998
226847744	chr1:226847744:T:C	5.69684e-05	-1.01399e-10	-0.45266
226848075	chr1:226848075:T:C	3.61673e-05	-1.01399e-10	-0.907001
226848838	chr1:226848838:A:G	3.46926e-05	-1.01399e-10	-0.948632
226848855	chr1:226848855:C:T	7.25207e-06	-1.38881	-1.12506
226849512	chr1:226849512:C:T	0.00271221	3.41036	-3.05203e-10
226849522	chr1:226849522:T:C	1.51283e-05	-0.666264	-1.11232
226850041	chr1:226850041:T:C	2.70163e-05	0.0541152	-1.25283
226850098	chr1:226850098:T:A	9.54274e-06	-0.94992	-1.28946
```
