## Supplementary material for "Characterization of shared and ancestry-specific signals driving complex traits using multi-ancestry fine-mapping": susiex_nc3.cs80.cs

```
CS_ID	SNP	BP	REF_ALLELE	ALT_ALLELE	REF_FRQ	BETA	SE	-LOG10P	CS_PIP	OVRL_PIP
1	chr1:226351652:T:C	226351652	C,C	T,T	1,1	inf,inf	inf,inf	5.11301,0.675484	0.218516	0.218516
1	chr1:226350353:C:A	226350353	A,A	C,C	1,1	inf,inf	inf,inf	4.83282,0.638846	0.111026	0.111026
1	chr1:226357732:A:C	226357732	C,C	A,A	1,1	inf,inf	inf,inf	4.81382,0.546416	0.0953612	0.0953612
1	chr1:226367601:A:G	226367601	G,G	A,A	1,1	inf,inf	inf,inf	4.77954,0.4001	0.0716117	0.0716117
1	chr1:226358084:G:C	226358084	C,C	G,G	1,1	inf,inf	inf,inf	4.69742,0.513988	0.0707507	0.0707507
1	chr1:226389605:C:T	226389605	T,T	C,C	1,1	inf,inf	inf,inf	4.71027,0.254238	0.0507134	0.0507134
1	chr1:226405440:A:C	226405440	C,C	A,A	1,1	inf,inf	inf,inf	4.67499,0.175604	0.0429574	0.0429574
1	chr1:226383139:T:C	226383139	C,C	T,T	1,1	-inf,-inf	inf,inf	4.69035,0.075698	0.041319	0.041319
1	chr1:226399741:A:G	226399741	G,G	A,A	1,1	inf,-inf	inf,inf	4.6363,0.150695	0.0379216	0.0379216
1	chr1:226399219:C:T	226399219	T,T	C,C	1,1	inf,inf	inf,inf	4.18034,0.149232	0.0143878	0.0143878
1	chr1:226382510:C:T	226382510	T,T	C,C	1,1	-inf,inf	inf,inf	3.96304,0.156712	0.00919768	0.00919768
1	chr1:226376158:C:T	226376158	T,T	C,C	1,1	-inf,inf	inf,inf	3.95754,0.132948	0.00895514	0.00895514
1	chr1:226395441:A:G	226395441	G,G	A,A	1,1	inf,-inf	inf,inf	3.93092,0.121735	0.0084103	0.0084103
1	chr1:226407946:C:G	226407946	G,G	C,C	1,1	inf,inf	inf,inf	3.83426,0.262996	0.00827431	0.00827431
1	chr1:226388569:A:G	226388569	G,G	A,A	1,1	inf,-inf	inf,inf	3.91649,0.071274	0.0079898	0.0079898
1	chr1:226373847:A:G	226373847	G,G	A,A	1,1	-inf,inf	inf,inf	3.90091,0.0764288	0.0077467	0.0077467
```
