## Supplementary material for "Characterization of shared and ancestry-specific signals driving complex traits using multi-ancestry fine-mapping": susiex_nc3.cs80.snp

```
BP	SNP	PIP(CS1)	LogBF(CS1,Pop1)	LogBF(CS1,Pop2)
225850359	chr1:225850359:CCTT:C	1.91021e-05	-1.3901	-0.169817
225851133	chr1:225851133:G:A	2.96495e-05	-1.01399e-10	-1.12027
225851434	chr1:225851434:A:G	2.53972e-05	-1.01399e-10	-1.27508
225851596	chr1:225851596:T:C	3.81244e-05	-0.868864	-3.05203e-10
225852057	chr1:225852057:T:C	2.57891e-05	-1.01399e-10	-1.25976
225852418	chr1:225852418:G:A	5.47508e-05	-1.20726	0.700334
225852430	chr1:225852430:A:G	2.69395e-05	-1.01399e-10	-1.21612
225852703	chr1:225852703:C:T	2.9455e-05	-0.518553	-0.608302
225852825	chr1:225852825:T:C	1.99686e-05	-1.51556	-3.05203e-10
225853135	chr1:225853135:C:T	2.60623e-05	-1.01399e-10	-1.24923
225853309	chr1:225853309:C:T	2.55277e-05	-1.01399e-10	-1.26995
225853578	chr1:225853578:G:A	2.52121e-05	-1.01399e-10	-1.28239
225853589	chr1:225853589:A:AG	2.51829e-05	-1.01399e-10	-1.28355
225853600	chr1:225853600:G:A	2.5139e-05	-1.01399e-10	-1.2853
225853601	chr1:225853601:G:A	4.447e-05	-1.01399e-10	-0.714904
225853737	chr1:225853737:C:T	4.10926e-05	-1.2673	0.473406
225853788	chr1:225853788:G:A	3.02164e-05	-1.10133	-3.05203e-10
225854121	chr1:225854121:C:T	3.20264e-05	-1.01399e-10	-1.04316
225854609	chr1:225854609:T:C	4.72028e-05	-1.24567	0.590402
225854631	chr1:225854631:C:T	2.51143e-05	-1.01399e-10	-1.28628
225854872	chr1:225854872:C:A	1.41979e-05	-0.760126	-1.0965
225854895	chr1:225854895:T:G	3.48354e-05	-1.51207	0.552989
225855069	chr1:225855069:T:C	7.61661e-06	-1.29832	-1.18107
225855089	chr1:225855089:T:C	2.08901e-05	-1.47044	-3.05203e-10
225855273	chr1:225855273:G:A	9.71971e-05	-1.01399e-10	0.0670227
225855341	chr1:225855341:T:C	2.9538e-05	-1.01399e-10	-1.12404
225855597	chr1:225855597:T:C	2.67927e-05	-1.01399e-10	-1.22159
225855773	chr1:225855773:A:G	2.90414e-05	-1.23996	0.0989631
225856063	chr1:225856063:G:A	2.50647e-05	-1.01399e-10	-1.28826
225856154	chr1:225856154:A:G	2.6188e-05	-1.24442	-3.05203e-10
225856615	chr1:225856615:T:G	2.52239e-05	-1.01399e-10	-1.28193
225856690	chr1:225856690:G:A	2.12921e-05	-1.45138	-3.05203e-10
225856891	chr1:225856891:C:T	3.06014e-05	-1.08867	-3.05203e-10
225857066	chr1:225857066:G:A	1.47266e-05	-0.624115	-1.19594
225857279	chr1:225857279:T:C	1.9945e-05	-0.252302	-1.26444
225857356	chr1:225857356:C:T	9.65938e-06	-0.955342	-1.28645
225857685	chr1:225857685:T:C	5.04321e-05	-1.1838	0.594706
225857797	chr1:225857797:G:A	2.68021e-05	-1.01399e-10	-1.22124
225857841	chr1:225857841:CCTT:C	0.000252778	1.02279	-3.05203e-10
225858001	chr1:225858001:TCA:T	3.00593e-05	-1.10655	-3.05203e-10
225858105	chr1:225858105:C:A	3.61e-05	-1.01399e-10	-0.923426
225858317	chr1:225858317:TG:T	3.27556e-05	0.264809	-1.28545
225858333	chr1:225858333:T:G	2.52176e-05	-1.01399e-10	-1.28218
225858335	chr1:225858335:T:G	2.25665e-05	-1.39325	-3.05203e-10
225858497	chr1:225858497:G:C	2.55828e-05	-1.01399e-10	-1.2678
225858894	chr1:225858894:TTAGA:T	2.84531e-05	-1.01399e-10	-1.16146
225859274	chr1:225859274:T:C	7.81589e-06	-1.21842	-1.23514
225859556	chr1:225859556:A:G	7.75522e-06	-1.25694	-1.20441
225859763	chr1:225859763:G:A	2.53182e-05	-1.01399e-10	-1.27819
225859845	chr1:225859845:C:T	2.91709e-05	-1.01399e-10	-1.13655
225860009	chr1:225860009:G:A	3.76496e-05	-0.881396	-3.05203e-10
225860380	chr1:225860380:G:A	2.51716e-05	-1.01399e-10	-1.284
225860911	chr1:225860911:T:C	2.5855e-05	-1.01399e-10	-1.25721
225861374	chr1:225861374:T:G	7.90438e-06	-1.24854	-1.19376
225861611	chr1:225861611:G:A	4.75349e-05	-1.23728	0.589027
225862209	chr1:225862209:T:C	7.80162e-06	-1.25488	-1.2005
225862378	chr1:225862378:T:A	2.53229e-05	-1.01399e-10	-1.27801
225862710	chr1:225862710:T:C	2.67817e-05	-1.01399e-10	-1.222
225862803	chr1:225862803:G:A	2.51926e-05	-1.01399e-10	-1.28317
225862886	chr1:225862886:G:A	2.52824e-05	-1.01399e-10	-1.27961
225862924	chr1:225862924:C:T	2.54498e-05	-1.01399e-10	-1.27301
225862978	chr1:225862978:G:A	2.72347e-05	-1.21919	0.0139614
225863117	chr1:225863117:A:G	2.68551e-05	-1.21926	-3.05203e-10
225863824	chr1:225863824:G:A	2.56849e-05	-1.01399e-10	-1.26381
225864448	chr1:225864448:A:G	2.61342e-05	-1.24647	-3.05203e-10
225864616	chr1:225864616:A:T	2.57184e-05	-1.01399e-10	-1.26251
225864938	chr1:225864938:T:C	1.52919e-05	-0.561673	-1.22072
225865130	chr1:225865130:A:G	9.25443e-05	0.896943	-0.878973
225865356	chr1:225865356:TG:T	2.59691e-05	-1.01399e-10	-1.25281
225865471	chr1:225865471:C:T	2.50629e-05	-1.01399e-10	-1.28833
225866105	chr1:225866105:G:A	3.20918e-05	-0.701325	-0.339792
225866375	chr1:225866375:A:T	2.58437e-05	-1.01399e-10	-1.25765
225866633	chr1:225866633:G:A	6.44795e-06	-1.45597	-1.18998
225866681	chr1:225866681:T:G	2.56178e-05	-1.01399e-10	-1.26643
225866956	chr1:225866956:G:A	1.86794e-05	-0.312528	-1.26977
225867014	chr1:225867014:G:A	1.99387e-05	-0.537931	-0.979126
225867171	chr1:225867171:G:A	2.85298e-05	-1.01399e-10	-1.15877
225867895	chr1:225867895:G:A	2.16489e-05	-0.557812	-0.876949
225868768	chr1:225868768:A:G	0.000656864	3.01561	-1.03785
225868921	chr1:225868921:T:A	0.00141937	2.74825	-3.05203e-10
225868963	chr1:225868963:G:A	6.71799e-05	-0.550687	0.248344
225869093	chr1:225869093:C:T	1.96514e-05	-0.927206	-0.604364
225869213	chr1:225869213:A:G	1.55528e-05	-0.47664	-1.28883
225869309	chr1:225869309:T:C	2.57843e-05	-1.01399e-10	-1.25995
225869478	chr1:225869478:C:G	2.53045e-05	-1.01399e-10	-1.27873
225869764	chr1:225869764:G:A	4.99957e-05	-1.17694	0.57916
225870155	chr1:225870155:G:A	1.55477e-05	-0.518192	-1.24761
225870277	chr1:225870277:G:A	6.05117e-06	-1.44866	-1.26081
225870284	chr1:225870284:G:A	5.36865e-05	0.611707	-1.13826
225870371	chr1:225870371:A:G	6.43884e-06	-1.4434	-1.20397
225870546	chr1:225870546:A:G	2.56682e-05	-1.01399e-10	-1.26447
225870637	chr1:225870637:C:T	2.63949e-05	-1.01399e-10	-1.23655
225870834	chr1:225870834:C:G	0.000446692	2.57856	-0.986404
225871032	chr1:225871032:A:T	4.72386e-05	-1.01399e-10	-0.654507
225871415	chr1:225871415:C:T	3.92317e-05	-0.840233	-3.05203e-10
225871466	chr1:225871466:G:C	3.90576e-05	-0.84468	-3.05203e-10
225871470	chr1:225871470:G:A	3.22328e-05	-1.01399e-10	-1.03673
225871810	chr1:225871810:G:A	2.61058e-05	-1.24756	-3.05203e-10
225873103	chr1:225873103:T:C	2.02519e-05	-1.50147	-3.05203e-10
225873366	chr1:225873366:A:G	0.000247405	2.11123	-1.10992
225873486	chr1:225873486:G:A	2.51644e-05	-1.01399e-10	-1.28429
225873514	chr1:225873514:A:G	2.66566e-05	-1.01399e-10	-1.22668
225873958	chr1:225873958:G:A	2.43707e-05	-0.676409	-0.63993
225874256	chr1:225874256:G:A	2.81009e-05	-1.17391	-3.05203e-10
225874995	chr1:225874995:A:G	2.58226e-05	-1.01399e-10	-1.25847
225875039	chr1:225875039:T:C	2.568e-05	-1.01399e-10	-1.26401
225875818	chr1:225875818:C:G	2.51716e-05	-1.01399e-10	-1.284
225875939	chr1:225875939:G:A	7.32278e-06	-1.24564	-1.27309
225876629	chr1:225876629:G:A	2.7051e-05	-1.01399e-10	-1.21199
225876653	chr1:225876653:TTTGG:T	6.42087e-05	0.87397	-1.22155
225876699	chr1:225876699:AG:A	2.54439e-05	-1.01399e-10	-1.27324
225877045	chr1:225877045:G:T	0.000124718	1.60551	-1.28917
225877050	chr1:225877050:A:G	1.53793e-05	-1.18589	-0.590801
225877146	chr1:225877146:A:G	0.00011336	1.50985	-1.28901
225877591	chr1:225877591:T:C	2.84964e-05	-1.01399e-10	-1.15994
225877709	chr1:225877709:G:A	5.02771e-05	0.629445	-1.22161
225877755	chr1:225877755:G:A	2.09262e-05	-1.46871	-3.05203e-10
225877818	chr1:225877818:A:C	2.9613e-05	-1.01399e-10	-1.1215
225877838	chr1:225877838:G:A	4.97481e-05	0.620235	-1.22298
225878055	chr1:225878055:C:A	0.000120809	1.5738	-1.28931
225878223	chr1:225878223:AGGTTAAGGAGCT:A	1.54044e-05	-1.18165	-0.593416
225878265	chr1:225878265:A:G	2.69894e-05	-1.01399e-10	-1.21427
225878841	chr1:225878841:T:C	2.50678e-05	-1.01399e-10	-1.28813
225878990	chr1:225878990:G:C	0.000148805	1.43225	-0.939335
225879154	chr1:225879154:G:A	2.85644e-05	-1.01399e-10	-1.15756
225879521	chr1:225879521:C:T	2.50362e-05	-1.01399e-10	-1.2894
225880099	chr1:225880099:G:A	4.28803e-05	0.498533	-1.24984
225880162	chr1:225880162:G:A	4.46365e-05	0.510085	-1.22125
225881135	chr1:225881135:TC:T	0.000244637	2.08317	-1.09311
225881186	chr1:225881186:G:A	2.7881e-05	-1.01399e-10	-1.18177
225881227	chr1:225881227:G:A	4.39103e-05	0.561293	-1.28886
225881688	chr1:225881688:G:A	2.69663e-05	-1.01399e-10	-1.21513
225881769	chr1:225881769:C:A	1.1882e-05	-1.37307	-0.661624
225881883	chr1:225881883:AG:A	5.66177e-06	-1.52092	-1.25506
225882492	chr1:225882492:C:G	6.58631e-06	-1.37644	-1.24828
225882494	chr1:225882494:C:T	6.58797e-06	-1.37619	-1.24828
225882729	chr1:225882729:G:A	6.26168e-06	-1.39197	-1.2833
225882846	chr1:225882846:G:A	2.62485e-05	-1.24211	-3.05203e-10
225882871	chr1:225882871:G:A	2.5061e-05	-1.01399e-10	-1.2884
225882877	chr1:225882877:A:G	6.10977e-06	-1.41046	-1.28937
225882982	chr1:225882982:C:T	0.000103971	0.213994	-0.0795977
225883781	chr1:225883781:A:G	5.66413e-06	-1.51301	-1.26255
225883870	chr1:225883870:A:G	2.02657e-05	-1.50079	-3.05203e-10
225884054	chr1:225884054:T:C	5.88105e-06	-1.50588	-1.2321
225884294	chr1:225884294:G:A	2.10798e-05	-0.80579	-0.655613
225884390	chr1:225884390:C:G	5.74594e-06	-1.51448	-1.24675
225884405	chr1:225884405:G:A	2.05786e-05	-1.48547	-3.05203e-10
225884414	chr1:225884414:G:A	2.56916e-05	-1.01399e-10	-1.26355
225885052	chr1:225885052:C:T	2.05045e-05	-1.48908	-3.05203e-10
225885320	chr1:225885320:T:C	4.3006e-05	0.400095	-1.14847
225885410	chr1:225885410:C:A	3.64258e-05	-1.01399e-10	-0.91444
225885553	chr1:225885553:C:T	5.77291e-06	-1.50165	-1.25489
225885821	chr1:225885821:T:C	2.62227e-05	-1.01399e-10	-1.24309
225886114	chr1:225886114:G:A	2.5264e-05	-1.01399e-10	-1.28034
225886169	chr1:225886169:A:G	5.79522e-06	-1.51317	-1.23951
225886637	chr1:225886637:C:T	2.57749e-05	-1.01399e-10	-1.26032
225886736	chr1:225886736:G:C	2.68123e-05	-1.01399e-10	-1.22086
225886863	chr1:225886863:T:G	8.03734e-06	-1.47657	-0.949054
225886935	chr1:225886935:C:T	2.50426e-05	-1.01399e-10	-1.28914
225887285	chr1:225887285:T:C	5.74427e-06	-1.50671	-1.2548
225887773	chr1:225887773:C:G	5.87453e-06	-1.51246	-1.22663
225887908	chr1:225887908:G:A	0.000117407	0.070671	0.185257
225888008	chr1:225888008:A:G	5.59759e-06	-1.51106	-1.27632
225888335	chr1:225888335:G:A	2.51521e-05	-1.01399e-10	-1.28477
225888614	chr1:225888614:C:T	0.00012991	0.163888	0.193234
225889076	chr1:225889076:C:T	2.06089e-05	-1.484	-3.05203e-10
225889432	chr1:225889432:G:A	8.67141e-06	-1.4708	-0.87889
225889531	chr1:225889531:A:G	3.05756e-05	-0.0308632	-1.05865
225890053	chr1:225890053:A:G	5.87677e-05	-1.01399e-10	-0.436126
225890637	chr1:225890637:A:G	3.9549e-05	0.444342	-1.27652
225890703	chr1:225890703:C:T	3.52306e-05	0.0103375	-0.958141
225891007	chr1:225891007:C:T	2.66637e-05	-1.22642	-3.05203e-10
225891066	chr1:225891066:G:C	5.62988e-06	-1.50996	-1.27166
225891215	chr1:225891215:A:G	3.59325e-05	0.0393985	-0.967475
225891759	chr1:225891759:TGA:T	2.52629e-05	-1.01399e-10	-1.28038
225891763	chr1:225891763:A:T	2.52693e-05	-1.01399e-10	-1.28013
225891765	chr1:225891765:C:T	2.52719e-05	-1.01399e-10	-1.28003
225892060	chr1:225892060:G:C	9.15797e-06	-1.45566	-0.839436
225892682	chr1:225892682:C:G	1.09926e-05	-1.27489	-0.837603
225892871	chr1:225892871:T:TTGGTTTTTTG	3.09216e-05	-1.01399e-10	-1.07826
225893240	chr1:225893240:A:T	5.097e-05	-1.01399e-10	-0.57848
225893320	chr1:225893320:TTTTTGAG:T	5.62554e-06	-1.5124	-1.27
225893329	chr1:225893329:C:A	5.68702e-06	-1.5123	-1.25923
225893451	chr1:225893451:T:C	5.69781e-06	-1.51115	-1.25849
225893831	chr1:225893831:T:G	0.000700575	2.04218	-3.05203e-10
225894021	chr1:225894021:C:A	7.07018e-05	-0.539461	0.288215
225894361	chr1:225894361:G:A	4.81589e-05	-0.635212	-3.05203e-10
225894581	chr1:225894581:T:G	2.5083e-05	-1.01399e-10	-1.28753
225894687	chr1:225894687:T:C	5.44042e-05	-1.01399e-10	-0.513277
225895109	chr1:225895109:G:A	3.77725e-05	-1.00644	0.1283
225895268	chr1:225895268:A:G	5.62961e-06	-1.51636	-1.26532
225895410	chr1:225895410:C:T	2.41709e-05	-1.32457	-3.05203e-10
225895497	chr1:225895497:C:G	5.74752e-06	-1.50244	-1.25851
225896144	chr1:225896144:C:T	2.65484e-05	-1.23075	-3.05203e-10
225896218	chr1:225896218:G:A	2.52056e-05	-1.01399e-10	-1.28265
225896272	chr1:225896272:A:G	2.57354e-05	-1.26185	-3.05203e-10
225896277	chr1:225896277:G:A	1.15123e-05	-1.42165	-0.644653
225896378	chr1:225896378:C:A	7.2383e-06	-1.28383	-1.2465
225896415	chr1:225896415:C:T	7.0852e-06	-1.32544	-1.22627
225896927	chr1:225896927:T:C	2.51429e-05	-1.01399e-10	-1.28514
225897067	chr1:225897067:T:C	7.74866e-06	-1.22239	-1.2398
225897214	chr1:225897214:A:G	1.72864e-05	-0.512587	-1.14721
225897662	chr1:225897662:G:A	2.08479e-05	-1.47247	-3.05203e-10
225898129	chr1:225898129:G:A	2.6516e-05	-1.23197	-3.05203e-10
225898318	chr1:225898318:C:T	2.71422e-05	-1.20863	-3.05203e-10
225898438	chr1:225898438:G:T	5.81511e-06	-1.4665	-1.28276
225898446	chr1:225898446:G:T	2.61664e-05	-0.707344	-0.537896
225898451	chr1:225898451:A:G	5.51875e-05	-0.498981	-3.05203e-10
225898636	chr1:225898636:C:G	7.84928e-05	0.960788	-1.1075
225898653	chr1:225898653:C:T	3.05115e-05	-1.01399e-10	-1.09162
225898994	chr1:225898994:C:T	7.01978e-06	-1.32366	-1.23733
225899118	chr1:225899118:T:C	7.9725e-06	-1.19399	-1.23973
225899220	chr1:225899220:TCC:T	2.50501e-05	-1.01399e-10	-1.28884
225899359	chr1:225899359:T:C	5.5031e-06	-1.52123	-1.28317
225900237	chr1:225900237:A:G	2.11862e-05	-1.45637	-3.05203e-10
225900580	chr1:225900580:G:A	2.77e-05	0.0847835	-1.27307
225901219	chr1:225901219:C:G	2.59127e-05	-1.01399e-10	-1.25499
225901654	chr1:225901654:T:C	2.70079e-05	-1.01399e-10	-1.21359
225901701	chr1:225901701:A:G	2.74861e-05	-1.01399e-10	-1.19604
225901898	chr1:225901898:C:T	2.53933e-05	-1.01399e-10	-1.27523
225902035	chr1:225902035:C:T	0.00014097	-1.01399e-10	0.438827
225902085	chr1:225902085:G:A	2.38549e-05	-1.35548	0.0177491
225902581	chr1:225902581:C:T	2.55831e-05	-1.01399e-10	-1.26779
225903506	chr1:225903506:A:G	1.89157e-05	-0.61717	-0.952554
225903532	chr1:225903532:T:G	2.56915e-05	-1.01399e-10	-1.26356
225903595	chr1:225903595:G:GA	2.89151e-05	-1.01399e-10	-1.14535
225903597	chr1:225903597:G:A	0.000317251	1.24998	-3.05203e-10
225904035	chr1:225904035:T:C	8.75367e-06	-1.17966	-1.16059
225904852	chr1:225904852:C:T	3.30666e-05	-1.01399e-10	-1.01119
225906462	chr1:225906462:G:A	2.67076e-05	-1.22477	-3.05203e-10
225906483	chr1:225906483:A:G	0.000154202	-1.01399e-10	0.528546
225906697	chr1:225906697:A:G	2.50374e-05	-1.01399e-10	-1.28935
225907107	chr1:225907107:G:C	6.27264e-06	-1.39308	-1.28044
225907348	chr1:225907348:C:T	5.92282e-06	-1.48835	-1.24256
225907537	chr1:225907537:G:C	2.12975e-05	-1.45113	-3.05203e-10
225907553	chr1:225907553:G:C	2.10402e-05	-1.46328	-3.05203e-10
225907758	chr1:225907758:G:A	2.52168e-05	-1.01399e-10	-1.28221
225907905	chr1:225907905:A:T	1.39796e-05	-0.660514	-1.2116
225908166	chr1:225908166:C:T	2.53468e-05	-1.27707	-3.05203e-10
225908413	chr1:225908413:G:T	2.56892e-05	-1.01399e-10	-1.26365
225908467	chr1:225908467:C:A	2.90392e-05	-1.01399e-10	-1.14107
225908622	chr1:225908622:G:T	2.81758e-05	-1.01399e-10	-1.17125
225908717	chr1:225908717:G:A	2.0274e-05	-1.50038	-3.05203e-10
225908777	chr1:225908777:GC:G	8.31753e-05	-0.0887677	-3.05203e-10
225909005	chr1:225909005:A:G	6.47415e-05	-1.01399e-10	-0.339315
225909282	chr1:225909282:G:A	2.5048e-05	-1.01399e-10	-1.28892
225909736	chr1:225909736:C:T	2.57057e-05	-1.01399e-10	-1.263
225910000	chr1:225910000:A:C	2.51538e-05	-1.01399e-10	-1.28471
225910666	chr1:225910666:G:A	2.50547e-05	-1.01399e-10	-1.28865
225911192	chr1:225911192:G:C	2.50547e-05	-1.01399e-10	-1.28865
225911324	chr1:225911324:A:G	6.84257e-05	-1.01399e-10	-0.283969
225911457	chr1:225911457:C:G	7.49572e-05	-1.01399e-10	-0.1928
225911461	chr1:225911461:C:T	7.49572e-05	-1.01399e-10	-0.1928
225911608	chr1:225911608:G:T	3.68192e-05	-0.903697	-3.05203e-10
225911762	chr1:225911762:T:C	0.000173904	-1.01399e-10	0.648784
225912195	chr1:225912195:T:C	8.85269e-06	-1.33697	-0.992026
225912357	chr1:225912357:A:G	7.24343e-05	-1.01399e-10	-0.227037
225912866	chr1:225912866:T:C	9.86682e-05	-1.01399e-10	0.0820452
225912979	chr1:225912979:G:C	2.6196e-05	-1.01399e-10	-1.24411
225913068	chr1:225913068:T:C	2.87121e-05	-1.01399e-10	-1.1524
225913277	chr1:225913277:T:G	5.18787e-05	-1.43644	0.875627
225913303	chr1:225913303:C:T	7.36119e-05	-1.01399e-10	-0.210912
225913458	chr1:225913458:G:A	2.39879e-05	-1.33217	-3.05203e-10
225913896	chr1:225913896:G:T	4.5682e-05	-1.01399e-10	-0.688014
225914028	chr1:225914028:T:C	2.65902e-05	-1.01399e-10	-1.22917
225914207	chr1:225914207:A:G	1.22513e-05	-1.04181	-0.962269
225914364	chr1:225914364:T:C	4.97644e-05	-1.43767	0.835257
225914468	chr1:225914468:G:A	3.37938e-05	-1.01399e-10	-0.989442
225914681	chr1:225914681:G:T	6.04864e-05	-1.01399e-10	-0.4073
225915292	chr1:225915292:A:G	3.78427e-05	-1.01399e-10	-0.87628
225915788	chr1:225915788:C:T	2.5142e-05	-1.01399e-10	-1.28518
225916159	chr1:225916159:A:C	2.5162e-05	-1.01399e-10	-1.28438
225916436	chr1:225916436:G:A	4.20125e-05	-0.771752	-3.05203e-10
225916665	chr1:225916665:G:A	2.56438e-05	-1.01399e-10	-1.26542
225916791	chr1:225916791:A:C	2.19943e-05	-0.711174	-0.707758
225916878	chr1:225916878:A:G	2.83803e-05	-1.01399e-10	-1.16402
225916929	chr1:225916929:C:T	2.06574e-05	-1.51222	0.0305732
225916976	chr1:225916976:T:G	0.000141746	0.444319	-3.05203e-10
225916997	chr1:225916997:G:A	3.76049e-05	-0.882585	-3.05203e-10
225917365	chr1:225917365:C:T	0.000108515	0.769817	-0.592646
225917470	chr1:225917470:T:C	2.94225e-05	-1.01399e-10	-1.12796
225917691	chr1:225917691:AAC:A	0.000130603	-1.01399e-10	0.362445
225918009	chr1:225918009:T:A	2.07849e-05	-1.47549	-3.05203e-10
225918230	chr1:225918230:A:T	3.03359e-05	-1.01399e-10	-1.09739
225918285	chr1:225918285:G:A	2.79883e-05	-1.01399e-10	-1.17793
225918309	chr1:225918309:G:T	2.93134e-05	-1.01399e-10	-1.13167
225918548	chr1:225918548:T:C	2.52667e-05	-1.01399e-10	-1.28023
225918575	chr1:225918575:C:T	2.131e-05	-1.45054	-3.05203e-10
225918985	chr1:225918985:G:T	9.88456e-06	-0.960424	-1.25832
225919095	chr1:225919095:G:A	5.3363e-05	-0.5326	-3.05203e-10
225919169	chr1:225919169:C:T	4.81557e-05	-1.01399e-10	-0.635278
225919299	chr1:225919299:G:A	3.23113e-05	-1.01399e-10	-1.0343
225919635	chr1:225919635:C:T	6.89435e-06	-1.32753	-1.25149
225920087	chr1:225920087:T:C	1.44683e-05	-0.564296	-1.27346
225920220	chr1:225920220:C:T	2.52818e-05	-1.01399e-10	-1.27963
225920500	chr1:225920500:C:T	0.000694487	1.77043	0.263029
225921093	chr1:225921093:T:TCC	3.01918e-05	-1.01399e-10	-1.10215
225921194	chr1:225921194:C:T	1.68391e-05	-0.810342	-0.875672
225921584	chr1:225921584:G:A	2.00519e-05	-1.51139	-3.05203e-10
225921839	chr1:225921839:G:A	2.59233e-05	-1.01399e-10	-1.25457
225922388	chr1:225922388:AAG:A	3.60366e-05	-1.01399e-10	-0.925182
225923261	chr1:225923261:C:T	9.12383e-06	-1.52223	-0.776602
225923403	chr1:225923403:A:T	2.53634e-05	-1.01399e-10	-1.27641
225923529	chr1:225923529:A:C	0.000106222	-1.01399e-10	0.155813
225923611	chr1:225923611:T:A	2.50408e-05	-1.01399e-10	-1.28921
225923704	chr1:225923704:G:C	2.51723e-05	-1.01399e-10	-1.28397
225923849	chr1:225923849:G:A	0.000570283	-1.01399e-10	1.83642
225923916	chr1:225923916:G:A	0.0005711	-1.01399e-10	1.83785
225924929	chr1:225924929:G:T	0.00013824	-1.01399e-10	0.419273
225925202	chr1:225925202:A:G	7.25524e-06	-1.31926	-1.20873
225925899	chr1:225925899:C:A	3.28817e-05	-1.01399e-10	-1.0168
225926029	chr1:225926029:A:G	2.00323e-05	-1.51237	-3.05203e-10
225926316	chr1:225926316:C:T	2.5093e-05	-1.01399e-10	-1.28713
225926559	chr1:225926559:A:T	0.000281496	1.1304	-3.05203e-10
225927046	chr1:225927046:C:T	2.16292e-05	-1.43567	-3.05203e-10
225927189	chr1:225927189:C:T	2.99112e-05	-1.01399e-10	-1.11148
225927601	chr1:225927601:AAAG:A	3.17303e-05	-1.01399e-10	-1.05245
225927686	chr1:225927686:G:A	2.69168e-05	-1.01399e-10	-1.21697
225927870	chr1:225927870:A:G	0.000261588	-1.01399e-10	1.05705
225928005	chr1:225928005:C:T	2.67937e-05	-1.01399e-10	-1.22155
225928060	chr1:225928060:C:G	2.77684e-05	-1.01399e-10	-1.18582
225928126	chr1:225928126:C:T	6.85306e-06	-1.3594	-1.22562
225928221	chr1:225928221:G:A	4.05569e-05	-0.807012	-3.05203e-10
225928572	chr1:225928572:CCTCTAAACAGCAGGCCAGTCTCTCCTAT:C	2.50928e-05	-1.01399e-10	-1.28714
225928997	chr1:225928997:C:G	3.02067e-05	-1.01399e-10	-1.10166
225929010	chr1:225929010:G:A	7.52055e-06	-1.35494	-1.13714
225929563	chr1:225929563:G:A	2.97853e-05	-1.01399e-10	-1.1157
225930045	chr1:225930045:C:T	3.65819e-05	-0.910164	-3.05203e-10
225930102	chr1:225930102:A:G	1.45047e-05	-1.11476	-0.720484
225930109	chr1:225930109:C:T	3.82549e-05	-0.865445	-3.05203e-10
225930503	chr1:225930503:C:T	2.54033e-05	-1.01399e-10	-1.27484
225930636	chr1:225930636:C:T	9.60177e-06	-1.43724	-0.810534
225930768	chr1:225930768:C:T	3.7201e-05	-0.709976	-0.183406
225931072	chr1:225931072:A:G	5.05037e-05	-0.587672	-3.05203e-10
225931559	chr1:225931559:C:G	2.75963e-05	-1.01399e-10	-1.19204
225931922	chr1:225931922:A:G	2.50614e-05	-1.01399e-10	-1.28839
225932793	chr1:225932793:G:T	8.03608e-06	-1.49249	-0.933288
225933132	chr1:225933132:G:A	0.000147972	-1.01399e-10	0.487308
225933177	chr1:225933177:A:G	7.45599e-05	-1.01399e-10	-0.198114
225933228	chr1:225933228:T:C	2.59408e-05	-1.01399e-10	-1.2539
225933462	chr1:225933462:T:C	5.18334e-05	-1.01399e-10	-0.561683
225933932	chr1:225933932:C:T	2.50354e-05	-1.01399e-10	-1.28943
225934208	chr1:225934208:T:C	7.5019e-06	-1.47745	-1.01712
225934370	chr1:225934370:T:C	9.69488e-05	-1.01399e-10	0.0644655
225934560	chr1:225934560:AG:A	2.50377e-05	-1.01399e-10	-1.28934
225935068	chr1:225935068:T:C	3.75839e-05	-1.01399e-10	-0.883142
225935461	chr1:225935461:T:C	1.28909e-05	-1.20068	-0.752517
225935547	chr1:225935547:C:T	6.89676e-06	-1.50322	-1.07544
225935652	chr1:225935652:G:A	2.81124e-05	-1.01399e-10	-1.17351
225936062	chr1:225936062:C:T	1.1192e-05	-1.47659	-0.617935
225936344	chr1:225936344:G:C	0.000158757	-1.01399e-10	0.557657
225936441	chr1:225936441:G:A	1.24508e-05	-1.0885	-0.899431
225936945	chr1:225936945:A:C	3.67165e-05	-1.01399e-10	-0.906492
225937212	chr1:225937212:G:A	2.50507e-05	-1.01399e-10	-1.28882
225937560	chr1:225937560:C:T	3.63034e-05	-1.01399e-10	-0.917806
225937685	chr1:225937685:G:A	2.005e-05	-1.51149	-3.05203e-10
225937768	chr1:225937768:G:A	0.00013546	-1.01399e-10	0.39896
225937917	chr1:225937917:A:G	1.01811e-05	-1.08045	-1.10873
225938378	chr1:225938378:A:G	2.76395e-05	-1.01399e-10	-1.19047
225938702	chr1:225938702:T:C	8.33629e-05	-1.01399e-10	-0.0865142
225939028	chr1:225939028:C:T	6.70694e-06	-1.37379	-1.23278
225939318	chr1:225939318:C:T	2.78684e-05	-1.01399e-10	-1.18223
225939923	chr1:225939923:G:A	2.77033e-05	-1.01399e-10	-1.18817
225940424	chr1:225940424:G:A	8.71635e-06	-1.32485	-1.01967
225940669	chr1:225940669:TC:T	4.26793e-05	-1.01399e-10	-0.756004
225940809	chr1:225940809:G:C	2.532e-05	-1.01399e-10	-1.27812
225940864	chr1:225940864:G:A	5.04432e-05	-1.01399e-10	-0.588869
225941740	chr1:225941740:A:G	6.47539e-06	-1.45868	-1.18303
225941781	chr1:225941781:C:T	2.92895e-05	-1.01399e-10	-1.13249
225941961	chr1:225941961:G:T	4.50191e-05	-1.01399e-10	-0.702632
225943170	chr1:225943170:C:T	2.5773e-05	-1.01399e-10	-1.26039
225943991	chr1:225943991:C:T	1.29548e-05	-0.935906	-1.01235
225944343	chr1:225944343:C:T	9.00276e-05	-0.862397	0.852795
225944348	chr1:225944348:T:A	2.50691e-05	-1.01399e-10	-1.28808
225944643	chr1:225944643:A:ACC	2.68972e-05	-1.21769	-3.05203e-10
225945301	chr1:225945301:A:G	2.7619e-05	-1.51687	0.325654
225945624	chr1:225945624:C:T	5.72306e-05	-1.01399e-10	-0.462629
225945668	chr1:225945668:T:G	3.31212e-05	-1.01399e-10	-1.00954
225945771	chr1:225945771:GT:G	1.95773e-05	-0.775721	-0.759625
225945884	chr1:225945884:A:G	2.64522e-05	-1.01399e-10	-1.23438
225945934	chr1:225945934:G:C	1.03929e-05	-1.20383	-0.96477
225945968	chr1:225945968:A:G	2.76086e-05	-1.01399e-10	-1.19159
225946767	chr1:225946767:A:T	1.05776e-05	-1.51715	-0.633825
225947297	chr1:225947297:G:T	0.000100159	-1.01399e-10	0.0970369
225947432	chr1:225947432:A:C	8.79995e-06	-1.31884	-1.01613
225947528	chr1:225947528:C:T	2.68251e-05	-1.01399e-10	-1.22038
225947613	chr1:225947613:CT:C	2.50357e-05	-1.01399e-10	-1.28942
225947857	chr1:225947857:G:A	5.16801e-05	-1.01399e-10	-0.564645
225947864	chr1:225947864:C:T	1.23669e-05	-0.853077	-1.14161
225948521	chr1:225948521:C:T	3.4878e-05	-1.01399e-10	-0.95786
225948653	chr1:225948653:G:T	2.50435e-05	-1.01399e-10	-1.2891
225948890	chr1:225948890:A:G	2.84932e-05	-1.01399e-10	-1.16005
225948976	chr1:225948976:G:A	2.50407e-05	-1.01399e-10	-1.28921
225949082	chr1:225949082:G:A	2.82295e-05	-1.01399e-10	-1.16935
225949764	chr1:225949764:A:G	0.000133752	-1.01399e-10	0.386271
225950124	chr1:225950124:A:G	3.70934e-05	-0.89628	-3.05203e-10
225950656	chr1:225950656:G:A	2.51416e-05	-1.01399e-10	-1.28519
225950764	chr1:225950764:T:C	2.72584e-05	-1.01399e-10	-1.20436
225951144	chr1:225951144:G:C	3.11512e-05	-1.07087	-3.05203e-10
225951726	chr1:225951726:A:G	2.52483e-05	-1.01399e-10	-1.28096
225952370	chr1:225952370:G:A	2.13021e-05	-1.38034	-0.0705687
225952396	chr1:225952396:A:G	8.17997e-05	-1.01399e-10	-0.105445
225952506	chr1:225952506:C:T	9.65201e-06	-1.18828	-1.05427
225952820	chr1:225952820:G:A	0.000789233	-1.01399e-10	2.16134
225952830	chr1:225952830:G:A	4.03352e-05	-1.01399e-10	-0.812494
225953470	chr1:225953470:T:G	3.32022e-05	-1.01399e-10	-1.0071
225953827	chr1:225953827:G:A	4.30331e-05	-1.01399e-10	-0.747748
225954205	chr1:225954205:T:TA	0.000191929	-1.01399e-10	0.74741
225955333	chr1:225955333:C:T	4.67194e-05	-1.01399e-10	-0.665558
225956315	chr1:225956315:T:A	3.04987e-05	-1.01399e-10	-1.09203
225956547	chr1:225956547:G:A	5.97198e-06	-1.52125	-1.20139
225956550	chr1:225956550:T:G	7.32069e-05	-1.01399e-10	-0.216429
225956823	chr1:225956823:G:A	3.25419e-05	-1.01399e-10	-1.02719
225957264	chr1:225957264:T:G	3.17026e-05	-1.05332	-3.05203e-10
225957397	chr1:225957397:G:A	9.28566e-06	-1.52046	-0.760782
225957789	chr1:225957789:A:G	3.77391e-05	-1.01399e-10	-0.87902
225958198	chr1:225958198:C:T	3.68717e-05	-0.902274	-3.05203e-10
225958421	chr1:225958421:G:T	5.21381e-05	-1.01399e-10	-0.555823
225958501	chr1:225958501:C:A	3.20588e-05	-1.01399e-10	-1.04215
225958827	chr1:225958827:C:T	2.87134e-05	-1.01399e-10	-1.15235
225959049	chr1:225959049:C:CA	2.68699e-05	-1.01399e-10	-1.21871
225959389	chr1:225959389:A:C	8.24074e-06	-1.52153	-0.879096
225959807	chr1:225959807:A:T	2.54487e-05	-1.01399e-10	-1.27305
225959944	chr1:225959944:C:T	5.33556e-05	-1.01399e-10	-0.532739
225959945	chr1:225959945:A:G	1.9854e-05	-1.47057	-0.0507379
225959979	chr1:225959979:A:G	2.51567e-05	-1.01399e-10	-1.28459
225960129	chr1:225960129:A:T	8.33543e-06	-1.52036	-0.868841
225960974	chr1:225960974:G:A	4.7042e-05	-1.01399e-10	-0.658676
225960984	chr1:225960984:C:A	2.51853e-05	-1.01399e-10	-1.28346
225960987	chr1:225960987:G:A	2.72931e-05	-1.01399e-10	-1.20309
225961179	chr1:225961179:C:A	3.01209e-05	-1.01399e-10	-1.1045
225961219	chr1:225961219:A:G	3.04774e-05	-1.01399e-10	-1.09273
225961618	chr1:225961618:A:C	2.51499e-05	-1.01399e-10	-1.28486
225962036	chr1:225962036:T:A	2.87602e-05	-1.01399e-10	-1.15072
225962310	chr1:225962310:T:C	3.32036e-05	-1.01399e-10	-1.00706
225962851	chr1:225962851:TA:T	3.97162e-05	-1.01399e-10	-0.827959
225962915	chr1:225962915:C:T	7.69333e-06	-1.31487	-1.15449
225963109	chr1:225963109:A:G	3.61759e-05	-1.01399e-10	-0.921325
225963239	chr1:225963239:GTATT:G	3.10246e-05	-1.01399e-10	-1.07494
225963514	chr1:225963514:T:C	3.38985e-05	-1.01399e-10	-0.986348
225963561	chr1:225963561:AG:A	4.54833e-05	0.0909042	-0.783278
225963563	chr1:225963563:C:A	4.52666e-05	0.0849665	-0.782114
225963608	chr1:225963608:C:T	2.91312e-05	-1.01399e-10	-1.13791
225964122	chr1:225964122:T:A	1.4533e-05	-0.577783	-1.25552
225964832	chr1:225964832:A:C	3.22255e-05	-1.01399e-10	-1.03696
225965032	chr1:225965032:G:C	9.88123e-06	-0.938699	-1.28038
225965284	chr1:225965284:G:A	7.32211e-06	-1.23089	-1.28793
225965296	chr1:225965296:A:G	1.35446e-05	-0.766417	-1.13731
225965379	chr1:225965379:C:T	3.23634e-05	-1.01399e-10	-1.03269
225965488	chr1:225965488:T:C	0.000100132	1.29372	-1.19694
225966254	chr1:225966254:T:G	4.21439e-05	-1.01399e-10	-0.768628
225966450	chr1:225966450:A:G	2.01872e-05	-1.50467	-3.05203e-10
225966520	chr1:225966520:A:C	5.61636e-05	-1.01399e-10	-0.481448
225966527	chr1:225966527:A:G	2.14171e-05	-1.40894	-0.0365852
225966632	chr1:225966632:T:C	1.97399e-05	-0.853314	-0.673761
225966676	chr1:225966676:CAAT:C	2.6925e-05	-1.01399e-10	-1.21666
225966726	chr1:225966726:A:G	1.0212e-05	-1.51088	-0.675272
225966738	chr1:225966738:A:G	6.8508e-06	-1.48597	-1.09938
225966788	chr1:225966788:T:C	2.00309e-05	-1.51244	-3.05203e-10
225967021	chr1:225967021:C:T	2.01748e-05	-1.50528	-3.05203e-10
225967162	chr1:225967162:G:C	5.53112e-06	-1.51568	-1.28365
225967325	chr1:225967325:A:G	2.47852e-05	-1.29947	-3.05203e-10
225967734	chr1:225967734:CAT:C	4.07937e-05	-0.80119	-3.05203e-10
225968124	chr1:225968124:G:A	8.79399e-06	-1.06832	-1.26733
225968208	chr1:225968208:T:C	1.0829e-05	-0.962218	-1.16527
225968409	chr1:225968409:G:A	8.67052e-06	-1.08412	-1.26567
225968485	chr1:225968485:CTAT:C	3.07264e-05	-1.01399e-10	-1.0846
225968819	chr1:225968819:T:C	8.811e-06	-1.51396	-0.819757
225969191	chr1:225969191:T:C	0.00011395	0.226041	-3.05203e-10
225969479	chr1:225969479:T:C	1.99176e-05	-1.51811	-3.05203e-10
225969539	chr1:225969539:G:A	3.06115e-05	-1.01399e-10	-1.08834
225969637	chr1:225969637:C:T	3.75411e-05	-1.01399e-10	-0.884283
225970243	chr1:225970243:A:C	3.15784e-05	-0.751597	-0.305647
225970453	chr1:225970453:T:C	2.72135e-05	-1.01399e-10	-1.20601
225970552	chr1:225970552:T:A	2.71371e-05	-1.01399e-10	-1.20882
225971342	chr1:225971342:C:T	2.50624e-05	-1.01399e-10	-1.28835
225971643	chr1:225971643:G:C	6.279e-05	-1.01399e-10	-0.369922
225971739	chr1:225971739:G:A	2.52745e-05	-1.01399e-10	-1.27992
225972470	chr1:225972470:G:A	2.5071e-05	-1.01399e-10	-1.28801
225972708	chr1:225972708:C:T	4.28744e-05	-1.01399e-10	-0.751443
225972811	chr1:225972811:C:T	7.54151e-06	-1.20564	-1.28365
225973182	chr1:225973182:C:T	9.695e-06	-0.953247	-1.28486
225973708	chr1:225973708:G:A	1.98363e-05	-1.5222	-3.05203e-10
225974761	chr1:225974761:C:T	3.29409e-05	-1.01399e-10	-1.015
225975147	chr1:225975147:G:A	2.51154e-05	-1.01399e-10	-1.28624
225975455	chr1:225975455:C:G	6.41665e-06	-1.51779	-1.13303
225976444	chr1:225976444:A:G	6.51893e-06	-1.51484	-1.12016
225976649	chr1:225976649:G:C	6.65729e-06	-1.48913	-1.12488
225977111	chr1:225977111:C:T	3.06627e-05	-1.01399e-10	-1.08667
225977150	chr1:225977150:C:A	2.50606e-05	-1.01399e-10	-1.28842
225977598	chr1:225977598:A:G	6.67805e-06	-1.5087	-1.10219
225977808	chr1:225977808:G:T	9.37749e-05	-1.01399e-10	0.0311799
225978171	chr1:225978171:C:T	2.50623e-05	-1.01399e-10	-1.28835
225978326	chr1:225978326:G:A	7.75913e-06	-1.41853	-1.04232
225978796	chr1:225978796:G:C	8.26108e-06	-1.36375	-1.03441
225978983	chr1:225978983:AAAAT:A	3.33587e-05	-1.01399e-10	-1.0024
225979619	chr1:225979619:T:C	5.60795e-06	-1.51801	-1.26752
225979796	chr1:225979796:G:A	2.79961e-05	-1.01399e-10	-1.17765
225979882	chr1:225979882:G:C	5.50486e-06	-1.51695	-1.28713
225980793	chr1:225980793:C:G	3.57696e-05	-1.01399e-10	-0.93262
225981178	chr1:225981178:G:A	4.3692e-05	-1.01399e-10	-0.732554
225981616	chr1:225981616:G:C	8.30922e-06	-1.51929	-0.873061
225982265	chr1:225982265:G:A	5.48524e-06	-1.51828	-1.28937
225982375	chr1:225982375:A:G	6.14237e-06	-1.51093	-1.18357
225983387	chr1:225983387:T:C	2.50358e-05	-1.01399e-10	-1.28941
225983624	chr1:225983624:C:T	2.66253e-05	-1.01399e-10	-1.22785
225983774	chr1:225983774:G:C	6.60398e-06	-1.37695	-1.2451
225984209	chr1:225984209:T:C	2.51537e-05	-1.01399e-10	-1.28471
225984234	chr1:225984234:C:T	2.68694e-05	-1.01399e-10	-1.21873
225984520	chr1:225984520:T:C	3.31139e-05	-1.01399e-10	-1.00977
225984522	chr1:225984522:T:C	0.000166672	-1.01399e-10	0.606308
225984902	chr1:225984902:C:T	2.51323e-05	-1.01399e-10	-1.28557
225985759	chr1:225985759:A:G	2.8214e-05	-1.01399e-10	-1.1699
225986279	chr1:225986279:G:A	2.00454e-05	-1.51172	-3.05203e-10
225986590	chr1:225986590:A:G	7.02927e-05	-1.01399e-10	-0.25705
225987041	chr1:225987041:C:T	5.47732e-06	-1.52117	-1.28793
225987604	chr1:225987604:TTATAA:T	2.53673e-05	-1.01399e-10	-1.27626
225988089	chr1:225988089:G:A	3.46751e-05	-1.01399e-10	-0.963696
225988565	chr1:225988565:C:T	0.000104042	0.135076	-3.05203e-10
225988801	chr1:225988801:G:A	2.50364e-05	-1.01399e-10	-1.28939
225989206	chr1:225989206:A:AG	6.22897e-06	-1.46675	-1.21376
225989310	chr1:225989310:T:A	3.06073e-05	-1.01399e-10	-1.08848
225989849	chr1:225989849:G:A	7.34738e-05	-1.01399e-10	-0.212789
225989871	chr1:225989871:T:C	5.51516e-06	-1.52101	-1.2812
225990206	chr1:225990206:G:A	2.87322e-05	-1.01399e-10	-1.1517
225990456	chr1:225990456:T:C	5.51019e-06	-1.52147	-1.28165
225990911	chr1:225990911:A:AAAG	6.34079e-06	-1.5212	-1.14151
225991549	chr1:225991549:GAGC:G	3.21819e-05	-1.01399e-10	-1.03831
225991579	chr1:225991579:T:C	5.50906e-06	-1.52145	-1.28187
225991884	chr1:225991884:C:T	1.24901e-05	-1.35031	-0.634471
225992208	chr1:225992208:A:G	6.19198e-06	-1.52229	-1.16417
225992329	chr1:225992329:G:A	2.85639e-05	-1.01399e-10	-1.15758
225992485	chr1:225992485:C:T	3.65549e-05	-1.01399e-10	-0.910902
225993564	chr1:225993564:C:T	2.60333e-05	-1.01399e-10	-1.25034
225993635	chr1:225993635:C:T	2.51442e-05	-1.01399e-10	-1.28509
225993726	chr1:225993726:A:T	3.01702e-05	-1.01399e-10	-1.10286
225994366	chr1:225994366:G:A	2.52109e-05	-1.01399e-10	-1.28244
225995099	chr1:225995099:A:G	7.03949e-06	-1.31246	-1.24572
225995656	chr1:225995656:G:A	5.71892e-06	-1.51983	-1.24611
225995893	chr1:225995893:G:A	5.70322e-06	-1.51548	-1.2532
225995912	chr1:225995912:A:AG	2.54279e-05	-1.01399e-10	-1.27387
225996546	chr1:225996546:T:C	0.000191131	-1.01399e-10	0.74324
225996737	chr1:225996737:C:T	5.76479e-06	-1.51524	-1.24271
225996828	chr1:225996828:G:A	2.50355e-05	-1.01399e-10	-1.28942
225997259	chr1:225997259:T:C	7.76822e-05	-0.157091	-3.05203e-10
225997813	chr1:225997813:G:A	2.76031e-05	-1.01399e-10	-1.19179
225997817	chr1:225997817:A:C	2.95571e-05	-1.12339	-3.05203e-10
225998031	chr1:225998031:G:A	5.74977e-05	-1.01399e-10	-0.457973
225998141	chr1:225998141:G:A	8.6643e-05	-1.01399e-10	-0.0479211
225999428	chr1:225999428:C:T	1.18101e-05	-1.50111	-0.539655
225999757	chr1:225999757:G:C	6.78661e-05	-1.01399e-10	-0.292182
226000198	chr1:226000198:C:T	6.40409e-06	-1.36905	-1.28373
226000199	chr1:226000199:A:G	5.76126e-06	-1.47841	-1.28015
226000456	chr1:226000456:G:A	2.51395e-05	-1.01399e-10	-1.28528
226000850	chr1:226000850:A:G	3.42096e-05	-1.16157	0.184354
226000929	chr1:226000929:G:C	9.21092e-06	-1.51315	-0.776175
226001145	chr1:226001145:C:T	2.6823e-05	-1.01399e-10	-1.22046
226001890	chr1:226001890:T:C	6.22698e-06	-1.44289	-1.23794
226002621	chr1:226002621:TGCAA:T	2.78743e-05	-1.01399e-10	-1.18201
226002628	chr1:226002628:C:T	2.78217e-05	-1.01399e-10	-1.1839
226002814	chr1:226002814:G:A	3.14815e-05	-1.01399e-10	-1.06032
226003654	chr1:226003654:G:A	2.51873e-05	-1.01399e-10	-1.28338
226003690	chr1:226003690:C:T	2.50911e-05	-1.01399e-10	-1.2872
226003833	chr1:226003833:G:A	6.11013e-06	-1.45332	-1.24645
226004578	chr1:226004578:G:A	7.72968e-06	-1.45575	-1.0089
226005336	chr1:226005336:G:A	3.18331e-05	-1.01399e-10	-1.04921
226005350	chr1:226005350:G:C	6.06454e-06	-1.46752	-1.23974
226005431	chr1:226005431:C:T	2.76363e-05	-1.19059	-3.05203e-10
226005499	chr1:226005499:G:A	0.000121112	0.287002	-3.05203e-10
226005548	chr1:226005548:T:C	3.0844e-05	-1.01399e-10	-1.08078
226005935	chr1:226005935:C:A	2.69014e-05	-1.01399e-10	-1.21754
226006631	chr1:226006631:A:G	5.68712e-06	-1.49475	-1.27677
226006915	chr1:226006915:A:T	7.3167e-06	-1.46535	-1.05421
226007275	chr1:226007275:A:G	5.73718e-06	-1.48423	-1.27852
226007562	chr1:226007562:C:T	2.79614e-05	-1.01399e-10	-1.17889
226007748	chr1:226007748:A:G	5.70123e-06	-1.50163	-1.2674
226008245	chr1:226008245:T:C	6.67057e-06	-1.46522	-1.14679
226008688	chr1:226008688:T:C	5.6309e-06	-1.5138	-1.26764
226008923	chr1:226008923:A:G	6.84473e-06	-1.4764	-1.10984
226009450	chr1:226009450:G:A	0.000116045	-1.01399e-10	0.244258
226009459	chr1:226009459:T:C	5.92239e-06	-1.44475	-1.28622
226010089	chr1:226010089:T:G	5.96243e-06	-1.44006	-1.28418
226010128	chr1:226010128:A:T	2.53689e-05	-1.01399e-10	-1.27619
226010263	chr1:226010263:A:G	6.38482e-06	-1.48975	-1.16605
226010379	chr1:226010379:T:C	7.79435e-05	-1.01399e-10	-0.153734
226010467	chr1:226010467:G:A	2.50702e-05	-1.01399e-10	-1.28804
226010805	chr1:226010805:A:T	1.94966e-05	-0.257645	-1.28183
226010875	chr1:226010875:A:G	7.90079e-05	-1.01399e-10	-0.14017
226011147	chr1:226011147:G:A	5.59343e-06	-1.51075	-1.27737
226011995	chr1:226011995:A:G	2.58006e-05	-1.01399e-10	-1.25932
226012134	chr1:226012134:G:A	5.9666e-06	-1.51413	-1.20941
226012297	chr1:226012297:G:T	6.25265e-05	-1.01399e-10	-0.374127
226012318	chr1:226012318:C:T	2.93766e-05	-1.01399e-10	-1.12952
226012384	chr1:226012384:G:A	2.50422e-05	-1.01399e-10	-1.28915
226012559	chr1:226012559:A:G	6.48691e-06	-1.48282	-1.15711
226013989	chr1:226013989:A:T	2.509e-05	-1.01399e-10	-1.28725
226014015	chr1:226014015:A:G	5.59509e-06	-1.51636	-1.27147
226014597	chr1:226014597:C:T	0.000141973	0.445916	-3.05203e-10
226014633	chr1:226014633:C:T	5.54958e-06	-1.51134	-1.28466
226015352	chr1:226015352:A:G	6.93789e-06	-1.48962	-1.0831
226015457	chr1:226015457:G:A	5.98962e-06	-1.45065	-1.26904
226015883	chr1:226015883:G:A	3.83219e-05	-1.01399e-10	-0.863696
226016317	chr1:226016317:A:T	2.50568e-05	-1.01399e-10	-1.28857
226017045	chr1:226017045:C:T	6.15363e-06	-1.43108	-1.26159
226017124	chr1:226017124:T:A	6.44592e-05	-1.01399e-10	-0.343686
226017306	chr1:226017306:G:A	2.50627e-05	-1.01399e-10	-1.28834
226018268	chr1:226018268:T:A	6.83141e-06	-1.31018	-1.278
226018363	chr1:226018363:G:A	6.44011e-05	-1.01399e-10	-0.344587
226018534	chr1:226018534:C:T	2.98069e-05	-1.01399e-10	-1.11498
226018875	chr1:226018875:A:G	6.25022e-06	-1.4169	-1.2602
226018970	chr1:226018970:C:T	2.5037e-05	-1.01399e-10	-1.28936
226019023	chr1:226019023:A:C	5.53016e-06	-1.51337	-1.28613
226019798	chr1:226019798:TC:T	7.34505e-05	-1.01399e-10	-0.213106
226019900	chr1:226019900:T:C	2.41514e-05	-1.32537	-3.05203e-10
226020797	chr1:226020797:A:G	6.04185e-06	-1.43228	-1.27872
226020937	chr1:226020937:T:C	5.92752e-06	-1.44887	-1.28125
226022288	chr1:226022288:A:G	2.0019e-05	-1.51304	-3.05203e-10
226022405	chr1:226022405:C:T	3.96835e-05	-1.01399e-10	-0.828781
226022778	chr1:226022778:T:C	6.05645e-06	-1.43411	-1.27448
226022952	chr1:226022952:C:T	5.85351e-06	-1.46309	-1.27958
226023529	chr1:226023529:C:T	1.11206e-05	-0.816255	-1.28466
226023613	chr1:226023613:G:A	2.04644e-05	-1.49103	-3.05203e-10
226023993	chr1:226023993:G:C	3.22331e-05	-1.01399e-10	-1.03672
226024513	chr1:226024513:GA:G	4.7818e-05	-1.01399e-10	-0.642315
226024897	chr1:226024897:A:G	6.02453e-06	-1.44085	-1.27303
226024914	chr1:226024914:T:A	2.51151e-05	-1.01399e-10	-1.28625
226025195	chr1:226025195:T:C	5.70675e-06	-1.48592	-1.28215
226025830	chr1:226025830:C:G	9.28695e-06	-1.51284	-0.768271
226025914	chr1:226025914:G:A	6.43204e-06	-1.37004	-1.27838
226026062	chr1:226026062:T:C	6.37477e-06	-1.38247	-1.2749
226026104	chr1:226026104:T:C	0.000134493	-0.975238	1.36703
226026126	chr1:226026126:T:C	6.66041e-05	-1.01399e-10	-0.310951
226026132	chr1:226026132:C:T	2.87006e-05	-1.01399e-10	-1.1528
226026358	chr1:226026358:G:A	7.96426e-06	-1.24104	-1.19371
226026687	chr1:226026687:C:G	3.19775e-05	-1.01399e-10	-1.04468
226027181	chr1:226027181:A:G	6.19307e-06	-1.40014	-1.28615
226027218	chr1:226027218:A:G	4.19357e-05	-1.01399e-10	-0.773581
226027762	chr1:226027762:C:T	3.00802e-05	-1.01399e-10	-1.10585
226028095	chr1:226028095:C:T	0.000707237	-1.01399e-10	2.05165
226029320	chr1:226029320:G:C	2.92082e-05	-1.01399e-10	-1.13527
226029706	chr1:226029706:A:G	7.55617e-05	-1.01399e-10	-0.184769
226029876	chr1:226029876:A:C	7.56757e-05	-1.01399e-10	-0.183261
226030292	chr1:226030292:T:C	1.25314e-05	-0.708732	-1.27275
226030380	chr1:226030380:G:T	3.04213e-05	-1.09457	-3.05203e-10
226031029	chr1:226031029:A:AGATG	2.54493e-05	-1.01399e-10	-1.27303
226031431	chr1:226031431:G:A	6.10435e-06	-1.50459	-1.19612
226032857	chr1:226032857:G:C	6.50867e-06	-1.35597	-1.28061
226032945	chr1:226032945:G:T	5.63604e-06	-1.52211	-1.25843
226033158	chr1:226033158:G:GT	6.14501e-06	-1.40483	-1.28925
226033416	chr1:226033416:C:T	5.65023e-06	-1.51944	-1.25858
226033689	chr1:226033689:T:C	1.32558e-05	-1.50062	-0.424656
226033793	chr1:226033793:T:C	2.55851e-05	-1.26771	-3.05203e-10
226034187	chr1:226034187:C:T	2.52027e-05	-1.01399e-10	-1.28277
226034351	chr1:226034351:A:G	2.10902e-05	-1.40987	-0.0510424
226034949	chr1:226034949:C:T	2.87732e-05	-1.01399e-10	-1.15027
226034956	chr1:226034956:G:A	1.47385e-05	-1.46123	-0.358019
226035117	chr1:226035117:C:A	6.52906e-06	-1.35919	-1.27426
226035313	chr1:226035313:G:T	3.0539e-05	-1.01399e-10	-1.09071
226035370	chr1:226035370:G:T	3.0539e-05	-1.01399e-10	-1.09071
226036254	chr1:226036254:C:T	2.97684e-05	-1.01399e-10	-1.11627
226036279	chr1:226036279:A:T	3.0643e-05	-1.01399e-10	-1.08731
226036374	chr1:226036374:C:T	1.51106e-05	-1.45987	-0.334446
226036563	chr1:226036563:G:T	3.03187e-05	-1.01399e-10	-1.09795
226036982	chr1:226036982:A:AC	3.03448e-05	-1.01399e-10	-1.09709
226037000	chr1:226037000:G:A	2.93904e-05	-1.01399e-10	-1.12905
226037331	chr1:226037331:A:C	2.01878e-05	-1.50464	-3.05203e-10
226037521	chr1:226037521:C:T	3.0539e-05	-1.01399e-10	-1.09071
226037529	chr1:226037529:A:T	6.28429e-05	0.0731807	-0.44226
226037548	chr1:226037548:T:C	9.41765e-05	-1.01399e-10	0.0354528
226037564	chr1:226037564:G:A	3.10877e-05	-1.01399e-10	-1.07291
226037900	chr1:226037900:T:C	3.05331e-05	-1.01399e-10	-1.09091
226037959	chr1:226037959:A:G	2.98633e-05	-1.46948	0.356392
226038158	chr1:226038158:A:C	3.03703e-05	-1.01399e-10	-1.09625
226038645	chr1:226038645:G:A	5.63397e-06	-1.52221	-1.2587
226038916	chr1:226038916:C:T	1.52415e-05	-1.46234	-0.323351
226039221	chr1:226039221:T:C	2.0187e-05	-1.50468	-3.05203e-10
226039291	chr1:226039291:A:G	2.40658e-05	-0.347847	-0.981078
226039294	chr1:226039294:C:T	3.26538e-05	-1.02376	-3.05203e-10
226039399	chr1:226039399:C:G	1.51546e-05	-1.4156	-0.375816
226040031	chr1:226040031:C:T	3.30213e-05	-1.01399e-10	-1.01256
226040506	chr1:226040506:T:G	3.06104e-05	-1.01399e-10	-1.08838
226040546	chr1:226040546:G:A	2.90447e-05	-1.01399e-10	-1.14088
226040779	chr1:226040779:C:T	2.86882e-05	-1.01399e-10	-1.15323
226040926	chr1:226040926:C:T	5.65788e-06	-1.48726	-1.28941
226041488	chr1:226041488:T:C	6.53181e-06	-1.35544	-1.27759
226041494	chr1:226041494:A:G	5.76567e-06	-1.52231	-1.23549
226041651	chr1:226041651:C:T	4.50911e-05	-1.01399e-10	-0.701033
226042133	chr1:226042133:T:C	3.17715e-05	-1.01399e-10	-1.05115
226042146	chr1:226042146:C:T	6.11022e-06	-1.50274	-1.19702
226042158	chr1:226042158:T:G	2.80815e-05	-1.01399e-10	-1.17461
226042314	chr1:226042314:C:T	6.04064e-06	-1.50239	-1.20882
226042397	chr1:226042397:A:G	3.8323e-05	-1.01399e-10	-0.863668
226042771	chr1:226042771:TTTGG:T	0.000107073	0.16379	-3.05203e-10
226043093	chr1:226043093:C:T	9.56527e-06	-1.41535	-0.836229
226043122	chr1:226043122:C:A	2.78069e-05	-1.01399e-10	-1.18443
226043290	chr1:226043290:C:T	1.19101e-05	-1.38502	-0.64731
226043437	chr1:226043437:A:G	2.79684e-05	-1.01399e-10	-1.17864
226043669	chr1:226043669:A:G	6.66344e-06	-1.34613	-1.26696
226043848	chr1:226043848:A:C	2.79652e-05	-1.01399e-10	-1.17876
226044027	chr1:226044027:CAG:C	2.07151e-05	-0.314233	-1.16462
226044729	chr1:226044729:G:C	5.65537e-06	-1.52191	-1.2552
226044795	chr1:226044795:A:G	2.76503e-05	-1.01399e-10	-1.19008
226045382	chr1:226045382:A:G	1.09743e-05	-1.26293	-0.851237
226045486	chr1:226045486:A:G	0.000126336	0.329225	-3.05203e-10
226045604	chr1:226045604:C:G	5.81916e-06	-1.51763	-1.23093
226045627	chr1:226045627:G:A	5.07941e-05	-1.01399e-10	-0.581937
226046133	chr1:226046133:C:A	9.9088e-06	-1.42285	-0.793444
226046409	chr1:226046409:C:G	6.62945e-06	-1.34387	-1.27432
226046792	chr1:226046792:C:T	8.36801e-05	-1.01399e-10	-0.082717
226046830	chr1:226046830:G:A	4.1071e-05	-1.01399e-10	-0.794416
226046852	chr1:226046852:A:G	6.19869e-06	-1.47404	-1.21134
226046889	chr1:226046889:C:T	2.90432e-05	-1.01399e-10	-1.14093
226047162	chr1:226047162:T:C	6.60593e-06	-1.35166	-1.27009
226047182	chr1:226047182:C:T	6.62468e-06	-1.35489	-1.26402
226047453	chr1:226047453:A:C	2.80021e-05	-1.01399e-10	-1.17744
226048013	chr1:226048013:G:C	2.00465e-05	-1.51166	-3.05203e-10
226048099	chr1:226048099:G:C	0.000253844	-1.01399e-10	1.027
226048475	chr1:226048475:C:T	3.17748e-05	-1.05104	-3.05203e-10
226048702	chr1:226048702:A:C	5.06533e-05	-1.01399e-10	-0.584714
226048758	chr1:226048758:A:G	2.79096e-05	-1.01399e-10	-1.18075
226049011	chr1:226049011:T:C	6.69499e-06	-1.3362	-1.27216
226049563	chr1:226049563:T:A	2.79862e-05	-1.01399e-10	-1.17801
226049609	chr1:226049609:G:A	2.79516e-05	-1.01399e-10	-1.17924
226049848	chr1:226049848:C:T	6.72461e-06	-1.33581	-1.26814
226049917	chr1:226049917:T:C	5.79596e-06	-1.52204	-1.23051
226050220	chr1:226050220:C:T	0.000484113	-1.01399e-10	1.6726
226050221	chr1:226050221:G:A	1.31455e-05	-1.23158	-0.702053
226050370	chr1:226050370:T:G	2.54295e-05	-1.01399e-10	-1.27381
226050449	chr1:226050449:G:A	9.69086e-06	-1.41297	-0.825566
226051136	chr1:226051136:C:G	1.09745e-05	-1.29435	-0.819789
226051255	chr1:226051255:G:A	2.71569e-05	-1.01399e-10	-1.20809
226051421	chr1:226051421:C:T	3.47942e-05	-1.01399e-10	-0.960267
226051423	chr1:226051423:C:A	2.77718e-05	-1.01399e-10	-1.1857
226051504	chr1:226051504:C:T	4.52449e-05	-1.01399e-10	-0.697628
226051512	chr1:226051512:CCTGGGCTA:C	7.09913e-06	-1.31366	-1.23608
226052004	chr1:226052004:C:T	7.61872e-06	-1.51616	-0.96295
226052129	chr1:226052129:C:T	6.74221e-06	-1.34417	-1.25716
226052517	chr1:226052517:A:AG	2.59738e-05	-1.01399e-10	-1.25263
226053188	chr1:226053188:T:C	2.77771e-05	-1.01399e-10	-1.1855
226053204	chr1:226053204:G:A	1.47129e-05	-1.28156	-0.539435
226053386	chr1:226053386:AG:A	6.76009e-06	-1.33714	-1.26154
226053436	chr1:226053436:G:C	1.08231e-05	-1.23715	-0.890891
226055316	chr1:226055316:G:A	3.21671e-05	-1.01399e-10	-1.03877
226055385	chr1:226055385:C:T	2.75042e-05	-1.01399e-10	-1.19538
226055410	chr1:226055410:G:A	4.41414e-05	-1.01399e-10	-0.722319
226055694	chr1:226055694:C:T	0.000211984	-1.01399e-10	0.846791
226056313	chr1:226056313:T:C	5.28237e-05	-1.01399e-10	-0.542757
226056664	chr1:226056664:A:G	2.75167e-05	-1.01399e-10	-1.19493
226057006	chr1:226057006:G:A	9.54428e-06	-1.41762	-0.836157
226057311	chr1:226057311:A:G	2.93934e-05	-1.01399e-10	-1.12895
226057489	chr1:226057489:T:G	2.50571e-05	-1.01399e-10	-1.28856
226057807	chr1:226057807:A:G	2.74386e-05	-1.01399e-10	-1.19777
226057989	chr1:226057989:G:A	2.07022e-05	-1.47948	-3.05203e-10
226058228	chr1:226058228:G:A	6.43538e-06	-1.4622	-1.18571
226058341	chr1:226058341:T:C	5.7024e-06	-1.52205	-1.24678
226058772	chr1:226058772:A:C	0.000122171	0.295708	-3.05203e-10
226058876	chr1:226058876:G:C	5.26587e-05	-1.01399e-10	-0.545886
226058962	chr1:226058962:G:A	9.909e-06	-1.42244	-0.793833
226059070	chr1:226059070:A:G	7.27372e-06	-1.33527	-1.19018
226059151	chr1:226059151:C:T	2.75042e-05	-1.01399e-10	-1.19538
226059284	chr1:226059284:C:T	2.75641e-05	-1.01399e-10	-1.1932
226059444	chr1:226059444:C:T	2.75042e-05	-1.01399e-10	-1.19538
226059601	chr1:226059601:A:G	2.75041e-05	-1.01399e-10	-1.19538
226059998	chr1:226059998:G:A	3.0959e-05	-1.01399e-10	-1.07705
226060028	chr1:226060028:T:A	5.18405e-05	-1.01399e-10	-0.561547
226060083	chr1:226060083:T:C	2.74529e-05	-1.01399e-10	-1.19725
226060569	chr1:226060569:C:G	1.18594e-05	-1.28022	-0.756371
226060892	chr1:226060892:T:C	2.74875e-05	-1.01399e-10	-1.19599
226061401	chr1:226061401:A:C	2.74582e-05	-1.01399e-10	-1.19705
226061735	chr1:226061735:T:C	2.75242e-05	-1.01399e-10	-1.19465
226062051	chr1:226062051:G:A	2.47176e-05	-1.3022	-3.05203e-10
226063637	chr1:226063637:C:T	1.99406e-05	-1.51696	-3.05203e-10
226064073	chr1:226064073:TG:T	2.9859e-05	-1.01399e-10	-1.11323
226064531	chr1:226064531:C:T	2.51789e-05	-1.01399e-10	-1.28371
226065155	chr1:226065155:A:G	2.86554e-05	-1.01399e-10	-1.15438
226065426	chr1:226065426:T:G	2.6459e-05	-1.01399e-10	-1.23412
226065987	chr1:226065987:T:C	3.26401e-05	-1.01399e-10	-1.02418
226066119	chr1:226066119:C:T	3.28574e-05	-1.01399e-10	-1.01754
226066225	chr1:226066225:T:C	2.38403e-05	-1.51501	0.176667
226066335	chr1:226066335:T:C	2.51207e-05	-1.01399e-10	-1.28602
226066589	chr1:226066589:C:T	2.69968e-05	-1.01399e-10	-1.214
226066662	chr1:226066662:A:G	2.70189e-05	-1.01399e-10	-1.21318
226066783	chr1:226066783:T:C	2.71213e-05	-1.01399e-10	-1.2094
226067162	chr1:226067162:G:A	2.69847e-05	-1.01399e-10	-1.21445
226067253	chr1:226067253:C:T	2.70915e-05	-1.2105	-3.05203e-10
226068253	chr1:226068253:G:A	3.11151e-05	-1.01399e-10	-1.07203
226068605	chr1:226068605:G:A	9.66584e-05	-1.01399e-10	0.0614649
226068871	chr1:226068871:G:A	2.83375e-05	-1.01399e-10	-1.16553
226069015	chr1:226069015:G:A	3.42246e-05	-1.01399e-10	-0.976773
226069281	chr1:226069281:G:A	2.71101e-05	-1.01399e-10	-1.20981
226069465	chr1:226069465:A:G	2.91728e-05	-1.01399e-10	-1.13648
226069554	chr1:226069554:G:A	2.65202e-05	-1.01399e-10	-1.23181
226069670	chr1:226069670:A:G	9.14861e-05	-1.01399e-10	0.00646915
226070021	chr1:226070021:A:G	5.76102e-05	-0.672919	0.216901
226070133	chr1:226070133:G:A	2.71247e-05	-1.01399e-10	-1.20927
226070308	chr1:226070308:C:T	2.57514e-05	-1.51194	0.250713
226070570	chr1:226070570:G:A	2.50583e-05	-1.01399e-10	-1.28851
226071002	chr1:226071002:C:T	8.79686e-05	-1.01399e-10	-0.032738
226071231	chr1:226071231:A:G	3.15675e-05	-1.01399e-10	-1.05759
226071637	chr1:226071637:T:TA	2.21539e-05	-1.4117	-3.05203e-10
226072573	chr1:226072573:A:G	2.52189e-05	-1.01399e-10	-1.28212
226072876	chr1:226072876:A:G	2.71435e-05	-1.01399e-10	-1.20858
226073000	chr1:226073000:A:G	3.19539e-05	-1.04542	-3.05203e-10
226073398	chr1:226073398:G:A	2.51306e-05	-1.01399e-10	-1.28563
226073413	chr1:226073413:C:T	2.71281e-05	-1.01399e-10	-1.20915
226073428	chr1:226073428:T:TA	2.71281e-05	-1.01399e-10	-1.20915
226073566	chr1:226073566:A:G	1.00577e-05	-1.46295	-0.738433
226073574	chr1:226073574:CCTT:C	2.69527e-05	-1.01399e-10	-1.21564
226073810	chr1:226073810:T:A	2.65592e-05	-1.01399e-10	-1.23034
226073926	chr1:226073926:T:C	1.98352e-05	-1.52226	-3.05203e-10
226073971	chr1:226073971:A:G	2.7125e-05	-1.01399e-10	-1.20926
226074094	chr1:226074094:A:G	2.74853e-05	-1.19606	-3.05203e-10
226074490	chr1:226074490:C:T	2.71341e-05	-1.01399e-10	-1.20893
226074830	chr1:226074830:A:G	2.62672e-05	-1.01399e-10	-1.2414
226075131	chr1:226075131:C:T	8.81227e-05	-1.01399e-10	-0.030988
226075426	chr1:226075426:C:T	2.71376e-05	-1.01399e-10	-1.2088
226075854	chr1:226075854:A:T	2.76376e-05	-1.01399e-10	-1.19054
226076031	chr1:226076031:G:A	4.05988e-05	-0.805978	-3.05203e-10
226077070	chr1:226077070:G:A	2.90497e-05	-1.01399e-10	-1.14071
226077422	chr1:226077422:A:G	2.37306e-05	-0.951378	-0.391576
226077704	chr1:226077704:GGGT:G	9.86541e-05	-1.01399e-10	0.0819018
226077828	chr1:226077828:T:G	6.65409e-06	-1.52097	-1.09351
226078391	chr1:226078391:G:A	6.8358e-06	-1.51373	-1.07381
226078789	chr1:226078789:A:C	9.83915e-05	-1.01399e-10	0.0792368
226079773	chr1:226079773:T:C	1.11367e-05	-1.2753	-0.824163
226079785	chr1:226079785:T:G	2.57567e-05	-1.01399e-10	-1.26102
226079844	chr1:226079844:T:C	7.03247e-06	-1.51161	-1.04757
226079856	chr1:226079856:A:C	2.10266e-05	-1.46393	-3.05203e-10
226080052	chr1:226080052:G:T	7.11446e-06	-1.51754	-1.03005
226080503	chr1:226080503:C:T	2.8001e-05	-1.01399e-10	-1.17748
226080839	chr1:226080839:G:A	9.56728e-05	-1.01399e-10	0.0512167
226081089	chr1:226081089:T:C	2.65547e-05	-1.01399e-10	-1.23051
226081190	chr1:226081190:G:A	2.60974e-05	-1.01399e-10	-1.24788
226081537	chr1:226081537:A:G	2.51613e-05	-1.01399e-10	-1.28441
226081722	chr1:226081722:C:T	2.7353e-05	-1.01399e-10	-1.20089
226082068	chr1:226082068:T:C	3.30151e-05	-1.01275	-3.05203e-10
226082083	chr1:226082083:T:A	2.5291e-05	-1.01399e-10	-1.27927
226082518	chr1:226082518:G:A	2.52262e-05	-1.01399e-10	-1.28183
226082817	chr1:226082817:A:G	2.76382e-05	-1.01399e-10	-1.19052
226082841	chr1:226082841:G:A	4.07934e-05	-1.52036	0.719164
226083078	chr1:226083078:G:A	1.88654e-05	-0.282964	-1.28943
226083589	chr1:226083589:C:A	2.25775e-05	-1.479	0.0862358
226083594	chr1:226083594:C:T	2.53699e-05	-1.01399e-10	-1.27615
226083750	chr1:226083750:T:C	2.70335e-05	-1.01399e-10	-1.21264
226083923	chr1:226083923:T:C	5.81339e-06	-1.52135	-1.2282
226084651	chr1:226084651:A:G	2.10973e-05	-1.4965	0.0359285
226084830	chr1:226084830:GAGGT:G	2.53704e-05	-1.01399e-10	-1.27613
226084988	chr1:226084988:G:C	2.50665e-05	-1.01399e-10	-1.28819
226085011	chr1:226085011:G:A	2.70494e-05	-1.01399e-10	-1.21205
226085045	chr1:226085045:C:A	2.53732e-05	-1.01399e-10	-1.27602
226085153	chr1:226085153:C:T	2.50498e-05	-1.01399e-10	-1.28885
226085169	chr1:226085169:A:G	2.50849e-05	-1.01399e-10	-1.28745
226085306	chr1:226085306:G:A	2.5187e-05	-1.01399e-10	-1.28339
226085433	chr1:226085433:G:A	3.24715e-05	-1.01399e-10	-1.02935
226085535	chr1:226085535:A:G	4.35432e-05	-1.01399e-10	-0.735964
226085584	chr1:226085584:C:A	2.71564e-05	-1.01399e-10	-1.2081
226085649	chr1:226085649:G:T	4.55023e-05	-1.51925	0.827292
226086046	chr1:226086046:G:A	2.50447e-05	-1.01399e-10	-1.28905
226086674	chr1:226086674:G:A	9.8795e-06	-1.27779	-0.941465
226087034	chr1:226087034:G:T	4.82469e-05	-0.633387	-3.05203e-10
226087200	chr1:226087200:G:A	0.000225359	-1.01399e-10	0.907976
226087201	chr1:226087201:C:A	0.000225359	-1.01399e-10	0.907976
226087349	chr1:226087349:A:G	2.72346e-05	-1.01399e-10	-1.20523
226087769	chr1:226087769:C:T	2.60526e-05	-1.01399e-10	-1.2496
226088055	chr1:226088055:C:T	2.67403e-05	-1.01399e-10	-1.22355
226088149	chr1:226088149:C:T	3.95484e-05	-1.32424	0.492042
226088364	chr1:226088364:G:T	9.21978e-06	-1.1136	-1.17477
226088373	chr1:226088373:G:A	9.30747e-05	0.0236842	-3.05203e-10
226088479	chr1:226088479:A:C	2.51732e-05	-1.01399e-10	-1.28394
226088837	chr1:226088837:G:A	2.52525e-05	-1.01399e-10	-1.28079
226088875	chr1:226088875:C:T	2.53894e-05	-1.01399e-10	-1.27539
226089150	chr1:226089150:G:A	0.000129731	-1.01399e-10	0.355747
226089298	chr1:226089298:T:C	2.51837e-05	-1.01399e-10	-1.28352
226089434	chr1:226089434:C:A	6.20907e-05	-1.01399e-10	-0.381121
226089503	chr1:226089503:C:T	2.51807e-05	-1.01399e-10	-1.28364
226089580	chr1:226089580:A:G	9.46978e-06	-1.49748	-0.76413
226089800	chr1:226089800:G:A	6.46618e-05	-1.01399e-10	-0.340547
226090484	chr1:226090484:G:A	3.57075e-05	-1.41755	0.483192
226090603	chr1:226090603:T:G	3.16227e-05	-1.05584	-3.05203e-10
226090929	chr1:226090929:C:T	2.94164e-05	-1.01399e-10	-1.12817
226090930	chr1:226090930:G:A	7.63829e-06	-1.3663	-1.11024
226091349	chr1:226091349:G:A	9.51604e-06	-1.04865	-1.20809
226091852	chr1:226091852:T:C	2.51973e-05	-1.01399e-10	-1.28298
226092073	chr1:226092073:C:T	4.01071e-05	-0.818165	-3.05203e-10
226092557	chr1:226092557:G:A	3.69457e-05	-1.52122	0.620952
226093214	chr1:226093214:C:A	9.10661e-06	-1.0975	-1.20322
226093580	chr1:226093580:T:A	4.33269e-05	-0.740945	-3.05203e-10
226093638	chr1:226093638:A:C	2.5907e-05	-1.01399e-10	-1.25521
226094153	chr1:226094153:T:A	2.53178e-05	-1.01399e-10	-1.27821
226094183	chr1:226094183:G:A	1.89213e-05	-1.51904	-0.0503886
226094554	chr1:226094554:G:A	1.07746e-05	-1.51735	-0.615181
226094658	chr1:226094658:AC:A	7.5268e-05	-1.01399e-10	-0.188662
226095121	chr1:226095121:A:G	8.51965e-06	-1.08272	-1.28463
226095417	chr1:226095417:C:T	4.71706e-05	-1.01399e-10	-0.655947
226096199	chr1:226096199:TC:T	8.74573e-05	-0.0385674	-3.05203e-10
226096511	chr1:226096511:G:A	3.02506e-05	-1.01399e-10	-1.1002
226096979	chr1:226096979:A:C	1.36504e-05	-1.52065	-0.375299
226097342	chr1:226097342:G:A	5.60401e-05	-0.48365	-3.05203e-10
226098419	chr1:226098419:T:C	2.14163e-05	-0.984894	-0.460674
226098651	chr1:226098651:C:T	5.63771e-06	-1.51107	-1.26917
226098821	chr1:226098821:T:C	3.77789e-05	-1.51892	0.640954
226098901	chr1:226098901:C:T	2.67073e-05	-1.01399e-10	-1.22478
226099088	chr1:226099088:C:T	2.51751e-05	-1.01399e-10	-1.28386
226099200	chr1:226099200:A:AT	3.22009e-05	-1.01399e-10	-1.03772
226099465	chr1:226099465:C:T	1.87409e-05	-0.53732	-1.04169
226099555	chr1:226099555:C:T	2.98303e-05	-1.01399e-10	-1.11419
226099904	chr1:226099904:A:G	8.27243e-06	-1.20416	-1.19263
226100475	chr1:226100475:C:T	3.08988e-05	-1.01399e-10	-1.079
226100478	chr1:226100478:G:T	2.70988e-05	-1.01399e-10	-1.21023
226100803	chr1:226100803:C:G	3.34158e-05	-1.42764	0.426955
226101025	chr1:226101025:A:G	4.47393e-05	-1.01399e-10	-0.708865
226101166	chr1:226101166:T:C	3.13098e-05	-1.40135	0.335565
226101301	chr1:226101301:T:C	0.00014185	-1.01399e-10	0.445052
226101676	chr1:226101676:A:G	2.70905e-05	-1.01399e-10	-1.21053
226102237	chr1:226102237:C:T	9.19806e-06	-1.0229	-1.26783
226102767	chr1:226102767:C:G	2.50997e-05	-1.01399e-10	-1.28686
226102974	chr1:226102974:A:G	1.61011e-05	-1.51443	-0.216396
226103767	chr1:226103767:G:A	3.0201e-05	-1.10184	-3.05203e-10
226103932	chr1:226103932:A:C	2.5899e-05	-1.01399e-10	-1.25551
226104187	chr1:226104187:A:C	2.58899e-05	-1.01399e-10	-1.25587
226104433	chr1:226104433:G:T	2.61936e-05	-1.01399e-10	-1.2442
226104684	chr1:226104684:C:T	1.18767e-05	-0.829232	-1.20591
226104751	chr1:226104751:C:T	2.69997e-05	-1.01399e-10	-1.21389
226104884	chr1:226104884:T:C	6.38818e-06	-1.47538	-1.17989
226105447	chr1:226105447:A:G	2.63809e-05	-1.01399e-10	-1.23708
226105882	chr1:226105882:A:G	6.02998e-06	-1.5078	-1.20518
226105887	chr1:226105887:A:C	2.39852e-05	-1.33228	-3.05203e-10
226106109	chr1:226106109:T:G	2.55424e-05	-1.01399e-10	-1.26938
226106376	chr1:226106376:C:A	2.58747e-05	-1.01399e-10	-1.25645
226106639	chr1:226106639:G:A	2.70929e-05	-1.01399e-10	-1.21044
226107091	chr1:226107091:G:A	6.16318e-06	-1.49579	-1.19534
226107417	chr1:226107417:G:A	2.51294e-05	-1.01399e-10	-1.28568
226108273	chr1:226108273:G:C	6.76536e-06	-1.40015	-1.19776
226108320	chr1:226108320:CTTCT:C	2.52397e-05	-1.01399e-10	-1.2813
226108377	chr1:226108377:G:A	2.51839e-05	-1.01399e-10	-1.28351
226108667	chr1:226108667:AT:A	5.47121e-06	-1.52243	-1.28779
226108693	chr1:226108693:G:T	2.52859e-05	-1.01399e-10	-1.27947
226108898	chr1:226108898:G:A	1.06824e-05	-1.50268	-0.638445
226108902	chr1:226108902:G:A	5.97057e-06	-1.43349	-1.28939
226108912	chr1:226108912:C:T	3.08634e-05	-1.01399e-10	-1.08015
226109964	chr1:226109964:G:A	2.52322e-05	-1.01399e-10	-1.2816
226110212	chr1:226110212:A:G	7.49347e-05	-1.01399e-10	-0.193101
226111134	chr1:226111134:G:A	4.30818e-05	-1.01399e-10	-0.746618
226111462	chr1:226111462:CTG:C	5.48174e-06	-1.52225	-1.28605
226112029	chr1:226112029:A:G	6.61155e-06	-1.33496	-1.28594
226112140	chr1:226112140:G:A	3.10536e-05	-1.074	-3.05203e-10
226112787	chr1:226112787:C:T	5.78491e-06	-1.49292	-1.26155
226112794	chr1:226112794:G:A	2.59167e-05	-1.01399e-10	-1.25483
226112903	chr1:226112903:C:T	2.51063e-05	-1.01399e-10	-1.2866
226113183	chr1:226113183:G:T	1.06243e-05	-1.22944	-0.917141
226113779	chr1:226113779:A:T	1.03314e-05	-1.23297	-0.94156
226113882	chr1:226113882:T:C	9.6482e-06	-1.22507	-1.01788
226114006	chr1:226114006:A:G	2.56901e-05	-1.01399e-10	-1.26361
226114034	chr1:226114034:A:T	2.13595e-05	-0.37748	-1.07074
226114151	chr1:226114151:C:T	9.91684e-06	-1.21572	-0.999764
226114313	chr1:226114313:T:A	5.60586e-06	-1.50776	-1.27815
226115821	chr1:226115821:C:T	5.51712e-06	-1.51531	-1.28655
226116900	chr1:226116900:CAAG:C	2.62205e-05	-1.01399e-10	-1.24318
226117237	chr1:226117237:G:A	2.65781e-05	-1.01399e-10	-1.22963
226117470	chr1:226117470:A:G	2.52418e-05	-1.01399e-10	-1.28122
226117498	chr1:226117498:G:A	5.82885e-06	-1.49095	-1.25595
226118040	chr1:226118040:A:G	6.47065e-06	-1.51745	-1.12499
226118909	chr1:226118909:C:T	2.96504e-05	-1.01399e-10	-1.12024
226118996	chr1:226118996:G:C	3.09753e-05	-1.01399e-10	-1.07653
226119256	chr1:226119256:T:A	2.08627e-05	-1.47176	-3.05203e-10
226119300	chr1:226119300:G:A	2.06424e-05	-1.48237	-3.05203e-10
226119681	chr1:226119681:G:A	2.0979e-05	-1.50915	0.0429511
226120051	chr1:226120051:C:CT	6.76694e-06	-1.52238	-1.07529
226121145	chr1:226121145:C:G	2.21797e-05	-1.41054	-3.05203e-10
226122239	chr1:226122239:A:G	2.04402e-05	-1.49221	-3.05203e-10
226123271	chr1:226123271:G:A	2.02778e-05	-1.50019	-3.05203e-10
226124413	chr1:226124413:C:G	8.77571e-06	-1.51841	-0.81932
226125140	chr1:226125140:A:G	2.50368e-05	-1.01399e-10	-1.28937
226125232	chr1:226125232:A:G	1.2636e-05	-0.843053	-1.13012
226125675	chr1:226125675:C:T	4.59197e-05	-1.01399e-10	-0.682825
226125820	chr1:226125820:A:G	2.94922e-05	-1.01399e-10	-1.12559
226125824	chr1:226125824:T:C	1.3051e-05	-1.22514	-0.71571
226125976	chr1:226125976:G:A	2.50405e-05	-1.01399e-10	-1.28922
226126008	chr1:226126008:C:T	6.00745e-05	-0.414133	-3.05203e-10
226126656	chr1:226126656:C:T	5.91897e-06	-1.50235	-1.22921
226126782	chr1:226126782:C:T	2.87123e-05	-1.01399e-10	-1.15239
226127194	chr1:226127194:C:T	2.55271e-05	-1.01399e-10	-1.26998
226127247	chr1:226127247:G:A	5.53322e-06	-1.52013	-1.27881
226127266	chr1:226127266:G:A	2.06212e-05	-1.4834	-3.05203e-10
226127531	chr1:226127531:G:T	5.50293e-06	-1.51501	-1.28942
226128103	chr1:226128103:CAAACGG:C	9.98551e-06	-1.50377	-0.704808
226128411	chr1:226128411:C:T	6.02093e-05	-1.51759	1.1057
226128475	chr1:226128475:C:T	2.50427e-05	-1.01399e-10	-1.28913
226128666	chr1:226128666:C:A	1.98349e-05	-1.52227	-3.05203e-10
226128709	chr1:226128709:G:A	6.67414e-05	-1.01399e-10	-0.308892
226129151	chr1:226129151:C:T	2.40161e-05	-1.33099	-3.05203e-10
226129378	chr1:226129378:T:A	5.5821e-06	-1.50449	-1.28566
226129379	chr1:226129379:G:A	6.80968e-06	-1.32999	-1.26138
226129406	chr1:226129406:C:T	1.9838e-05	-1.52212	-3.05203e-10
226129783	chr1:226129783:C:T	5.65295e-06	-1.49743	-1.28011
226130140	chr1:226130140:G:T	9.3197e-06	-1.21276	-1.06483
226130217	chr1:226130217:A:T	2.70093e-05	-1.01399e-10	-1.21354
226130285	chr1:226130285:C:T	1.17213e-05	-1.51946	-0.528851
226130627	chr1:226130627:C:T	1.98349e-05	-1.52227	-3.05203e-10
226131512	chr1:226131512:G:A	2.58714e-05	-1.01399e-10	-1.25658
226131819	chr1:226131819:A:G	1.11419e-05	-1.2197	-0.87931
226132206	chr1:226132206:C:T	1.9833e-05	-1.52237	-3.05203e-10
226132549	chr1:226132549:T:C	9.73963e-06	-1.52234	-0.711177
226132551	chr1:226132551:C:T	1.98549e-05	-1.52127	-3.05203e-10
226132610	chr1:226132610:C:T	1.77297e-05	-0.36053	-1.27394
226132632	chr1:226132632:A:G	8.1642e-05	-1.51282	1.40545
226133062	chr1:226133062:G:A	4.25783e-05	-1.01399e-10	-0.758372
226133299	chr1:226133299:G:T	2.61987e-05	-1.01399e-10	-1.24401
226133350	chr1:226133350:A:G	1.06432e-05	-1.14133	-1.00346
226133687	chr1:226133687:A:T	3.57031e-05	-1.01399e-10	-0.934482
226133928	chr1:226133928:C:T	3.23857e-05	-1.01399e-10	-1.032
226134478	chr1:226134478:C:G	3.22346e-05	-1.01399e-10	-1.03668
226134692	chr1:226134692:C:T	7.28515e-05	-0.221295	-3.05203e-10
226134895	chr1:226134895:T:A	3.01168e-05	-1.01399e-10	-1.10463
226135543	chr1:226135543:C:T	3.44477e-05	-1.01399e-10	-0.970276
226136752	chr1:226136752:G:A	2.12036e-05	-1.45555	-3.05203e-10
226137148	chr1:226137148:G:A	3.42594e-05	-1.01399e-10	-0.975757
226137177	chr1:226137177:T:C	4.43432e-05	-1.01399e-10	-0.717759
226137250	chr1:226137250:G:T	9.1125e-06	-1.52232	-0.77775
226137452	chr1:226137452:A:G	1.05114e-05	-1.09247	-1.06479
226137562	chr1:226137562:C:T	0.000682327	2.01579	-3.05203e-10
226137611	chr1:226137611:C:T	3.18261e-05	-1.01399e-10	-1.04943
226137639	chr1:226137639:T:G	5.77371e-05	-1.01399e-10	-0.453817
226137935	chr1:226137935:C:T	8.71582e-05	-0.0419934	-3.05203e-10
226138000	chr1:226138000:TACTC:T	1.43076e-05	-0.98584	-0.863088
226138578	chr1:226138578:A:G	8.93393e-06	-1.50772	-0.812144
226138765	chr1:226138765:C:T	3.12097e-05	-1.01399e-10	-1.06899
226139367	chr1:226139367:C:T	2.15606e-05	-1.50533	0.066478
226139688	chr1:226139688:T:A	7.10432e-06	-1.28895	-1.26007
226140321	chr1:226140321:G:A	1.73231e-05	-0.372345	-1.28533
226140392	chr1:226140392:C:T	8.38004e-06	-1.46302	-0.920846
226140471	chr1:226140471:T:A	7.8914e-06	-1.46648	-0.977466
226140525	chr1:226140525:G:A	2.08992e-05	-1.47001	-3.05203e-10
226140575	chr1:226140575:C:A	2.50903e-05	-1.01399e-10	-1.28724
226141026	chr1:226141026:A:C	1.59951e-05	-1.51101	-0.226427
226141039	chr1:226141039:G:A	6.3723e-06	-1.41019	-1.24757
226141713	chr1:226141713:A:G	5.07125e-05	-0.583545	-3.05203e-10
226141716	chr1:226141716:G:A	5.60519e-06	-1.52245	-1.26358
226142027	chr1:226142027:C:G	6.19314e-06	-1.51607	-1.1702
226142141	chr1:226142141:A:G	3.68889e-05	-0.901806	-3.05203e-10
226142243	chr1:226142243:C:T	3.10473e-05	-1.01399e-10	-1.07421
226142481	chr1:226142481:C:T	1.29391e-05	-0.906019	-1.04345
226142699	chr1:226142699:C:T	2.19143e-05	-1.42258	-3.05203e-10
226143486	chr1:226143486:T:A	2.76412e-05	-1.01399e-10	-1.19041
226143563	chr1:226143563:G:A	6.04408e-06	-1.47894	-1.2317
226143891	chr1:226143891:C:T	1.98328e-05	-1.52238	-3.05203e-10
226144071	chr1:226144071:G:A	9.74629e-06	-1.3417	-0.891136
226144152	chr1:226144152:G:C	2.01885e-05	-1.49094	-0.0136628
226144275	chr1:226144275:A:G	2.51097e-05	-1.01399e-10	-1.28646
226146904	chr1:226146904:T:C	1.9121e-05	-1.51998	-0.0389561
226147180	chr1:226147180:G:A	5.84055e-06	-1.472	-1.2729
226147467	chr1:226147467:C:T	1.98595e-05	-1.52104	-3.05203e-10
226147850	chr1:226147850:G:A	2.01365e-05	-1.50718	-3.05203e-10
226148167	chr1:226148167:A:G	1.98463e-05	-1.5217	-3.05203e-10
226148462	chr1:226148462:A:G	8.6999e-06	-1.36011	-0.9863
226148870	chr1:226148870:C:T	4.71323e-05	-1.01399e-10	-0.65676
226149160	chr1:226149160:G:A	5.44706e-05	-0.512057	-3.05203e-10
226150539	chr1:226150539:C:T	1.31587e-05	-0.855114	-1.07752
226150571	chr1:226150571:G:A	7.74275e-06	-1.4879	-0.975063
226150705	chr1:226150705:TTC:T	3.48242e-05	-1.01399e-10	-0.959406
226150790	chr1:226150790:G:A	2.52297e-05	-1.01399e-10	-1.28169
226151142	chr1:226151142:G:A	3.1198e-05	-1.01399e-10	-1.06936
226151646	chr1:226151646:C:T	2.93367e-05	-1.01399e-10	-1.13088
226151714	chr1:226151714:T:G	3.1548e-05	-1.01399e-10	-1.05821
226151762	chr1:226151762:C:T	3.15612e-05	-1.01399e-10	-1.05779
226151904	chr1:226151904:G:A	2.50887e-05	-1.01399e-10	-1.2873
226153508	chr1:226153508:G:A	2.0499e-05	-1.48934	-3.05203e-10
226153887	chr1:226153887:G:A	2.98071e-05	-1.01399e-10	-1.11497
226154362	chr1:226154362:T:C	7.3739e-06	-1.36527	-1.14651
226154745	chr1:226154745:A:G	0.00011331	-1.01399e-10	0.220411
226155348	chr1:226155348:C:T	5.53332e-06	-1.52066	-1.27827
226155884	chr1:226155884:T:C	5.46359e-06	-1.5222	-1.28941
226156185	chr1:226156185:C:T	2.93244e-05	-1.01399e-10	-1.1313
226156622	chr1:226156622:T:C	2.57267e-05	-1.01399e-10	-1.26219
226156675	chr1:226156675:G:A	1.9904e-05	-1.5188	-3.05203e-10
226157125	chr1:226157125:A:G	7.56105e-06	-1.47049	-1.01622
226157632	chr1:226157632:T:TGA	2.56032e-05	-1.01399e-10	-1.267
226157651	chr1:226157651:C:T	7.53335e-06	-1.36914	-1.12124
226158106	chr1:226158106:T:C	3.24244e-05	-1.01399e-10	-1.03081
226158675	chr1:226158675:G:C	1.98867e-05	-1.51967	-3.05203e-10
226159155	chr1:226159155:A:G	2.01096e-05	-1.50852	-3.05203e-10
226159509	chr1:226159509:GAAGA:G	4.7755e-05	-0.643634	-3.05203e-10
226159747	chr1:226159747:C:T	7.92172e-05	-0.137525	-3.05203e-10
226159756	chr1:226159756:G:C	6.77799e-06	-1.3647	-1.23134
226159857	chr1:226159857:G:A	2.45275e-05	-1.30992	-3.05203e-10
226160091	chr1:226160091:T:G	1.3354e-05	-0.943564	-0.974336
226160654	chr1:226160654:C:T	5.46783e-06	-1.52142	-1.28942
226160977	chr1:226160977:T:C	2.87708e-05	-1.01399e-10	-1.15036
226161017	chr1:226161017:C:G	3.78733e-05	-1.01399e-10	-0.875471
226161410	chr1:226161410:C:T	1.98886e-05	-1.51957	-3.05203e-10
226162666	chr1:226162666:T:C	7.63903e-06	-1.48174	-0.994709
226162682	chr1:226162682:A:G	7.47779e-06	-1.48112	-1.01666
226162721	chr1:226162721:TC:T	3.02617e-05	-1.01399e-10	-1.09983
226163272	chr1:226163272:C:T	7.54632e-06	-1.39002	-1.09864
226163553	chr1:226163553:T:G	9.56574e-06	-1.02174	-1.22979
226163651	chr1:226163651:T:C	2.91567e-05	-1.01399e-10	-1.13703
226163938	chr1:226163938:T:C	2.00348e-05	-1.51225	-3.05203e-10
226164123	chr1:226164123:A:C	2.58777e-05	-1.01399e-10	-1.25634
226164270	chr1:226164270:A:T	1.31875e-05	-0.860731	-1.06971
226164371	chr1:226164371:T:C	2.59277e-05	-1.01399e-10	-1.2544
226164797	chr1:226164797:T:G	5.82088e-06	-1.45904	-1.28923
226165111	chr1:226165111:T:C	1.30403e-05	-0.905082	-1.03659
226165129	chr1:226165129:A:C	1.35214e-05	-0.866198	-1.03925
226165815	chr1:226165815:A:G	3.05599e-05	-1.01399e-10	-1.09003
226166075	chr1:226166075:C:A	2.9915e-05	-1.01399e-10	-1.11136
226166413	chr1:226166413:G:A	7.50227e-06	-1.47637	-1.01814
226166479	chr1:226166479:T:C	2.51989e-05	-1.01399e-10	-1.28292
226166961	chr1:226166961:T:A	4.85496e-05	-1.01399e-10	-0.627131
226167189	chr1:226167189:T:C	1.99271e-05	-1.51764	-3.05203e-10
226167672	chr1:226167672:G:A	1.30571e-05	-0.834341	-1.10604
226167719	chr1:226167719:A:C	1.98624e-05	-1.52089	-3.05203e-10
226167964	chr1:226167964:T:C	2.15368e-05	-1.43996	-3.05203e-10
226168401	chr1:226168401:G:C	5.92148e-06	-1.44934	-1.28179
226168449	chr1:226168449:T:C	3.35328e-05	-1.01399e-10	-0.997192
226168517	chr1:226168517:A:G	7.12359e-06	-1.4935	-1.05281
226168946	chr1:226168946:T:G	2.84663e-05	-1.01399e-10	-1.161
226169761	chr1:226169761:C:T	5.47507e-06	-1.52151	-1.28801
226169764	chr1:226169764:G:C	6.5283e-06	-1.44969	-1.18388
226170091	chr1:226170091:C:A	1.23016e-05	-0.875718	-1.12427
226170092	chr1:226170092:C:A	1.26936e-05	-0.836344	-1.13227
226170409	chr1:226170409:C:T	1.98335e-05	-1.52235	-3.05203e-10
226170494	chr1:226170494:C:T	7.29445e-06	-1.48666	-1.03595
226170594	chr1:226170594:C:T	3.23247e-05	-1.01399e-10	-1.03389
226170695	chr1:226170695:CCTGA:C	3.2882e-05	-1.01399e-10	-1.01679
226170891	chr1:226170891:C:T	2.92554e-05	-1.01399e-10	-1.13366
226170918	chr1:226170918:T:C	1.99164e-05	-1.51817	-3.05203e-10
226170999	chr1:226170999:G:A	1.22501e-05	-0.899966	-1.10422
226171060	chr1:226171060:G:A	1.99685e-05	-1.51556	-3.05203e-10
226171112	chr1:226171112:G:A	1.24676e-05	-0.901403	-1.08518
226171348	chr1:226171348:C:T	2.14072e-05	-1.52242	0.0764315
226171396	chr1:226171396:A:G	7.17023e-06	-1.48874	-1.05104
226171562	chr1:226171562:A:G	7.22206e-06	-1.49873	-1.03384
226173094	chr1:226173094:T:C	7.62998e-06	-1.35619	-1.12144
226173232	chr1:226173232:C:T	7.32691e-06	-1.36995	-1.14822
226173613	chr1:226173613:T:C	3.07604e-05	-1.01399e-10	-1.08349
226173829	chr1:226173829:C:T	1.04259e-05	-1.16105	-1.00437
226174276	chr1:226174276:T:C	1.99758e-05	-1.5152	-3.05203e-10
226174439	chr1:226174439:A:C	6.93281e-06	-1.48237	-1.09108
226174527	chr1:226174527:G:A	2.00774e-05	-1.51012	-3.05203e-10
226174531	chr1:226174531:A:G	6.77097e-06	-1.35338	-1.24369
226174627	chr1:226174627:T:C	7.49323e-06	-1.42793	-1.06779
226175282	chr1:226175282:G:A	5.47287e-06	-1.52181	-1.28811
226175348	chr1:226175348:G:A	4.2758e-05	-1.01399e-10	-0.754162
226175454	chr1:226175454:G:A	5.47562e-06	-1.52001	-1.28941
226176718	chr1:226176718:CT:C	5.04674e-05	-1.01399e-10	-0.588391
226176720	chr1:226176720:AT:A	2.89203e-05	-1.01399e-10	-1.14517
226177379	chr1:226177379:G:C	2.95483e-05	-1.01399e-10	-1.12369
226178209	chr1:226178209:T:C	2.7694e-05	-1.1885	-3.05203e-10
226178346	chr1:226178346:G:A	5.25173e-05	-1.01399e-10	-0.548575
226179294	chr1:226179294:G:C	2.33281e-05	-1.52197	0.161911
226179853	chr1:226179853:C:T	1.99017e-05	-1.51891	-3.05203e-10
226180619	chr1:226180619:G:A	7.3164e-06	-1.37749	-1.14211
226181511	chr1:226181511:T:A	2.90768e-05	-1.01399e-10	-1.13978
226181785	chr1:226181785:C:T	2.50386e-05	-1.01399e-10	-1.2893
226181901	chr1:226181901:G:T	7.27538e-06	-1.39021	-1.13501
226182093	chr1:226182093:T:C	1.36847e-05	-0.864963	-1.02848
226183282	chr1:226183282:T:A	7.79419e-06	-1.48062	-0.975724
226183346	chr1:226183346:T:G	2.68702e-05	-1.01399e-10	-1.2187
226183384	chr1:226183384:G:A	5.47541e-06	-1.52059	-1.28886
226183917	chr1:226183917:C:A	3.53322e-05	-1.01399e-10	-0.944922
226183971	chr1:226183971:C:CACG	4.00245e-05	-1.01399e-10	-0.820226
226184227	chr1:226184227:G:A	1.98941e-05	-1.5193	-3.05203e-10
226184565	chr1:226184565:A:G	1.30535e-05	-0.866124	-1.07454
226185385	chr1:226185385:T:G	5.48213e-06	-1.5217	-1.28653
226185663	chr1:226185663:A:T	2.01785e-05	-1.5051	-3.05203e-10
226185741	chr1:226185741:T:C	5.47456e-06	-1.52245	-1.28716
226185786	chr1:226185786:T:C	2.83167e-05	-1.01399e-10	-1.16626
226186655	chr1:226186655:T:A	2.50556e-05	-1.01399e-10	-1.28862
226186903	chr1:226186903:TC:T	7.51173e-06	-1.40517	-1.08808
226186995	chr1:226186995:C:T	2.50575e-05	-1.01399e-10	-1.28855
226187566	chr1:226187566:C:A	8.49018e-06	-1.10438	-1.26643
226188505	chr1:226188505:G:A	2.09031e-05	-1.46982	-3.05203e-10
226188969	chr1:226188969:T:C	3.56032e-05	-1.01399e-10	-0.937283
226189182	chr1:226189182:T:C	1.33115e-05	-0.824308	-1.09678
226189549	chr1:226189549:C:G	1.54231e-05	-1.48585	-0.288004
226189906	chr1:226189906:A:G	2.7155e-05	-1.01399e-10	-1.20816
226190408	chr1:226190408:A:G	2.72441e-05	-1.01399e-10	-1.20488
226190443	chr1:226190443:C:T	2.0237e-05	-1.5022	-3.05203e-10
226190735	chr1:226190735:G:A	7.19095e-06	-1.39674	-1.14016
226192894	chr1:226192894:T:A	7.24687e-06	-1.27315	-1.256
226193104	chr1:226193104:C:T	2.67915e-05	-1.22163	-3.05203e-10
226194793	chr1:226194793:G:A	2.63286e-05	-1.01399e-10	-1.23906
226194880	chr1:226194880:T:C	2.549e-05	-1.01399e-10	-1.27143
226194921	chr1:226194921:G:C	1.34761e-05	-0.724268	-1.18453
226194939	chr1:226194939:G:A	6.03624e-06	-1.45969	-1.25224
226195221	chr1:226195221:A:G	1.60154e-05	-1.47771	-0.258459
226196385	chr1:226196385:T:A	2.66998e-05	-1.01399e-10	-1.22506
226197432	chr1:226197432:A:G	2.53279e-05	-1.01399e-10	-1.27781
226197453	chr1:226197453:C:T	2.27234e-05	-1.38632	-3.05203e-10
226197922	chr1:226197922:T:C	7.41086e-06	-1.37846	-1.12831
226198645	chr1:226198645:G:A	6.29182e-05	-0.367882	-3.05203e-10
226198725	chr1:226198725:C:T	6.8452e-06	-1.51535	-1.07082
226198877	chr1:226198877:C:T	2.52426e-05	-1.01399e-10	-1.28118
226198995	chr1:226198995:C:T	5.9815e-06	-1.48047	-1.24058
226199011	chr1:226199011:T:C	1.10539e-05	-0.863865	-1.24307
226199251	chr1:226199251:G:A	3.02964e-05	-1.01399e-10	-1.09869
226199376	chr1:226199376:AT:A	1.02178e-05	-0.961806	-1.22378
226199477	chr1:226199477:A:G	2.70884e-05	-1.01399e-10	-1.21061
226200177	chr1:226200177:C:T	5.8299e-06	-1.48585	-1.26087
226201594	chr1:226201594:G:A	1.16029e-05	-0.831	-1.22746
226201826	chr1:226201826:C:A	2.10497e-05	-1.46283	-3.05203e-10
226201954	chr1:226201954:G:A	7.54018e-06	-1.21094	-1.27853
226202818	chr1:226202818:C:A	2.18802e-05	-1.42414	-3.05203e-10
226203057	chr1:226203057:C:T	6.13406e-06	-1.40659	-1.28927
226204319	chr1:226204319:T:A	8.02576e-06	-1.21346	-1.2136
226205023	chr1:226205023:A:G	7.07855e-06	-1.43582	-1.11683
226205829	chr1:226205829:AAG:A	2.25457e-05	-1.39417	-3.05203e-10
226206162	chr1:226206162:GGGCATGGT:G	2.5746e-05	-1.01399e-10	-1.26144
226206731	chr1:226206731:C:T	5.19593e-05	-0.559256	-3.05203e-10
226206974	chr1:226206974:C:T	2.5249e-05	-1.01399e-10	-1.28093
226207334	chr1:226207334:C:T	2.65187e-05	-1.01399e-10	-1.23187
226207503	chr1:226207503:A:G	8.53967e-06	-1.11975	-1.24524
226207756	chr1:226207756:C:G	7.81464e-06	-1.48094	-0.972781
226208229	chr1:226208229:G:T	2.52952e-05	-1.01399e-10	-1.2791
226208398	chr1:226208398:G:T	4.09699e-05	-0.796881	-3.05203e-10
226208417	chr1:226208417:G:A	2.64856e-05	-1.01399e-10	-1.23312
226208741	chr1:226208741:C:T	1.31806e-05	-0.773816	-1.15715
226208790	chr1:226208790:T:A	7.13485e-06	-1.42728	-1.11745
226208972	chr1:226208972:C:T	2.04916e-05	-1.4897	-3.05203e-10
226209301	chr1:226209301:T:C	1.19968e-05	-0.82153	-1.20355
226209630	chr1:226209630:G:A	1.2379e-05	-0.954125	-1.03959
226209783	chr1:226209783:G:A	7.79184e-06	-1.27239	-1.18425
226209816	chr1:226209816:AGG:A	6.95948e-06	-1.49127	-1.07834
226210168	chr1:226210168:C:T	3.021e-05	-1.01399e-10	-1.10154
226211454	chr1:226211454:G:A	6.25871e-06	-1.44245	-1.23329
226211460	chr1:226211460:G:A	6.06084e-05	-1.01399e-10	-0.405285
226211716	chr1:226211716:A:G	2.70106e-05	-1.01399e-10	-1.21349
226211764	chr1:226211764:T:A	3.33152e-05	-1.01399e-10	-1.00371
226212840	chr1:226212840:A:G	7.58792e-06	-1.28719	-1.19597
226212881	chr1:226212881:G:A	2.63733e-05	-1.01399e-10	-1.23737
226212926	chr1:226212926:C:T	2.55938e-05	-1.01399e-10	-1.26737
226213649	chr1:226213649:C:T	2.19411e-05	-1.42136	-3.05203e-10
226213719	chr1:226213719:A:G	2.60028e-05	-0.45314	-0.798374
226214172	chr1:226214172:C:T	2.91518e-05	-1.01399e-10	-1.1372
226214213	chr1:226214213:G:A	2.07562e-05	-0.457866	-1.01901
226214236	chr1:226214236:T:A	9.54415e-05	-1.01399e-10	0.0487955
226214274	chr1:226214274:G:A	6.27136e-06	-1.51173	-1.162
226214383	chr1:226214383:T:C	6.27281e-06	-1.50767	-1.16582
226214530	chr1:226214530:T:C	2.51612e-05	-1.01399e-10	-1.28442
226214537	chr1:226214537:C:T	2.22385e-05	-1.40789	-3.05203e-10
226214684	chr1:226214684:T:C	2.63732e-05	-1.01399e-10	-1.23737
226214733	chr1:226214733:G:A	2.90662e-05	-1.14014	-3.05203e-10
226215486	chr1:226215486:T:G	5.90724e-06	-1.51714	-1.2164
226216305	chr1:226216305:A:T	7.25817e-05	-1.01399e-10	-0.225005
226216756	chr1:226216756:C:T	6.85959e-06	-1.30574	-1.27833
226216830	chr1:226216830:C:T	6.90954e-06	-1.29651	-1.28031
226216844	chr1:226216844:T:C	2.61784e-05	-1.01399e-10	-1.24478
226217788	chr1:226217788:C:T	2.56867e-05	-1.01399e-10	-1.26374
226217825	chr1:226217825:G:A	2.66542e-05	-1.01399e-10	-1.22677
226218042	chr1:226218042:T:A	6.43419e-06	-1.35913	-1.28896
226218046	chr1:226218046:T:C	6.44408e-06	-1.35742	-1.28914
226218117	chr1:226218117:G:T	3.91561e-05	-0.842162	-3.05203e-10
226218494	chr1:226218494:T:C	2.53722e-05	-1.01399e-10	-1.27606
226219624	chr1:226219624:G:A	2.14729e-05	-0.744826	-0.698101
226219935	chr1:226219935:T:C	7.46225e-06	-1.27946	-1.2204
226220277	chr1:226220277:C:T	2.1263e-05	-1.45275	-3.05203e-10
226220570	chr1:226220570:A:G	8.53688e-06	-1.13693	-1.2284
226220750	chr1:226220750:G:A	2.18986e-05	-0.750799	-0.672497
226221384	chr1:226221384:A:G	2.50899e-05	-1.01399e-10	-1.28725
226221701	chr1:226221701:C:T	2.53762e-05	-1.01399e-10	-1.2759
226221706	chr1:226221706:G:A	2.5082e-05	-1.01399e-10	-1.28757
226221903	chr1:226221903:T:C	2.57131e-05	-1.01399e-10	-1.26272
226222050	chr1:226222050:T:C	2.57385e-05	-1.01399e-10	-1.26173
226223168	chr1:226223168:G:A	2.43867e-05	-1.31568	-3.05203e-10
226223428	chr1:226223428:G:A	2.63529e-05	-1.01399e-10	-1.23814
226223616	chr1:226223616:C:T	2.36467e-05	-0.696374	-0.65012
226223819	chr1:226223819:C:T	6.87561e-05	-1.01399e-10	-0.279152
226223838	chr1:226223838:G:C	2.504e-05	-1.01399e-10	-1.28924
226223901	chr1:226223901:G:A	2.672e-05	-1.01399e-10	-1.2243
226224457	chr1:226224457:G:A	6.52364e-05	-0.331701	-3.05203e-10
226227235	chr1:226227235:T:C	2.78848e-05	-1.01399e-10	-1.18164
226227892	chr1:226227892:CAGG:C	1.99848e-05	-1.51475	-3.05203e-10
226228693	chr1:226228693:T:C	1.09734e-05	-1.09589	-1.01836
226230697	chr1:226230697:G:A	2.60256e-05	-1.01399e-10	-1.25064
226230698	chr1:226230698:C:T	2.53054e-05	-1.01399e-10	-1.2787
226230750	chr1:226230750:C:A	2.54909e-05	-1.01399e-10	-1.27139
226231465	chr1:226231465:G:C	2.08683e-05	-0.757675	-0.713809
226231827	chr1:226231827:CCT:C	8.58341e-06	-1.36264	-0.997244
226232339	chr1:226232339:T:C	4.44922e-05	0.502543	-1.21695
226232711	chr1:226232711:T:C	0.000354264	1.36032	-3.05203e-10
226232835	chr1:226232835:C:G	1.3246e-05	-0.742185	-1.18384
226233021	chr1:226233021:A:G	7.3182e-06	-1.24192	-1.27744
226233979	chr1:226233979:T:C	2.14084e-05	-0.617926	-0.828008
226234015	chr1:226234015:T:G	2.53691e-05	-1.01399e-10	-1.27618
226234531	chr1:226234531:C:T	2.67408e-05	-1.01399e-10	-1.22353
226234701	chr1:226234701:AG:A	2.67981e-05	-1.01399e-10	-1.22139
226235104	chr1:226235104:G:A	2.5922e-05	-1.25462	-3.05203e-10
226235255	chr1:226235255:G:A	2.09216e-05	-1.46893	-3.05203e-10
226235278	chr1:226235278:C:T	3.10298e-05	-1.01399e-10	-1.07477
226235559	chr1:226235559:T:C	4.15699e-05	-1.01399e-10	-0.782342
226235569	chr1:226235569:C:G	2.53779e-05	-1.01399e-10	-1.27584
226235871	chr1:226235871:C:T	2.27677e-05	-0.657811	-0.726565
226236776	chr1:226236776:C:A	0.000208587	1.80326	-0.972623
226236933	chr1:226236933:G:A	0.000246867	1.78173	-0.782597
226238636	chr1:226238636:T:A	1.78206e-05	-1.01613	-0.613237
226239612	chr1:226239612:T:C	9.50966e-06	-1.01717	-1.24024
226240640	chr1:226240640:T:C	2.5095e-05	-1.01399e-10	-1.28705
226241214	chr1:226241214:G:A	2.51407e-05	-1.01399e-10	-1.28523
226241235	chr1:226241235:C:T	2.95569e-05	-1.1234	-3.05203e-10
226241313	chr1:226241313:A:G	2.34856e-05	-1.35333	-3.05203e-10
226241892	chr1:226241892:T:C	2.50776e-05	-1.01399e-10	-1.28774
226242727	chr1:226242727:C:T	0.000102684	0.121943	-3.05203e-10
226243065	chr1:226243065:G:A	2.62722e-05	-1.01399e-10	-1.24121
226243484	chr1:226243484:C:G	3.15181e-05	-1.01399e-10	-1.05916
226243899	chr1:226243899:G:C	1.35791e-05	-1.08609	-0.815095
226244304	chr1:226244304:T:C	1.91457e-05	-0.680773	-0.876867
226244416	chr1:226244416:A:G	2.53879e-05	-1.01399e-10	-1.27544
226244820	chr1:226244820:G:A	2.15265e-05	-0.699493	-0.740941
226245551	chr1:226245551:G:T	2.85102e-05	-0.400934	-0.758522
226245675	chr1:226245675:CCTCT:C	2.21591e-05	-0.706525	-0.704944
226245751	chr1:226245751:C:T	5.7142e-05	-0.464178	-3.05203e-10
226246007	chr1:226246007:T:C	2.07029e-05	-0.66084	-0.818604
226246725	chr1:226246725:G:A	2.56433e-05	-1.01399e-10	-1.26544
226247203	chr1:226247203:C:T	2.20008e-05	-1.41864	-3.05203e-10
226247728	chr1:226247728:G:C	8.23795e-06	-1.12658	-1.27438
226250536	chr1:226250536:T:C	2.86234e-05	-1.01399e-10	-1.15549
226250748	chr1:226250748:T:C	1.11537e-05	-0.814602	-1.28334
226250783	chr1:226250783:TCTCA:T	8.06132e-06	-1.49775	-0.924887
226253492	chr1:226253492:C:T	0.000365498	1.86458	-0.473031
226253952	chr1:226253952:G:A	3.16986e-05	-1.01399e-10	-1.05345
226254184	chr1:226254184:C:T	0.000233405	1.74494	-0.801882
226254542	chr1:226254542:C:T	2.98014e-05	-1.01399e-10	-1.11516
226254694	chr1:226254694:G:A	1.13414e-05	-0.862303	-1.21895
226254757	chr1:226254757:A:G	3.11708e-05	-1.01399e-10	-1.07024
226254836	chr1:226254836:G:A	2.51508e-05	-1.01399e-10	-1.28483
226256402	chr1:226256402:TTC:T	3.71737e-05	-1.01399e-10	-0.894115
226256560	chr1:226256560:T:G	2.36526e-05	-0.123285	-1.22296
226257827	chr1:226257827:C:A	9.78893e-06	-1.03125	-1.19721
226257950	chr1:226257950:G:A	0.000179404	1.96933	-1.28941
226258050	chr1:226258050:G:A	2.53456e-05	-1.01399e-10	-1.27711
226259083	chr1:226259083:C:T	3.05953e-05	-1.01399e-10	-1.08887
226259179	chr1:226259179:C:T	2.50796e-05	-1.01399e-10	-1.28766
226259945	chr1:226259945:A:AAATT	2.18318e-05	-0.692793	-0.733555
226260745	chr1:226260745:C:T	1.98375e-05	-1.52214	-3.05203e-10
226260836	chr1:226260836:G:A	2.56897e-05	-1.01399e-10	-1.26363
226261111	chr1:226261111:T:C	2.89392e-05	-1.01399e-10	-1.14452
226261133	chr1:226261133:C:G	2.02161e-05	-1.50324	-3.05203e-10
226261178	chr1:226261178:A:G	1.98453e-05	-1.52175	-3.05203e-10
226261520	chr1:226261520:A:G	1.98616e-05	-1.52093	-3.05203e-10
226262163	chr1:226262163:T:C	7.59423e-05	0.801663	-0.981407
226262235	chr1:226262235:T:C	6.03879e-05	-0.408929	-3.05203e-10
226263340	chr1:226263340:G:A	2.77944e-05	-1.01399e-10	-1.18488
226263676	chr1:226263676:A:G	0.000126279	0.328773	-3.05203e-10
226263747	chr1:226263747:A:G	2.50359e-05	-1.01399e-10	-1.28941
226264706	chr1:226264706:G:A	9.30066e-05	0.0229521	-3.05203e-10
226265201	chr1:226265201:A:G	2.59938e-05	-1.01399e-10	-1.25186
226265880	chr1:226265880:T:C	1.67967e-05	-0.785825	-0.902711
226265917	chr1:226265917:T:C	1.71625e-05	-0.678686	-0.988304
226268233	chr1:226268233:C:T	1.41023e-05	-0.919805	-0.943572
226268865	chr1:226268865:C:T	2.5342e-05	-1.01399e-10	-1.27725
226269445	chr1:226269445:G:C	2.52325e-05	-1.01399e-10	-1.28159
226269869	chr1:226269869:T:C	2.06842e-05	-1.48035	-3.05203e-10
226270083	chr1:226270083:C:T	3.28346e-05	-1.01399e-10	-1.01823
226270984	chr1:226270984:C:G	2.54291e-05	-1.01399e-10	-1.27382
226271162	chr1:226271162:T:C	3.29125e-05	-1.01399e-10	-1.01587
226271876	chr1:226271876:G:A	1.53191e-05	-0.857745	-0.922874
226272047	chr1:226272047:TTAAC:T	2.62074e-05	-1.01399e-10	-1.24367
226272180	chr1:226272180:C:T	3.02363e-05	-1.01399e-10	-1.10067
226272487	chr1:226272487:G:C	1.20929e-05	-1.14055	-0.876551
226272584	chr1:226272584:C:T	2.56643e-05	-1.26462	-3.05203e-10
226272760	chr1:226272760:C:A	2.68463e-05	-1.01399e-10	-1.21959
226273509	chr1:226273509:T:C	4.44497e-05	-0.715359	-3.05203e-10
226273798	chr1:226273798:A:G	1.99855e-05	-1.51471	-3.05203e-10
226273818	chr1:226273818:C:T	2.36291e-05	-1.34724	-3.05203e-10
226274735	chr1:226274735:G:A	2.66204e-05	-1.01399e-10	-1.22804
226275110	chr1:226275110:T:C	2.59379e-05	-1.01399e-10	-1.25401
226275254	chr1:226275254:T:C	2.69355e-05	-1.01399e-10	-1.21627
226275335	chr1:226275335:T:C	6.85826e-05	-1.01399e-10	-0.281679
226275555	chr1:226275555:T:C	6.86705e-05	-1.01399e-10	-0.280398
226275740	chr1:226275740:G:A	0.000294389	1.99591	-0.820722
226276838	chr1:226276838:C:A	7.16285e-06	-1.388	-1.15281
226277110	chr1:226277110:G:A	2.51894e-05	-1.01399e-10	-1.28329
226278649	chr1:226278649:T:C	1.89141e-05	-1.09802	-0.471788
226278728	chr1:226278728:G:A	2.50571e-05	-1.01399e-10	-1.28856
226278893	chr1:226278893:G:A	2.7237e-05	-1.01399e-10	-1.20514
226279301	chr1:226279301:T:C	2.64541e-05	-1.01399e-10	-1.2343
226281131	chr1:226281131:T:C	3.50809e-05	-1.01399e-10	-0.952061
226281414	chr1:226281414:TTAA:T	0.00017126	1.62874	-0.995279
226282526	chr1:226282526:A:G	1.36361e-05	-1.04163	-0.855364
226282673	chr1:226282673:T:C	1.73872e-05	-0.767297	-0.886686
226282863	chr1:226282863:A:T	2.00207e-05	-1.51295	-3.05203e-10
226283593	chr1:226283593:G:A	2.51744e-05	-1.01399e-10	-1.28389
226284002	chr1:226284002:CTT:C	2.52403e-05	-1.01399e-10	-1.28128
226284463	chr1:226284463:C:T	2.09154e-05	-1.46923	-3.05203e-10
226284698	chr1:226284698:T:C	4.78284e-05	-1.01399e-10	-0.642098
226284831	chr1:226284831:T:C	1.73388e-05	-0.894186	-0.762585
226284890	chr1:226284890:C:T	1.38185e-05	-1.01018	-0.87353
226285173	chr1:226285173:T:C	4.95595e-05	-1.01399e-10	-0.606544
226285595	chr1:226285595:A:G	9.12258e-06	-1.03633	-1.26264
226286431	chr1:226286431:G:A	1.68819e-05	-0.860261	-0.823214
226286778	chr1:226286778:A:G	1.83141e-05	-0.684362	-0.917682
226287405	chr1:226287405:T:C	2.58408e-05	-1.01399e-10	-1.25776
226287879	chr1:226287879:G:T	2.81502e-05	-1.01399e-10	-1.17216
226288628	chr1:226288628:A:G	2.61299e-05	-1.01399e-10	-1.24664
226288752	chr1:226288752:T:C	0.000229244	1.66875	-0.743679
226288964	chr1:226288964:C:T	1.24221e-05	-0.797806	-1.19243
226289330	chr1:226289330:A:C	4.32204e-05	-0.743406	-3.05203e-10
226289606	chr1:226289606:C:T	1.98357e-05	-1.52223	-3.05203e-10
226289921	chr1:226289921:G:A	8.96031e-06	-1.0278	-1.28912
226290136	chr1:226290136:C:T	2.60353e-05	-1.01399e-10	-1.25026
226290680	chr1:226290680:G:C	2.01933e-05	-1.50437	-3.05203e-10
226290783	chr1:226290783:G:A	7.49275e-05	-1.01399e-10	-0.193196
226291025	chr1:226291025:G:C	0.000271485	1.86966	-0.775474
226291544	chr1:226291544:CTA:C	3.59607e-05	-1.01399e-10	-0.92729
226291878	chr1:226291878:T:C	5.51239e-05	-0.500134	-3.05203e-10
226293517	chr1:226293517:TA:T	2.60478e-05	-1.01399e-10	-1.24978
226293582	chr1:226293582:TTTTAA:T	3.79753e-05	-1.01399e-10	-0.872781
226293773	chr1:226293773:G:A	2.52139e-05	-1.01399e-10	-1.28232
226293983	chr1:226293983:G:A	2.19522e-05	-1.42085	-3.05203e-10
226294087	chr1:226294087:C:T	0.000175357	-1.01399e-10	0.657106
226294429	chr1:226294429:A:G	2.88663e-05	-1.01399e-10	-1.14704
226294441	chr1:226294441:A:G	1.5421e-05	-0.849826	-0.924163
226294464	chr1:226294464:C:T	2.311e-05	-1.5141	0.144648
226294586	chr1:226294586:A:C	2.51233e-05	-1.01399e-10	-1.28592
226294721	chr1:226294721:A:C	2.5106e-05	-1.01399e-10	-1.28661
226294869	chr1:226294869:G:A	1.34583e-05	-1.10648	-0.80364
226295221	chr1:226295221:G:A	1.9001e-05	-0.275803	-1.28942
226295236	chr1:226295236:G:C	7.8544e-06	-1.48097	-0.967675
226295453	chr1:226295453:T:A	2.63406e-05	-1.01399e-10	-1.23861
226297240	chr1:226297240:T:C	2.52213e-05	-1.01399e-10	-1.28203
226297490	chr1:226297490:C:G	3.16983e-05	-1.01399e-10	-1.05346
226297533	chr1:226297533:T:C	3.29958e-05	-1.01399e-10	-1.01334
226297875	chr1:226297875:A:T	2.58266e-05	-1.01399e-10	-1.25831
226298631	chr1:226298631:T:C	1.65567e-05	-0.981516	-0.721412
226298730	chr1:226298730:A:G	1.95766e-05	-0.832005	-0.703377
226298803	chr1:226298803:C:G	3.41298e-05	-1.01399e-10	-0.979547
226299186	chr1:226299186:C:T	1.87892e-05	-0.848734	-0.727702
226299383	chr1:226299383:A:G	3.70675e-05	-0.896978	-3.05203e-10
226300831	chr1:226300831:G:A	1.07926e-05	-1.09771	-1.03315
226301125	chr1:226301125:A:G	0.000318904	1.84993	-0.594757
226301940	chr1:226301940:G:A	1.67818e-05	-0.862025	-0.827398
226302421	chr1:226302421:T:C	2.11348e-05	-0.693573	-0.765222
226302978	chr1:226302978:ACT:A	1.86805e-05	-1.47277	-0.10947
226303437	chr1:226303437:T:C	5.64532e-05	-1.01399e-10	-0.476306
226303803	chr1:226303803:C:T	2.51455e-05	-1.01399e-10	-1.28504
226303955	chr1:226303955:G:A	0.000278083	1.76058	-0.642381
226304453	chr1:226304453:A:T	2.76782e-05	0.0445851	-1.23366
226304579	chr1:226304579:T:C	1.10697e-05	-1.49929	-0.606208
226305287	chr1:226305287:T:C	4.81212e-05	-0.635995	-3.05203e-10
226305615	chr1:226305615:G:A	0.000312325	-1.01399e-10	1.23433
226305728	chr1:226305728:T:C	1.43244e-05	-1.14157	-0.706185
226305984	chr1:226305984:G:A	3.57937e-05	-1.01399e-10	-0.931945
226306509	chr1:226306509:G:A	3.60008e-05	-1.01399e-10	-0.926176
226306814	chr1:226306814:C:T	1.2724e-05	-0.755718	-1.21051
226307361	chr1:226307361:G:A	2.53554e-05	-1.01399e-10	-1.27673
226307463	chr1:226307463:A:G	2.52779e-05	-1.01399e-10	-1.27979
226308185	chr1:226308185:C:T	1.98325e-05	-1.52239	-3.05203e-10
226308695	chr1:226308695:C:A	1.98395e-05	-1.52204	-3.05203e-10
226308863	chr1:226308863:G:A	2.62919e-05	-1.01399e-10	-1.24046
226309555	chr1:226309555:G:A	2.58785e-05	-1.25631	-3.05203e-10
226309688	chr1:226309688:C:A	1.98795e-05	-1.52003	-3.05203e-10
226309718	chr1:226309718:G:A	1.30848e-05	-1.31126	-0.627008
226309776	chr1:226309776:C:T	2.81743e-05	-1.01399e-10	-1.17131
226310515	chr1:226310515:TG:T	2.75018e-05	-1.01399e-10	-1.19547
226310911	chr1:226310911:A:G	7.9285e-06	-1.38155	-1.0577
226311921	chr1:226311921:G:A	3.32141e-05	-1.01399e-10	-1.00674
226312081	chr1:226312081:C:G	2.97635e-05	-1.01399e-10	-1.11643
226312288	chr1:226312288:A:G	3.8929e-05	-1.01399e-10	-0.847979
226312508	chr1:226312508:T:A	2.2487e-05	-1.39678	-3.05203e-10
226312626	chr1:226312626:G:A	1.40061e-05	-1.01335	-0.856872
226313130	chr1:226313130:T:C	1.29281e-05	-0.917275	-1.03304
226313850	chr1:226313850:A:G	1.99149e-05	-1.51825	-3.05203e-10
226314170	chr1:226314170:A:C	2.82922e-05	-1.01399e-10	-1.16713
226314802	chr1:226314802:C:T	2.52192e-05	-1.01399e-10	-1.28211
226315088	chr1:226315088:C:T	3.49448e-05	-1.01399e-10	-0.955949
226315831	chr1:226315831:T:A	2.94418e-05	-1.01399e-10	-1.1273
226316531	chr1:226316531:T:C	2.70147e-05	-1.01399e-10	-1.21334
226317936	chr1:226317936:G:A	3.93769e-05	-1.01399e-10	-0.836537
226318352	chr1:226318352:C:T	7.54125e-05	-0.341464	0.154719
226318879	chr1:226318879:C:T	0.000108495	-1.01399e-10	0.176982
226318970	chr1:226318970:C:T	3.87342e-05	-0.466821	-0.386174
226319431	chr1:226319431:G:T	3.6543e-05	-0.731113	-0.180116
226319438	chr1:226319438:G:T	3.3275e-05	-1.01399e-10	-1.00491
226319519	chr1:226319519:G:T	2.59854e-05	-1.01399e-10	-1.25218
226320131	chr1:226320131:A:G	3.79691e-05	-0.872944	-3.05203e-10
226320822	chr1:226320822:G:A	4.83445e-05	-1.01399e-10	-0.631365
226320944	chr1:226320944:C:T	8.08496e-06	-1.13098	-1.28874
226321425	chr1:226321425:C:T	3.16213e-05	-1.01399e-10	-1.05589
226321478	chr1:226321478:A:C	0.000150934	-1.01399e-10	0.507123
226321699	chr1:226321699:C:T	2.12616e-05	-1.45281	-3.05203e-10
226321714	chr1:226321714:G:A	2.67723e-05	-1.01399e-10	-1.22235
226321819	chr1:226321819:G:A	5.83423e-05	-1.01399e-10	-0.44339
226321925	chr1:226321925:A:G	8.55056e-06	-1.37652	-0.987205
226323538	chr1:226323538:C:T	3.21327e-05	-1.01399e-10	-1.03984
226323602	chr1:226323602:T:C	2.57554e-05	-1.26107	-3.05203e-10
226324001	chr1:226324001:A:G	1.67438e-05	-0.610228	-1.08146
226325224	chr1:226325224:T:C	6.95435e-05	-1.01399e-10	-0.267766
226325568	chr1:226325568:G:A	5.81924e-05	-1.01399e-10	-0.445963
226325732	chr1:226325732:T:G	0.0001556	-1.01399e-10	0.537569
226326175	chr1:226326175:C:T	5.60695e-05	-1.01399e-10	-0.483127
226326428	chr1:226326428:C:CTG	0.000648665	-1.01399e-10	1.9652
226326633	chr1:226326633:A:G	2.50788e-05	-1.01399e-10	-1.2877
226326765	chr1:226326765:G:A	0.000373198	-1.01399e-10	1.41239
226327061	chr1:226327061:A:G	0.000373198	-1.01399e-10	1.41239
226327495	chr1:226327495:G:A	1.45982e-05	-0.55187	-1.27695
226327858	chr1:226327858:C:G	0.000374098	-1.01399e-10	1.4148
226328119	chr1:226328119:C:T	0.000374331	-1.01399e-10	1.41542
226330201	chr1:226330201:G:T	1.77333e-05	-0.386388	-1.24788
226330890	chr1:226330890:G:A	0.000327626	-1.01399e-10	1.28215
226331333	chr1:226331333:A:G	0.000480913	-1.01399e-10	1.66597
226331591	chr1:226331591:T:C	0.000273988	-1.01399e-10	1.10337
226332489	chr1:226332489:TATA:T	1.78331e-05	-0.400498	-1.22817
226332588	chr1:226332588:A:G	1.6906e-05	-1.3793	-0.302744
226332606	chr1:226332606:G:A	6.51415e-05	-1.01399e-10	-0.333156
226333368	chr1:226333368:C:T	2.00872e-05	-1.50964	-3.05203e-10
226333383	chr1:226333383:T:C	0.000274824	-1.01399e-10	1.10641
226333531	chr1:226333531:A:G	3.02454e-05	-1.01399e-10	-1.10037
226333992	chr1:226333992:C:T	2.15059e-05	-1.44139	-3.05203e-10
226334099	chr1:226334099:C:T	1.47245e-05	-0.554034	-1.26617
226335257	chr1:226335257:C:T	1.49294e-05	-0.587005	-1.21938
226335270	chr1:226335270:A:G	0.00168292	2.91857	-3.05203e-10
226335665	chr1:226335665:C:T	1.40058e-05	-0.65241	-1.21784
226335753	chr1:226335753:C:T	0.000144214	0.461578	-3.05203e-10
226336605	chr1:226336605:G:C	2.53088e-05	-1.01399e-10	-1.27856
226336870	chr1:226336870:T:TC	2.58033e-05	-0.012456	-1.24676
226336879	chr1:226336879:C:T	9.46452e-06	-1.46746	-0.794708
226338474	chr1:226338474:G:A	2.51214e-05	-1.01399e-10	-1.286
226338847	chr1:226338847:T:A	2.38175e-05	-1.3393	-3.05203e-10
226339082	chr1:226339082:C:T	2.67328e-05	-1.01399e-10	-1.22383
226340004	chr1:226340004:T:C	3.4734e-05	0.111547	-1.07354
226340082	chr1:226340082:C:T	5.28315e-05	0.218874	-0.761485
226340607	chr1:226340607:A:G	2.58208e-05	-1.01399e-10	-1.25854
226340621	chr1:226340621:C:T	1.82297e-05	-0.56708	-1.03958
226341199	chr1:226341199:C:T	2.80027e-05	-1.01399e-10	-1.17742
226342099	chr1:226342099:T:C	2.54419e-05	-1.01399e-10	-1.27332
226342346	chr1:226342346:C:T	1.79232e-05	-0.57791	-1.04571
226342530	chr1:226342530:G:A	2.53262e-05	-1.01399e-10	-1.27788
226342560	chr1:226342560:G:A	2.78627e-05	-1.18243	-3.05203e-10
226343499	chr1:226343499:G:C	2.65136e-05	-1.01399e-10	-1.23206
226343500	chr1:226343500:C:A	2.56954e-05	-1.01399e-10	-1.26341
226343901	chr1:226343901:C:T	3.16639e-05	-1.01399e-10	-1.05454
226344310	chr1:226344310:C:T	2.64173e-05	-1.01399e-10	-1.2357
226344549	chr1:226344549:G:C	2.5856e-05	-1.01399e-10	-1.25718
226345147	chr1:226345147:T:C	7.24359e-05	0.267962	-0.494977
226345440	chr1:226345440:T:C	2.66445e-05	-1.01399e-10	-1.22713
226345654	chr1:226345654:CA:C	2.47023e-05	-1.41792	0.115098
226345677	chr1:226345677:G:A	2.58786e-05	-1.01399e-10	-1.2563
226346962	chr1:226346962:C:G	1.77018e-05	-0.552827	-1.08322
226346969	chr1:226346969:C:T	1.71066e-05	-0.565427	-1.10483
226347052	chr1:226347052:C:T	0.000370932	0.42916	0.97714
226347299	chr1:226347299:G:A	2.50367e-05	-1.01399e-10	-1.28938
226347382	chr1:226347382:C:T	1.9864e-05	-1.52081	-3.05203e-10
226347727	chr1:226347727:T:C	3.90701e-05	-1.01399e-10	-0.84436
226348299	chr1:226348299:G:A	2.51972e-05	-1.01399e-10	-1.28298
226348301	chr1:226348301:A:C	4.18325e-05	-1.01399e-10	-0.776045
226348716	chr1:226348716:G:C	3.01174e-05	-1.01399e-10	-1.10462
226348749	chr1:226348749:G:C	2.83955e-05	-1.01399e-10	-1.16349
226348944	chr1:226348944:C:T	6.00037e-06	-1.43254	-1.28536
226349543	chr1:226349543:C:T	2.58913e-05	-1.01399e-10	-1.25581
226349544	chr1:226349544:T:C	3.10637e-05	-1.01399e-10	-1.07368
226349607	chr1:226349607:T:G	8.04208e-06	-1.20143	-1.2236
226349667	chr1:226349667:T:A	0.000110098	1.46976	-1.27811
226349821	chr1:226349821:C:T	1.2109e-05	-0.89464	-1.12113
226350167	chr1:226350167:C:T	2.53306e-05	-0.0744221	-1.20328
226350353	chr1:226350353:C:A	0.111026	7.67471	-0.566901
226350417	chr1:226350417:T:C	2.51223e-05	-1.01399e-10	-1.28596
226350432	chr1:226350432:C:T	2.80072e-05	-1.17726	-3.05203e-10
226350964	chr1:226350964:A:G	0.000330056	-1.01399e-10	1.28955
226351326	chr1:226351326:G:A	1.30233e-05	-0.706298	-1.23668
226351652	chr1:226351652:T:C	0.218516	8.27199	-0.487094
226352049	chr1:226352049:C:T	8.53234e-06	-1.31833	-1.04752
226352208	chr1:226352208:C:T	5.15585e-05	-0.567002	-3.05203e-10
226352489	chr1:226352489:AGTTGTG:A	2.12671e-05	-1.52091	0.0683541
226352626	chr1:226352626:A:C	0.000260127	2.33013	-1.27868
226353566	chr1:226353566:G:A	2.72225e-05	-1.01399e-10	-1.20567
226353626	chr1:226353626:T:C	2.72655e-05	-1.01399e-10	-1.2041
226354343	chr1:226354343:A:G	3.07262e-05	-1.0846	-3.05203e-10
226354565	chr1:226354565:T:C	5.22853e-05	-1.01399e-10	-0.553003
226355412	chr1:226355412:C:T	2.42973e-05	-0.244712	-1.07464
226355757	chr1:226355757:G:A	2.52477e-05	-1.01399e-10	-1.28098
226355824	chr1:226355824:T:G	2.71057e-05	-1.01399e-10	-1.20997
226355990	chr1:226355990:C:A	1.00044e-05	-1.03543	-1.17125
226356208	chr1:226356208:A:G	1.04924e-05	-0.989372	-1.1697
226356281	chr1:226356281:A:C	1.07858e-05	-0.869046	-1.26245
226357075	chr1:226357075:T:C	2.83093e-05	-1.01399e-10	-1.16653
226357130	chr1:226357130:C:T	3.98575e-05	-0.0219363	-0.802472
226357610	chr1:226357610:C:G	0.000100673	-1.01399e-10	0.102159
226357732	chr1:226357732:A:C	0.0953612	7.6467	-0.69099
226358084	chr1:226358084:G:C	0.0707507	7.39892	-0.741717
226358165	chr1:226358165:C:A	0.000362747	2.55994	-1.17595
226358659	chr1:226358659:G:A	2.01352e-05	-1.50725	-3.05203e-10
226359244	chr1:226359244:G:A	2.68629e-05	-1.01399e-10	-1.21897
226359375	chr1:226359375:C:CA	2.57589e-05	-1.01399e-10	-1.26094
226359473	chr1:226359473:C:T	0.000360275	2.51468	-1.13753
226360447	chr1:226360447:G:A	2.71588e-05	-1.01399e-10	-1.20802
226360853	chr1:226360853:A:G	6.95984e-05	-1.30317	1.0362
226361083	chr1:226361083:A:T	2.72696e-05	-1.01399e-10	-1.20394
226361090	chr1:226361090:A:G	2.58288e-05	-1.01399e-10	-1.25823
226361797	chr1:226361797:G:A	5.69094e-05	-1.37337	0.905115
226361876	chr1:226361876:C:CT	2.50846e-05	-1.01399e-10	-1.28746
226362164	chr1:226362164:G:A	2.69094e-05	-1.01399e-10	-1.21724
226362490	chr1:226362490:C:T	1.04644e-05	-0.94255	-1.21919
226362511	chr1:226362511:C:T	2.74491e-05	-1.01399e-10	-1.19738
226363457	chr1:226363457:CCA:C	2.67648e-05	-1.01399e-10	-1.22263
226363477	chr1:226363477:A:G	8.96742e-06	-1.062	-1.25412
226363759	chr1:226363759:T:C	0.00553494	5.28493	-1.17581
226363805	chr1:226363805:T:C	9.23753e-06	-1.04043	-1.24602
226364246	chr1:226364246:C:G	2.73916e-05	-1.01399e-10	-1.19948
226364661	chr1:226364661:CCTG:C	2.31254e-05	-1.36879	-3.05203e-10
226365341	chr1:226365341:C:T	1.1599e-05	-0.867471	-1.19132
226365482	chr1:226365482:A:C	2.75703e-05	-1.19298	-3.05203e-10
226365879	chr1:226365879:A:G	2.72101e-05	-1.01399e-10	-1.20613
226366182	chr1:226366182:C:A	2.68768e-05	-1.01399e-10	-1.21845
226366244	chr1:226366244:C:T	2.98651e-05	-1.01399e-10	-1.11303
226366348	chr1:226366348:C:T	2.67602e-05	-1.01399e-10	-1.2228
226366559	chr1:226366559:T:C	2.72431e-05	-1.01399e-10	-1.20492
226366564	chr1:226366564:T:C	3.31974e-05	-1.00725	-3.05203e-10
226366571	chr1:226366571:A:C	2.93688e-05	-1.01399e-10	-1.12978
226366640	chr1:226366640:C:T	2.61008e-05	-1.01399e-10	-1.24775
226366713	chr1:226366713:C:G	2.71291e-05	-1.01399e-10	-1.20911
226366837	chr1:226366837:A:C	2.77062e-05	-1.01399e-10	-1.18806
226366907	chr1:226366907:G:A	2.77793e-05	-1.01399e-10	-1.18543
226367035	chr1:226367035:G:C	2.54337e-05	-1.01399e-10	-1.27364
226367250	chr1:226367250:T:C	3.97476e-05	0.445378	-1.27255
226367333	chr1:226367333:G:A	2.67576e-05	-1.01399e-10	-1.2229
226367601	chr1:226367601:A:G	0.0716117	7.574	-0.904708
226368463	chr1:226368463:G:A	2.72431e-05	-1.01399e-10	-1.20492
226368742	chr1:226368742:A:T	0.000133603	1.60117	-1.21602
226369240	chr1:226369240:C:T	9.49904e-06	-1.04158	-1.21694
226369803	chr1:226369803:A:C	0.000142238	1.61557	-1.16778
226370175	chr1:226370175:C:T	2.71667e-05	-1.20772	-3.05203e-10
226370177	chr1:226370177:T:C	3.47674e-05	0.291174	-1.25221
226370570	chr1:226370570:G:A	2.8362e-05	-1.01399e-10	-1.16467
226370795	chr1:226370795:C:T	2.74469e-05	-1.01399e-10	-1.19746
226370809	chr1:226370809:T:C	2.70126e-05	-1.01399e-10	-1.21341
226370932	chr1:226370932:G:C	2.77353e-05	-1.01399e-10	-1.18701
226371228	chr1:226371228:C:T	0.00118801	-1.01399e-10	2.57031
226371317	chr1:226371317:C:G	2.5606e-05	-1.01399e-10	-1.26689
226371326	chr1:226371326:G:A	2.80157e-05	-1.01399e-10	-1.17695
226371871	chr1:226371871:TA:T	0.000141844	1.57802	-1.13301
226372324	chr1:226372324:C:T	2.51396e-05	-1.01399e-10	-1.28528
226372404	chr1:226372404:G:A	3.00064e-05	-1.01399e-10	-1.10831
226372807	chr1:226372807:A:T	2.72325e-05	-1.01399e-10	-1.20531
226372886	chr1:226372886:C:G	2.67638e-05	-1.01399e-10	-1.22267
226372900	chr1:226372900:CAGTG:C	2.70419e-05	-1.01399e-10	-1.21233
226373275	chr1:226373275:T:G	0.000151868	0.513293	-3.05203e-10
226373364	chr1:226373364:A:G	1.00181e-05	-0.980141	-1.22519
226373432	chr1:226373432:C:T	2.72454e-05	-1.01399e-10	-1.20483
226373702	chr1:226373702:A:T	9.44543e-06	-0.996491	-1.2677
226373847	chr1:226373847:A:G	0.0077467	5.71979	-1.27448
226375060	chr1:226375060:G:C	3.02662e-05	-1.01399e-10	-1.09969
226375078	chr1:226375078:A:G	3.03073e-05	-1.01399e-10	-1.09833
226375148	chr1:226375148:A:C	2.72652e-05	-1.01399e-10	-1.20411
226375853	chr1:226375853:A:G	2.67752e-05	-1.01399e-10	-1.22224
226376114	chr1:226376114:T:C	2.72421e-05	-1.01399e-10	-1.20496
226376158	chr1:226376158:C:T	0.00895514	5.83931	-1.24905
226376181	chr1:226376181:T:C	2.8342e-05	0.0245161	-1.18989
226376990	chr1:226376990:T:C	0.000117793	1.2703	-1.01109
226377799	chr1:226377799:C:G	2.91103e-05	-1.01399e-10	-1.13863
226377897	chr1:226377897:C:A	2.6913e-05	-1.01399e-10	-1.21711
226377990	chr1:226377990:G:T	2.72322e-05	-1.01399e-10	-1.20532
226378394	chr1:226378394:G:A	2.62226e-05	-1.01399e-10	-1.2431
226378979	chr1:226378979:C:T	2.77099e-05	-1.01399e-10	-1.18793
226379025	chr1:226379025:A:C	0.00557412	5.36584	-1.24966
226379258	chr1:226379258:C:T	2.81245e-05	-1.01399e-10	-1.17308
226379307	chr1:226379307:C:G	9.90476e-06	-0.998309	-1.21839
226379326	chr1:226379326:A:G	2.66728e-05	-1.01399e-10	-1.22607
226379471	chr1:226379471:A:C	2.96484e-05	0.0731317	-1.19344
226380964	chr1:226380964:T:C	2.87666e-05	0.039376	-1.18988
226381052	chr1:226381052:T:C	2.9163e-05	-1.01399e-10	-1.13682
226381123	chr1:226381123:G:A	2.51295e-05	-1.01399e-10	-1.28567
226381389	chr1:226381389:G:A	2.51493e-05	-1.01399e-10	-1.28489
226381557	chr1:226381557:GA:G	8.97542e-06	-1.11353	-1.2017
226381774	chr1:226381774:T:C	2.6554e-05	-1.01399e-10	-1.23054
226382005	chr1:226382005:C:T	2.72363e-05	-1.01399e-10	-1.20517
226382286	chr1:226382286:G:A	5.42351e-05	-0.51639	-3.05203e-10
226382372	chr1:226382372:C:T	3.09339e-05	-1.01399e-10	-1.07787
226382433	chr1:226382433:C:T	2.72626e-05	-1.01399e-10	-1.2042
226382436	chr1:226382436:T:C	2.77945e-05	-1.18488	-3.05203e-10
226382510	chr1:226382510:C:T	0.00919768	5.85073	-1.23374
226383139	chr1:226383139:T:C	0.041319	7.38526	-1.2659
226383532	chr1:226383532:G:A	2.50686e-05	-1.01399e-10	-1.2881
226384364	chr1:226384364:T:C	3.27056e-05	-1.01399e-10	-1.02217
226384896	chr1:226384896:T:C	2.50646e-05	-1.01399e-10	-1.28826
226385663	chr1:226385663:A:G	7.97481e-05	0.879008	-1.00985
226386213	chr1:226386213:T:C	2.72342e-05	-1.01399e-10	-1.20525
226386284	chr1:226386284:C:T	3.1072e-05	-1.01399e-10	-1.07341
226386853	chr1:226386853:C:T	8.42671e-06	-1.18015	-1.19816
226386886	chr1:226386886:TTCAG:T	2.72431e-05	-1.01399e-10	-1.20492
226387021	chr1:226387021:T:C	1.11961e-05	-0.987717	-1.10643
226388426	chr1:226388426:T:C	3.04544e-05	0.0624309	-1.15592
226388569	chr1:226388569:A:G	0.0079898	5.75289	-1.27669
226388595	chr1:226388595:G:A	8.71757e-06	-1.14544	-1.19894
226388634	chr1:226388634:A:G	2.67869e-05	-1.01399e-10	-1.2218
226388635	chr1:226388635:G:A	2.67869e-05	-1.01399e-10	-1.2218
226389205	chr1:226389205:T:C	1.07571e-05	-0.998701	-1.13545
226389484	chr1:226389484:C:T	2.56128e-05	-1.01399e-10	-1.26663
226389605	chr1:226389605:C:T	0.0507134	7.42505	-1.10082
226389802	chr1:226389802:C:T	2.682e-05	-1.01399e-10	-1.22057
226389893	chr1:226389893:T:C	9.17727e-06	-1.09584	-1.19715
226390237	chr1:226390237:C:T	3.05592e-05	-1.01399e-10	-1.09005
226390293	chr1:226390293:G:A	2.65742e-05	-1.01399e-10	-1.22978
226390322	chr1:226390322:G:C	7.06476e-05	-1.01399e-10	-0.252014
226390398	chr1:226390398:T:C	6.49278e-05	-1.33518	0.99874
226390465	chr1:226390465:C:T	2.50429e-05	-1.01399e-10	-1.28913
226391068	chr1:226391068:C:A	2.50388e-05	-1.01399e-10	-1.28929
226391108	chr1:226391108:C:T	9.40452e-05	1.25523	-1.22117
226391187	chr1:226391187:C:T	2.7226e-05	-1.01399e-10	-1.20554
226391240	chr1:226391240:C:T	3.15273e-05	-1.01399e-10	-1.05886
226392102	chr1:226392102:C:T	2.65512e-05	-1.01399e-10	-1.23064
226392320	chr1:226392320:G:T	8.98957e-06	-1.1195	-1.19416
226392352	chr1:226392352:G:T	2.72469e-05	-1.01399e-10	-1.20478
226392392	chr1:226392392:C:T	8.80332e-06	-1.2419	-1.09269
226392413	chr1:226392413:G:A	2.60239e-05	-1.01399e-10	-1.2507
226392486	chr1:226392486:T:C	8.65377e-06	-1.13054	-1.22119
226392686	chr1:226392686:T:G	9.17369e-06	-1.11321	-1.18017
226393058	chr1:226393058:G:A	2.83171e-05	-1.01399e-10	-1.16625
226393071	chr1:226393071:T:C	2.77262e-05	-1.01399e-10	-1.18734
226393275	chr1:226393275:A:G	4.32647e-05	-0.742381	-3.05203e-10
226393373	chr1:226393373:T:C	9.02132e-06	-1.1396	-1.17052
226393960	chr1:226393960:T:C	2.6849e-05	-1.01399e-10	-1.21949
226394624	chr1:226394624:A:G	1.61061e-05	-0.442736	-1.28778
226395306	chr1:226395306:G:C	0.000104302	1.19932	-1.06174
226395325	chr1:226395325:C:T	1.98389e-05	-1.52207	-3.05203e-10
226395419	chr1:226395419:G:A	2.65764e-05	-1.01399e-10	-1.22969
226395441	chr1:226395441:A:G	0.0084103	5.78325	-1.25575
226395632	chr1:226395632:G:C	2.74959e-05	-1.19568	-3.05203e-10
226395698	chr1:226395698:T:C	2.72154e-05	-1.01399e-10	-1.20593
226395699	chr1:226395699:G:A	2.7557e-05	-1.01399e-10	-1.19346
226395713	chr1:226395713:T:C	2.57252e-05	-1.01399e-10	-1.26225
226395782	chr1:226395782:C:T	8.77167e-06	-1.136	-1.20219
226395993	chr1:226395993:T:A	6.87304e-06	-1.52244	-1.05968
226395994	chr1:226395994:G:T	7.03312e-06	-1.47838	-1.0807
226396362	chr1:226396362:A:T	2.59319e-05	-1.01399e-10	-1.25424
226397464	chr1:226397464:C:CAAG	0.000121391	1.51605	-1.22675
226397579	chr1:226397579:A:G	1.0405e-05	-0.970614	-1.19682
226397602	chr1:226397602:T:C	1.18617e-05	-0.924005	-1.1124
226397946	chr1:226397946:T:C	2.72883e-05	-1.01399e-10	-1.20326
226398012	chr1:226398012:C:A	3.25175e-05	-1.01399e-10	-1.02794
226398121	chr1:226398121:A:AAAC	6.57793e-05	-1.361	1.03759
226399219	chr1:226399219:C:T	0.0143878	6.30683	-1.24241
226399741	chr1:226399741:A:G	0.0379216	7.27145	-1.23789
226399845	chr1:226399845:A:G	5.58094e-05	-1.01399e-10	-0.487775
226400852	chr1:226400852:G:A	2.59312e-05	-1.01399e-10	-1.25427
226401202	chr1:226401202:C:T	3.33476e-05	-1.01399e-10	-1.00273
226401235	chr1:226401235:G:A	2.64133e-05	-1.01399e-10	-1.23585
226401436	chr1:226401436:G:T	2.72431e-05	-1.01399e-10	-1.20492
226401695	chr1:226401695:C:T	1.12031e-05	-0.975707	-1.11782
226401732	chr1:226401732:T:C	2.50715e-05	-1.01399e-10	-1.28799
226402132	chr1:226402132:T:C	1.06881e-05	-1.02204	-1.11855
226402712	chr1:226402712:G:A	9.14418e-06	-1.10105	-1.19555
226403271	chr1:226403271:T:C	0.000117685	1.4927	-1.23441
226403355	chr1:226403355:T:C	8.9661e-06	-1.12286	-1.19341
226403420	chr1:226403420:C:T	9.37675e-06	-1.08864	-1.18284
226403421	chr1:226403421:G:A	2.72431e-05	-1.01399e-10	-1.20492
226403542	chr1:226403542:T:G	9.50079e-05	1.10938	-1.06514
226405044	chr1:226405044:G:A	1.12247e-05	-0.973721	-1.11788
226405149	chr1:226405149:TCA:T	3.15707e-05	-1.05749	-3.05203e-10
226405153	chr1:226405153:T:C	1.08656e-05	-1.00514	-1.11898
226405440	chr1:226405440:A:C	0.0429574	7.35271	-1.19446
226405567	chr1:226405567:A:C	9.08332e-06	-1.10994	-1.19334
226405570	chr1:226405570:T:G	9.45097e-06	-1.08315	-1.18045
226405629	chr1:226405629:T:A	2.72441e-05	-1.01399e-10	-1.20488
226406252	chr1:226406252:G:C	3.04966e-05	-1.01399e-10	-1.0921
226406337	chr1:226406337:T:G	0.00456056	5.16774	-1.25226
226406671	chr1:226406671:C:T	0.000115862	-1.26472	1.50741
226406912	chr1:226406912:G:A	9.59513e-06	-1.05073	-1.19773
226407156	chr1:226407156:C:T	8.41226e-06	-1.18196	-1.19806
226407381	chr1:226407381:A:AG	0.00166399	4.19382	-1.28657
226407676	chr1:226407676:C:G	0.00377109	4.99275	-1.26735
226407946	chr1:226407946:C:G	0.00827431	5.59093	-1.07973
226408138	chr1:226408138:C:T	2.74202e-05	-1.19844	-3.05203e-10
226408203	chr1:226408203:G:A	2.71512e-05	-1.01399e-10	-1.2083
226408247	chr1:226408247:G:A	1.98586e-05	-1.52108	-3.05203e-10
226408309	chr1:226408309:TCTTA:T	3.68921e-05	-1.01399e-10	-0.901721
226408318	chr1:226408318:A:T	1.29569e-05	-0.832116	-1.11597
226408378	chr1:226408378:C:T	1.23132e-05	-0.86893	-1.13011
226408582	chr1:226408582:C:A	2.63453e-05	-1.01399e-10	-1.23843
226408688	chr1:226408688:A:G	5.2987e-05	0.410465	-0.950137
226409640	chr1:226409640:A:G	4.40627e-05	0.220917	-0.945022
226409892	chr1:226409892:T:C	9.37549e-06	-1.08712	-1.1845
226410189	chr1:226410189:G:A	2.13334e-05	-1.44944	-3.05203e-10
226410613	chr1:226410613:T:C	0.00119404	3.79069	-1.21532
226410781	chr1:226410781:CAATATTTAT:C	6.87244e-05	-1.01399e-10	-0.279614
226411109	chr1:226411109:A:T	2.14429e-05	-1.44432	-3.05203e-10
226411118	chr1:226411118:G:C	3.45778e-05	-1.01399e-10	-0.966506
226411135	chr1:226411135:C:T	3.56377e-05	-1.01399e-10	-0.936313
226411673	chr1:226411673:C:T	8.96203e-06	-1.05433	-1.26239
226412321	chr1:226412321:A:G	2.50571e-05	-1.01399e-10	-1.28856
226412522	chr1:226412522:C:A	2.54259e-05	-1.01399e-10	-1.27395
226412653	chr1:226412653:G:A	9.77515e-06	-1.05312	-1.17675
226412853	chr1:226412853:C:A	0.00226346	4.4647	-1.24977
226412938	chr1:226412938:T:C	5.5767e-05	0.510849	-0.999384
226413246	chr1:226413246:T:C	9.72227e-06	-1.06186	-1.17344
226413541	chr1:226413541:T:C	5.64858e-05	0.51953	-0.995258
226413700	chr1:226413700:A:G	5.65969e-05	0.508265	-0.982028
226413980	chr1:226413980:G:A	9.39669e-06	-1.05685	-1.21252
226414037	chr1:226414037:C:T	1.98711e-05	-1.52045	-3.05203e-10
226414147	chr1:226414147:T:C	2.76394e-05	-1.01399e-10	-1.19048
226414156	chr1:226414156:T:C	2.62905e-05	-1.01399e-10	-1.24051
226414173	chr1:226414173:G:A	5.43441e-05	0.471009	-0.985391
226414183	chr1:226414183:A:C	7.05276e-05	0.426692	-0.680406
226414273	chr1:226414273:G:T	6.83952e-05	0.413523	-0.697938
226414585	chr1:226414585:T:C	7.24282e-05	0.46444	-0.691562
226414809	chr1:226414809:T:C	0.00150633	4.05336	-1.24565
226414855	chr1:226414855:A:G	7.26675e-05	0.458124	-0.681948
226415220	chr1:226415220:A:G	7.75234e-05	0.539928	-0.699066
226415223	chr1:226415223:A:C	3.57982e-05	0.291915	-1.22373
226415302	chr1:226415302:T:C	7.53942e-05	0.491472	-0.67846
226415709	chr1:226415709:T:A	2.61371e-05	-1.01399e-10	-1.24636
226415934	chr1:226415934:T:C	5.71583e-05	0.258122	-0.722015
226416044	chr1:226416044:C:T	1.24257e-05	-1.04496	-0.94499
226416096	chr1:226416096:C:T	2.58116e-05	-1.01399e-10	-1.25889
226416535	chr1:226416535:CT:C	5.25242e-05	0.159919	-0.708363
226416937	chr1:226416937:A:G	5.33705e-05	0.192571	-0.725031
226417076	chr1:226417076:C:T	2.51712e-05	-1.01399e-10	-1.28402
226417192	chr1:226417192:C:T	1.13913e-05	-1.08818	-0.988685
226417323	chr1:226417323:A:G	5.48345e-05	0.202978	-0.708376
226417380	chr1:226417380:C:T	5.23344e-05	0.186072	-0.738137
226417526	chr1:226417526:T:C	5.23058e-05	0.185748	-0.738359
226417598	chr1:226417598:T:C	6.48003e-05	-1.01399e-10	-0.338408
226417672	chr1:226417672:T:C	5.08845e-05	0.154116	-0.734276
226418064	chr1:226418064:T:C	5.10408e-05	0.182467	-0.75956
226418395	chr1:226418395:C:T	6.78403e-05	-1.01399e-10	-0.292562
226418835	chr1:226418835:G:A	4.83905e-05	0.102967	-0.733382
226419300	chr1:226419300:A:G	2.5797e-05	-1.01399e-10	-1.25946
226419411	chr1:226419411:C:T	3.07536e-05	-1.08371	-3.05203e-10
226419549	chr1:226419549:G:T	2.93096e-05	-1.01399e-10	-1.1318
226419635	chr1:226419635:T:C	4.63577e-05	0.145271	-0.818602
226419684	chr1:226419684:T:C	4.71356e-05	0.148965	-0.805654
226420073	chr1:226420073:A:G	4.71576e-05	0.324134	-0.980358
226420334	chr1:226420334:C:T	2.51548e-05	-1.01399e-10	-1.28467
226420403	chr1:226420403:C:A	3.38302e-05	0.0662081	-1.05457
226420433	chr1:226420433:T:G	2.50433e-05	-1.01399e-10	-1.28911
226420585	chr1:226420585:TC:T	2.58415e-05	-1.01399e-10	-1.25774
226421568	chr1:226421568:C:T	7.27639e-05	-1.01399e-10	-0.222498
226421638	chr1:226421638:A:C	0.000547839	2.76806	-0.9718
226421735	chr1:226421735:C:T	8.23356e-06	-1.11837	-1.28313
226422763	chr1:226422763:A:G	1.58885e-05	-0.79298	-0.95114
226422811	chr1:226422811:C:G	0.00132653	3.76483	-1.08422
226422937	chr1:226422937:G:A	1.51557e-05	-0.92482	-0.86652
226423050	chr1:226423050:T:G	1.46316e-05	-0.935723	-0.890811
226423058	chr1:226423058:A:G	1.50298e-05	-0.91611	-0.883573
226423303	chr1:226423303:A:C	1.51661e-05	-0.909289	-0.881367
226423662	chr1:226423662:C:T	0.000866909	3.53035	-1.27513
226423670	chr1:226423670:C:A	3.10922e-05	-1.01399e-10	-1.07276
226423781	chr1:226423781:C:G	4.56988e-05	-0.278709	-0.408937
226423934	chr1:226423934:G:A	4.67472e-05	-0.276451	-0.388512
226423938	chr1:226423938:G:A	5.22762e-05	-0.218926	-0.33425
226424115	chr1:226424115:T:A	4.58593e-05	-0.286037	-0.398103
226424200	chr1:226424200:A:G	4.36143e-05	-0.282945	-0.451388
226424301	chr1:226424301:G:A	3.99331e-05	-1.01399e-10	-0.822513
226424322	chr1:226424322:G:A	5.57391e-05	-0.308045	-0.18099
226424585	chr1:226424585:C:T	8.91405e-06	-1.0429	-1.27919
226424598	chr1:226424598:T:C	3.5406e-05	-0.942836	-3.05203e-10
226424659	chr1:226424659:C:T	3.17885e-05	-1.01399e-10	-1.05061
226424696	chr1:226424696:T:A	3.9611e-05	-0.244747	-0.585865
226425248	chr1:226425248:A:G	0.000197587	1.90835	-1.13189
226425291	chr1:226425291:A:G	4.72632e-05	-1.01399e-10	-0.653985
226425467	chr1:226425467:C:T	2.60066e-05	-1.01399e-10	-1.25137
226425526	chr1:226425526:C:T	0.000677992	-1.01399e-10	2.00942
226425532	chr1:226425532:T:C	3.51384e-05	0.338408	-1.28883
226425586	chr1:226425586:A:G	2.82627e-05	0.118425	-1.2866
226425791	chr1:226425791:T:C	0.000464958	-0.833876	2.4661
226426072	chr1:226426072:T:C	3.19393e-05	-1.01399e-10	-1.04588
226426371	chr1:226426371:C:T	4.67181e-05	0.605723	-1.27131
226426584	chr1:226426584:C:T	3.13957e-05	-1.01399e-10	-1.06305
226426841	chr1:226426841:C:T	3.49635e-05	-0.955413	-3.05203e-10
226427090	chr1:226427090:C:T	2.53948e-05	-1.01399e-10	-1.27517
226427216	chr1:226427216:A:T	5.13191e-05	0.670892	-1.24255
226427356	chr1:226427356:T:G	2.67546e-05	-1.01399e-10	-1.22301
226427389	chr1:226427389:C:T	2.50417e-05	-1.01399e-10	-1.28918
226427620	chr1:226427620:C:T	3.23494e-05	-1.01399e-10	-1.03312
226427738	chr1:226427738:G:A	3.87513e-05	-1.01399e-10	-0.852553
226428037	chr1:226428037:C:T	3.87196e-05	-1.01399e-10	-0.853371
226428063	chr1:226428063:A:G	2.64584e-05	-1.01399e-10	-1.23414
226428497	chr1:226428497:C:T	4.52146e-05	-1.01399e-10	-0.698298
226429170	chr1:226429170:C:T	2.93502e-05	-1.01399e-10	-1.13042
226429190	chr1:226429190:G:A	2.82198e-05	-1.01399e-10	-1.1697
226429572	chr1:226429572:C:T	2.01661e-05	-1.50571	-3.05203e-10
226429768	chr1:226429768:T:C	4.9588e-05	0.296961	-0.902931
226429810	chr1:226429810:C:T	0.000148645	-1.01399e-10	0.491844
226429890	chr1:226429890:C:T	3.10033e-05	-1.01399e-10	-1.07562
226430681	chr1:226430681:A:C	8.71504e-06	-1.41558	-0.929089
226430689	chr1:226430689:G:A	0.00014037	-1.01399e-10	0.434564
226431456	chr1:226431456:CA:C	4.9044e-05	0.228238	-0.845237
226431504	chr1:226431504:G:A	3.25198e-05	-1.01399e-10	-1.02787
226431526	chr1:226431526:A:T	4.83102e-05	0.239587	-0.871662
226432166	chr1:226432166:G:A	2.10986e-05	-0.800861	-0.65965
226432583	chr1:226432583:G:T	2.52064e-05	-1.01399e-10	-1.28262
226433711	chr1:226433711:A:C	2.38025e-05	-1.33993	-3.05203e-10
226434077	chr1:226434077:C:T	1.00473e-05	-0.96565	-1.23677
226434520	chr1:226434520:A:G	6.48485e-06	-1.41258	-1.22767
226434760	chr1:226434760:A:G	2.43565e-05	-0.160803	-1.15611
226434830	chr1:226434830:C:T	4.42746e-05	-1.01399e-10	-0.719308
226434934	chr1:226434934:T:C	2.63277e-05	-1.01399e-10	-1.2391
226435150	chr1:226435150:G:A	5.17213e-05	-1.21604	0.652191
226435542	chr1:226435542:A:G	0.000164406	0.592622	-3.05203e-10
226436043	chr1:226436043:G:A	2.71743e-05	-1.01399e-10	-1.20745
226436065	chr1:226436065:T:C	0.000153865	-1.48945	2.01581
226436250	chr1:226436250:C:T	2.52911e-05	-1.01399e-10	-1.27926
226436425	chr1:226436425:T:C	7.088e-05	-1.01399e-10	-0.248729
226436534	chr1:226436534:A:G	6.62661e-06	-1.51938	-1.09925
226437209	chr1:226437209:G:A	7.4581e-06	-1.42169	-1.07873
226438190	chr1:226438190:T:C	1.04417e-05	-1.23043	-0.93348
226438373	chr1:226438373:T:C	4.95156e-05	-1.39806	0.790626
226438576	chr1:226438576:A:G	4.80383e-05	-1.40279	0.765075
226438873	chr1:226438873:C:T	3.44727e-05	-1.39846	0.428915
226439216	chr1:226439216:C:A	2.50815e-05	-1.01399e-10	-1.28759
226439362	chr1:226439362:C:T	3.27344e-05	-1.01399e-10	-1.02129
226439373	chr1:226439373:A:G	3.30414e-05	-1.44746	0.435507
226439515	chr1:226439515:CTT:C	2.87908e-05	-1.01399e-10	-1.14966
226440003	chr1:226440003:T:C	4.4418e-05	-1.43355	0.717481
226440324	chr1:226440324:G:A	1.98346e-05	-1.52229	-3.05203e-10
226440597	chr1:226440597:G:A	2.69653e-05	-0.46688	-0.748286
226440773	chr1:226440773:G:A	4.21054e-05	-1.43893	0.669391
226440819	chr1:226440819:T:C	4.13084e-05	-1.44873	0.660076
226440975	chr1:226440975:T:C	2.50357e-05	-1.01399e-10	-1.28942
226440992	chr1:226440992:T:G	1.5029e-05	-1.372	-0.427739
226441521	chr1:226441521:C:T	2.23743e-05	-1.40181	-3.05203e-10
226441547	chr1:226441547:G:A	4.72753e-05	-0.65373	-3.05203e-10
226441803	chr1:226441803:T:C	2.66946e-05	-1.4105	0.185238
226441955	chr1:226441955:A:G	1.55723e-05	-1.37725	-0.38697
226442213	chr1:226442213:G:A	4.15871e-05	-1.44707	0.665144
226442433	chr1:226442433:C:T	5.02765e-05	-1.38076	0.788575
226443115	chr1:226443115:C:T	4.23676e-05	-1.43031	0.666973
226443172	chr1:226443172:G:A	1.24274e-05	-0.962782	-1.02703
226443571	chr1:226443571:C:T	5.08086e-05	-1.43839	0.856732
226443753	chr1:226443753:T:C	4.38907e-05	-1.44546	0.717448
226443824	chr1:226443824:G:A	2.73614e-05	-1.01399e-10	-1.20058
226444188	chr1:226444188:T:G	0.00010533	0.147379	-3.05203e-10
226444267	chr1:226444267:C:T	4.8264e-05	-1.44008	0.807051
226444298	chr1:226444298:A:G	3.13878e-05	-1.01399e-10	-1.0633
226444611	chr1:226444611:CT:C	1.63887e-05	-1.37872	-0.334406
226444873	chr1:226444873:T:C	3.45927e-05	-1.01399e-10	-0.966076
226444992	chr1:226444992:A:G	5.20486e-05	-1.01399e-10	-0.55754
226445371	chr1:226445371:A:G	7.4458e-05	-1.45568	1.2562
226445376	chr1:226445376:C:A	1.22544e-05	-1.5134	-0.490437
226445501	chr1:226445501:A:C	7.38563e-05	-1.46318	1.25558
226445609	chr1:226445609:T:C	3.14441e-05	-1.01399e-10	-1.06151
226445736	chr1:226445736:G:A	2.52524e-05	-1.01399e-10	-1.2808
226445781	chr1:226445781:G:A	3.54584e-05	-0.941357	-3.05203e-10
226445825	chr1:226445825:A:G	7.79044e-05	-1.45077	1.29653
226446067	chr1:226446067:G:A	6.51451e-05	-1.01399e-10	-0.333101
226446323	chr1:226446323:A:G	1.92814e-05	-1.45878	-0.0917913
226446413	chr1:226446413:C:T	5.94345e-05	-1.01399e-10	-0.424844
226446518	chr1:226446518:T:G	8.2908e-05	-1.49946	1.40747
226447572	chr1:226447572:T:C	8.56221e-05	-1.50284	1.44306
226447577	chr1:226447577:C:T	2.242e-05	-1.39976	-3.05203e-10
226447628	chr1:226447628:C:T	2.10142e-05	-1.45062	-0.0138962
226447648	chr1:226447648:C:T	5.42109e-05	-1.01399e-10	-0.516836
226447790	chr1:226447790:C:A	7.19637e-05	-1.49669	1.26313
226447857	chr1:226447857:C:G	7.95265e-05	-1.49217	1.35854
226447871	chr1:226447871:A:G	7.37463e-05	-1.49568	1.28659
226448152	chr1:226448152:C:T	7.56098e-05	-1.49742	1.31329
226448153	chr1:226448153:A:G	7.77426e-05	-1.4988	1.34248
226448190	chr1:226448190:G:A	7.91185e-05	-1.49887	1.36009
226448206	chr1:226448206:C:T	7.78659e-05	-1.50517	1.35044
226448359	chr1:226448359:G:T	6.61055e-05	-1.49848	1.18001
226448443	chr1:226448443:A:G	3.04075e-05	-1.01399e-10	-1.09503
226448554	chr1:226448554:A:G	2.5058e-05	-1.01399e-10	-1.28853
226448712	chr1:226448712:C:T	2.62126e-05	-1.01399e-10	-1.24348
226448892	chr1:226448892:C:T	1.3986e-05	-1.46841	-0.403248
226448924	chr1:226448924:T:A	7.21146e-05	-1.50345	1.27199
226449038	chr1:226449038:T:A	3.41192e-05	-1.01399e-10	-0.979858
226449306	chr1:226449306:A:G	8.08925e-05	-1.50404	1.38744
226449394	chr1:226449394:G:A	1.53228e-05	-1.21237	-0.56801
226449499	chr1:226449499:A:G	7.38831e-05	-1.50345	1.29622
226449625	chr1:226449625:C:A	8.09907e-05	-1.50195	1.38656
226449684	chr1:226449684:G:A	7.90409e-05	-1.50585	1.3661
226449852	chr1:226449852:C:A	1.54198e-05	-1.16992	-0.604145
226449870	chr1:226449870:T:G	1.74825e-05	-1.5117	-0.136814
226449899	chr1:226449899:A:G	7.91498e-05	-1.50118	1.3628
226450079	chr1:226450079:C:T	7.65565e-05	-1.50153	1.32985
226450088	chr1:226450088:G:A	7.45654e-05	-1.49833	1.30029
226450392	chr1:226450392:A:C	2.75358e-05	-0.0633318	-1.1309
226450418	chr1:226450418:G:A	1.53505e-05	-1.46073	-0.317844
226450488	chr1:226450488:G:A	1.66513e-05	-0.565243	-1.13199
226450702	chr1:226450702:G:A	3.51708e-05	-1.01399e-10	-0.949501
226450750	chr1:226450750:T:G	7.31123e-05	-1.50092	1.2832
226451048	chr1:226451048:C:T	3.55753e-05	-1.01399e-10	-0.938067
226451089	chr1:226451089:T:C	9.56752e-05	-1.48863	1.53987
226451253	chr1:226451253:C:T	0.000108606	-1.50058	1.67859
226451310	chr1:226451310:T:G	6.14048e-05	-1.49711	1.10488
226451322	chr1:226451322:A:T	0.000109164	-1.49431	1.67744
226451361	chr1:226451361:G:A	2.01532e-05	-0.316465	-1.18989
226451439	chr1:226451439:G:A	5.52237e-05	-1.01399e-10	-0.498325
226451524	chr1:226451524:C:A	1.85938e-05	-1.34573	-0.241159
226451525	chr1:226451525:C:T	4.45809e-05	-1.01399e-10	-0.712413
226451846	chr1:226451846:C:T	4.03157e-05	-1.01399e-10	-0.812976
226451945	chr1:226451945:C:T	0.000100256	-1.5097	1.60771
226452363	chr1:226452363:A:C	3.12104e-05	-0.775287	-0.29368
226452462	chr1:226452462:T:C	3.12849e-05	-0.800492	-0.266091
226452467	chr1:226452467:C:T	0.00021935	-0.738479	1.61943
226452540	chr1:226452540:G:A	3.53535e-05	-0.772166	-0.172154
226452976	chr1:226452976:T:C	3.10002e-05	-0.849015	-0.226708
226453726	chr1:226453726:T:C	5.18759e-05	-1.01399e-10	-0.560864
226453963	chr1:226453963:G:T	2.96303e-05	-1.01399e-10	-1.12092
226454033	chr1:226454033:T:C	2.52003e-05	-1.01399e-10	-1.28286
226454245	chr1:226454245:C:A	2.6265e-05	-1.01399e-10	-1.24148
226454265	chr1:226454265:G:A	3.48349e-05	-1.01399e-10	-0.959099
226454381	chr1:226454381:C:G	2.48644e-05	-1.29628	-3.05203e-10
226454998	chr1:226454998:T:G	2.66671e-05	-1.01399e-10	-1.22629
226455126	chr1:226455126:T:C	2.51633e-05	-1.01399e-10	-1.28433
226455134	chr1:226455134:A:G	6.73997e-06	-1.38684	-1.21482
226455418	chr1:226455418:T:C	3.55704e-05	-1.01399e-10	-0.938203
226455744	chr1:226455744:C:T	2.5076e-05	-1.28781	-3.05203e-10
226455903	chr1:226455903:T:C	3.77732e-05	-1.01399e-10	-0.878117
226456046	chr1:226456046:G:A	3.47277e-05	-0.96218	-3.05203e-10
226456337	chr1:226456337:A:C	2.56217e-05	-1.01399e-10	-1.26628
226456422	chr1:226456422:C:T	2.63909e-05	-1.01399e-10	-1.2367
226456482	chr1:226456482:G:A	2.56266e-05	-1.01399e-10	-1.26609
226457644	chr1:226457644:TC:T	0.000122246	-0.313798	0.610119
226457688	chr1:226457688:C:T	3.24337e-05	-1.01399e-10	-1.03052
226457819	chr1:226457819:G:A	2.54281e-05	-1.01399e-10	-1.27386
226458500	chr1:226458500:G:C	2.58313e-05	-1.01399e-10	-1.25813
226458960	chr1:226458960:A:G	5.34474e-05	-1.01399e-10	-0.531019
226459240	chr1:226459240:T:C	2.75668e-05	-1.01399e-10	-1.19311
226460105	chr1:226460105:G:A	2.58353e-05	-1.01399e-10	-1.25798
226460766	chr1:226460766:T:C	2.67501e-05	-1.01399e-10	-1.22318
226460962	chr1:226460962:G:A	1.10407e-05	-0.818783	-1.28935
226461458	chr1:226461458:A:G	2.70382e-05	-1.01399e-10	-1.21247
226461770	chr1:226461770:AG:A	2.5333e-05	-1.01399e-10	-1.27761
226462072	chr1:226462072:C:T	2.74448e-05	-1.01399e-10	-1.19754
226462136	chr1:226462136:G:A	1.49199e-05	-0.590709	-1.21632
226462697	chr1:226462697:A:C	2.66087e-05	-1.01399e-10	-1.22848
226462880	chr1:226462880:T:C	9.90935e-06	-1.05028	-1.16596
226463287	chr1:226463287:C:T	3.71019e-05	-1.01399e-10	-0.896051
226463311	chr1:226463311:T:C	1.67843e-05	-0.515735	-1.17354
226463539	chr1:226463539:G:A	2.55922e-05	-1.01399e-10	-1.26743
226464067	chr1:226464067:C:G	2.21843e-05	-1.41033	-3.05203e-10
226464189	chr1:226464189:G:T	2.62557e-05	-1.01399e-10	-1.24183
226464190	chr1:226464190:T:C	7.39006e-05	-1.01399e-10	-0.206997
226464207	chr1:226464207:G:A	1.98353e-05	-1.52226	-3.05203e-10
226464325	chr1:226464325:G:T	2.62546e-05	-1.01399e-10	-1.24188
226464600	chr1:226464600:T:C	5.45027e-05	-1.01399e-10	-0.511468
226464890	chr1:226464890:C:T	6.25031e-06	-1.51416	-1.16292
226464992	chr1:226464992:G:A	2.59242e-05	-1.01399e-10	-1.25454
226465367	chr1:226465367:C:T	2.64101e-05	-1.01399e-10	-1.23597
226465376	chr1:226465376:G:A	6.64212e-05	-1.01399e-10	-0.313701
226466019	chr1:226466019:C:T	2.55161e-05	-1.01399e-10	-1.27041
226466397	chr1:226466397:A:G	2.67201e-05	-1.01399e-10	-1.2243
226466958	chr1:226466958:G:A	3.75759e-05	-0.883355	-3.05203e-10
226467094	chr1:226467094:A:G	3.36034e-05	-1.01399e-10	-0.99509
226467310	chr1:226467310:A:G	1.20372e-05	-1.38741	-0.634307
226467349	chr1:226467349:T:A	2.64204e-05	-1.01399e-10	-1.23558
226467413	chr1:226467413:G:A	1.33759e-05	-1.36484	-0.551421
226468056	chr1:226468056:G:A	5.20333e-05	-1.01399e-10	-0.557834
226468281	chr1:226468281:A:G	5.01903e-05	-1.01399e-10	-0.593896
226468720	chr1:226468720:C:A	5.8003e-05	-1.01399e-10	-0.449223
226469279	chr1:226469279:G:A	2.67938e-05	-1.01399e-10	-1.22155
226469396	chr1:226469396:T:G	8.7937e-05	-0.0330976	-3.05203e-10
226469779	chr1:226469779:T:C	5.10407e-05	-1.01399e-10	-0.577094
226470174	chr1:226470174:AAC:A	4.68342e-05	-1.01399e-10	-0.663105
226470343	chr1:226470343:C:T	5.25176e-05	-1.01399e-10	-0.548569
226471338	chr1:226471338:A:G	3.18543e-05	-1.01399e-10	-1.04854
226471466	chr1:226471466:TAG:T	3.30029e-05	-1.01399e-10	-1.01312
226471648	chr1:226471648:A:G	4.45322e-05	-0.713504	-3.05203e-10
226471655	chr1:226471655:G:A	2.00064e-05	-1.51366	-3.05203e-10
226471706	chr1:226471706:G:A	0.000742338	2.10009	-3.05203e-10
226471724	chr1:226471724:C:T	6.40446e-05	-1.01399e-10	-0.350139
226471819	chr1:226471819:G:A	2.18477e-05	-1.42562	-3.05203e-10
226472075	chr1:226472075:T:A	6.87115e-05	-1.01399e-10	-0.279801
226472100	chr1:226472100:C:G	2.01569e-05	-1.52116	0.0149848
226472160	chr1:226472160:C:T	6.87376e-05	-1.01399e-10	-0.279421
226472223	chr1:226472223:C:T	9.39589e-05	0.0331393	-3.05203e-10
226472224	chr1:226472224:C:T	6.829e-06	-1.35722	-1.23131
226472445	chr1:226472445:T:A	4.67469e-05	-1.01399e-10	-0.66497
226472979	chr1:226472979:G:A	6.06985e-05	-1.01399e-10	-0.403799
226473678	chr1:226473678:T:C	6.63522e-06	-1.34522	-1.2721
226474252	chr1:226474252:C:T	5.9917e-05	-1.01399e-10	-0.416758
226474728	chr1:226474728:C:T	3.0618e-05	-1.01399e-10	-1.08813
226475098	chr1:226475098:G:A	9.15453e-06	-1.03787	-1.2576
226475390	chr1:226475390:A:G	2.86345e-05	-1.01399e-10	-1.1551
226476193	chr1:226476193:T:G	1.24461e-05	-1.39817	-0.590145
226477041	chr1:226477041:A:G	1.21754e-05	-0.824334	-1.18596
226477059	chr1:226477059:T:C	4.63159e-05	-1.01399e-10	-0.674232
226477233	chr1:226477233:G:A	7.61007e-05	-1.01399e-10	-0.17766
226477256	chr1:226477256:G:T	5.28015e-05	-1.01399e-10	-0.543178
226477583	chr1:226477583:G:A	1.16601e-05	-0.885442	-1.1681
226477715	chr1:226477715:G:A	7.21178e-05	-1.01399e-10	-0.231417
226477881	chr1:226477881:C:T	3.23017e-05	-1.51971	0.485111
226478432	chr1:226478432:A:G	1.41264e-05	-0.816863	-1.04481
226478546	chr1:226478546:C:G	1.60977e-05	-0.628809	-1.10223
226478597	chr1:226478597:G:A	2.06063e-05	-1.48412	-3.05203e-10
226479061	chr1:226479061:C:T	3.40508e-05	-0.475985	-0.505878
226479210	chr1:226479210:T:G	1.97394e-05	-1.52093	-0.00617398
226479277	chr1:226479277:C:T	4.45799e-05	-1.01399e-10	-0.712434
226479317	chr1:226479317:C:T	4.25351e-05	-0.507585	-0.251804
226479572	chr1:226479572:C:T	2.987e-05	-1.50421	0.391343
226479800	chr1:226479800:G:A	3.8142e-05	-1.01399e-10	-0.868402
226480563	chr1:226480563:T:G	0.000117805	-1.461	1.72031
226480645	chr1:226480645:C:A	6.09721e-05	0.887926	-1.28723
226480767	chr1:226480767:T:G	4.20627e-05	-1.01399e-10	-0.770557
226480837	chr1:226480837:C:T	3.30554e-05	-1.01399e-10	-1.01153
226481522	chr1:226481522:G:A	1.9493e-05	-0.814601	-0.72506
226482109	chr1:226482109:G:A	1.77538e-05	-1.50902	-0.124095
226482341	chr1:226482341:G:T	2.9943e-05	-1.01399e-10	-1.11042
226483298	chr1:226483298:C:T	1.23531e-05	-1.38894	-0.606869
226483368	chr1:226483368:C:T	3.03859e-05	-1.01399e-10	-1.09574
226484205	chr1:226484205:T:C	9.67192e-06	-1.51765	-0.722838
226484322	chr1:226484322:G:A	9.42746e-05	0.0364937	-3.05203e-10
226484538	chr1:226484538:G:C	3.6294e-05	-0.51282	-0.405245
226484644	chr1:226484644:TG:T	3.04777e-05	-1.01399e-10	-1.09272
226484670	chr1:226484670:G:C	8.94658e-06	-1.5193	-0.799145
226485324	chr1:226485324:G:A	3.42801e-05	-1.52142	0.546273
226485941	chr1:226485941:C:T	7.77982e-05	-0.155599	-3.05203e-10
226486031	chr1:226486031:T:C	3.07266e-05	-1.01399e-10	-1.08459
226486834	chr1:226486834:C:T	2.26573e-05	-1.37619	-0.0130477
226487024	chr1:226487024:CTCTAT:C	8.22922e-06	-1.20094	-1.20109
226487071	chr1:226487071:G:A	2.50363e-05	-1.01399e-10	-1.28939
226487244	chr1:226487244:T:A	2.30678e-05	-0.287924	-1.08336
226487466	chr1:226487466:A:G	8.30513e-06	-1.13816	-1.25468
226487565	chr1:226487565:G:A	5.51647e-06	-1.51261	-1.28937
226487622	chr1:226487622:G:A	0.000162725	-1.51317	2.09552
226487806	chr1:226487806:T:G	3.00923e-05	-1.01399e-10	-1.10545
226488598	chr1:226488598:T:C	5.69494e-06	-1.49685	-1.27328
226488956	chr1:226488956:C:T	5.63592e-06	-1.49388	-1.28668
226489035	chr1:226489035:G:A	9.68735e-06	-1.02124	-1.21765
226489066	chr1:226489066:C:T	9.57128e-05	-1.01399e-10	0.0516339
226489093	chr1:226489093:C:T	3.80199e-05	-1.08097	0.209364
226489102	chr1:226489102:A:T	2.79408e-05	-1.01399e-10	-1.17963
226489236	chr1:226489236:C:G	2.53844e-05	-1.01399e-10	-1.27558
226489713	chr1:226489713:C:A	2.74913e-05	-1.01399e-10	-1.19585
226489917	chr1:226489917:A:T	4.99973e-05	-0.688938	0.09119
226490117	chr1:226490117:G:A	3.27564e-05	-1.14566	0.125041
226490431	chr1:226490431:G:A	2.95866e-05	-1.01399e-10	-1.1224
226490468	chr1:226490468:G:A	7.76592e-06	-1.52119	-0.938779
226490683	chr1:226490683:C:T	8.92897e-06	-1.33744	-0.982972
226490767	chr1:226490767:G:A	7.97027e-06	-1.50996	-0.924042
226490862	chr1:226490862:C:T	9.92568e-06	-1.48004	-0.734554
226491036	chr1:226491036:C:T	2.92729e-05	-1.01399e-10	-1.13305
226491141	chr1:226491141:G:A	2.55972e-05	-1.01399e-10	-1.26724
226492211	chr1:226492211:T:G	7.32793e-05	-1.01399e-10	-0.21544
226492237	chr1:226492237:A:T	5.61773e-05	-0.481205	-3.05203e-10
226492296	chr1:226492296:C:T	8.56125e-06	-1.07715	-1.28532
226492302	chr1:226492302:T:C	8.76555e-06	-1.05244	-1.28645
226492776	chr1:226492776:C:T	1.0057e-05	-1.38724	-0.814209
226493254	chr1:226493254:C:G	2.71838e-05	-1.01399e-10	-1.2071
226494126	chr1:226494126:A:G	5.85496e-06	-1.45579	-1.28664
226494347	chr1:226494347:T:C	0.000352774	-1.01399e-10	1.35611
226494471	chr1:226494471:A:G	2.60429e-05	-1.01399e-10	-1.24997
226494595	chr1:226494595:C:G	4.61566e-05	-1.50419	0.826508
226495440	chr1:226495440:G:A	3.99007e-05	-1.01399e-10	-0.823324
226495550	chr1:226495550:T:C	9.50691e-06	-1.13431	-1.12339
226495809	chr1:226495809:G:C	2.51889e-05	-1.01399e-10	-1.28332
226496356	chr1:226496356:C:T	2.89543e-05	-1.01399e-10	-1.144
226496533	chr1:226496533:A:G	2.57591e-05	-1.01399e-10	-1.26093
226496721	chr1:226496721:C:T	3.05974e-05	0.198241	-1.28704
226497642	chr1:226497642:C:T	0.000219801	0.263135	0.61987
226497680	chr1:226497680:G:A	2.52327e-05	-1.01399e-10	-1.28158
226497762	chr1:226497762:G:A	5.17039e-05	-1.01399e-10	-0.564185
226498062	chr1:226498062:A:G	2.70625e-05	-1.01399e-10	-1.21157
226498114	chr1:226498114:C:T	0.000235967	-1.01399e-10	0.953974
226498397	chr1:226498397:C:A	2.53901e-05	-1.01399e-10	-1.27536
226499124	chr1:226499124:G:A	2.56038e-05	-1.01399e-10	-1.26698
226499227	chr1:226499227:G:A	2.52545e-05	-1.01399e-10	-1.28071
226499410	chr1:226499410:AGGCCCC:A	2.52348e-05	-1.01399e-10	-1.28149
226499547	chr1:226499547:C:T	2.53707e-05	-1.01399e-10	-1.27612
226499620	chr1:226499620:A:C	2.64399e-05	-1.01399e-10	-1.23484
226499868	chr1:226499868:T:C	2.67168e-05	-1.01399e-10	-1.22442
226500336	chr1:226500336:T:C	5.7484e-05	-0.458211	-3.05203e-10
226500381	chr1:226500381:G:A	2.90119e-05	-1.01399e-10	-1.14201
226500652	chr1:226500652:A:C	9.36259e-05	-1.4755	1.50509
226500762	chr1:226500762:G:T	2.5933e-05	-1.01399e-10	-1.2542
226501053	chr1:226501053:T:A	2.62177e-05	-1.01399e-10	-1.24328
226501203	chr1:226501203:T:C	2.67189e-05	-1.01399e-10	-1.22435
226501249	chr1:226501249:C:A	1.52413e-05	-0.563541	-1.22217
226501543	chr1:226501543:C:T	0.000238938	-1.01399e-10	0.966488
226502243	chr1:226502243:G:A	1.23258e-05	-1.34026	-0.657765
226502912	chr1:226502912:A:G	6.64433e-05	-1.48093	1.16756
226503005	chr1:226503005:A:G	6.54007e-05	-1.48182	1.15264
226503394	chr1:226503394:A:T	6.56929e-05	-1.4802	1.15547
226503535	chr1:226503535:G:A	2.58387e-05	-1.01399e-10	-1.25785
226503584	chr1:226503584:C:T	2.66338e-05	-1.01399e-10	-1.22754
226504088	chr1:226504088:A:G	3.06096e-05	-1.01399e-10	-1.0884
226504190	chr1:226504190:T:C	3.05247e-05	-1.09118	-3.05203e-10
226504313	chr1:226504313:C:T	2.56041e-05	-1.01399e-10	-1.26697
226504672	chr1:226504672:G:T	0.000121521	0.127682	0.162684
226505147	chr1:226505147:G:A	6.67199e-05	-0.590829	0.281614
226505234	chr1:226505234:A:G	2.83233e-05	-1.01399e-10	-1.16603
226505841	chr1:226505841:T:C	1.30913e-05	-1.48801	-0.449753
226506055	chr1:226506055:T:C	5.91879e-06	-1.50584	-1.22574
226506549	chr1:226506549:T:A	5.92017e-06	-1.44723	-1.28413
226506921	chr1:226506921:A:G	2.38824e-05	-0.0555351	-1.28104
226507034	chr1:226507034:A:G	2.65602e-05	-1.01399e-10	-1.23031
226507038	chr1:226507038:T:C	7.72978e-05	-1.49099	1.32894
226507148	chr1:226507148:A:G	6.47811e-06	-1.49915	-1.14214
226508395	chr1:226508395:C:T	0.000193012	-1.01399e-10	0.753034
226508531	chr1:226508531:T:A	3.06152e-05	-1.01399e-10	-1.08822
226508745	chr1:226508745:T:C	3.48142e-05	-1.45955	0.499859
226508750	chr1:226508750:T:C	2.71843e-05	-1.01399e-10	-1.20708
226508755	chr1:226508755:A:G	2.68037e-05	-1.01399e-10	-1.22118
226508761	chr1:226508761:C:T	8.26545e-06	-1.34269	-1.05495
226508764	chr1:226508764:A:G	2.50485e-05	-1.01399e-10	-1.2889
226509509	chr1:226509509:T:C	2.72112e-05	0.06796	-1.27405
226509725	chr1:226509725:G:A	2.51926e-05	-1.01399e-10	-1.28317
226509760	chr1:226509760:A:G	6.1865e-06	-1.41428	-1.27307
226509828	chr1:226509828:C:G	1.20269e-05	-0.733889	-1.28869
226510254	chr1:226510254:C:T	9.01724e-06	-1.49734	-0.813237
226510588	chr1:226510588:T:C	4.6459e-05	-1.01399e-10	-0.671147
226510859	chr1:226510859:A:G	6.01194e-06	-1.47965	-1.23632
226511479	chr1:226511479:T:C	3.2055e-05	-1.01399e-10	-1.04226
226511984	chr1:226511984:G:A	1.90406e-05	-0.298414	-1.26473
226512068	chr1:226512068:C:T	2.65222e-05	-1.23173	-3.05203e-10
226512109	chr1:226512109:T:C	2.5647e-05	-1.01399e-10	-1.26529
226512136	chr1:226512136:C:T	2.25238e-05	-1.39515	-3.05203e-10
226512228	chr1:226512228:G:A	2.65343e-05	-1.01399e-10	-1.23128
226512699	chr1:226512699:T:G	2.57188e-05	-1.2625	-3.05203e-10
226512993	chr1:226512993:C:T	2.59391e-05	-1.01399e-10	-1.25397
226514295	chr1:226514295:A:G	7.29018e-06	-1.26292	-1.26027
226514297	chr1:226514297:C:T	2.91885e-05	-1.01399e-10	-1.13594
226515201	chr1:226515201:A:G	3.27847e-05	-1.01976	-3.05203e-10
226515224	chr1:226515224:C:A	2.82777e-05	-1.01399e-10	-1.16764
226515389	chr1:226515389:T:A	2.6453e-05	-1.01399e-10	-1.23435
226515414	chr1:226515414:G:T	6.18138e-05	-1.01399e-10	-0.385591
226515506	chr1:226515506:A:G	1.09002e-05	-0.836306	-1.28463
226515654	chr1:226515654:C:G	2.543e-05	-1.01399e-10	-1.27379
226515766	chr1:226515766:C:T	8.05504e-06	-1.1493	-1.27411
226516024	chr1:226516024:G:C	1.50479e-05	-1.51821	-0.280275
226516151	chr1:226516151:C:T	2.95102e-05	-1.12498	-3.05203e-10
226516841	chr1:226516841:T:C	1.03801e-05	-1.52234	-0.647483
226516923	chr1:226516923:T:C	2.0564e-05	-0.326929	-1.15925
226517124	chr1:226517124:C:T	7.57851e-05	-0.585242	0.403426
226517671	chr1:226517671:A:G	1.55787e-05	-0.490154	-1.27366
226517771	chr1:226517771:C:A	2.80646e-05	-1.01399e-10	-1.17521
226517927	chr1:226517927:T:G	2.50637e-05	-1.01399e-10	-1.2883
226517931	chr1:226517931:C:T	8.17395e-06	-1.33039	-1.07838
226517989	chr1:226517989:A:G	1.39074e-05	-0.76602	-1.11127
226518343	chr1:226518343:G:A	0.000165461	0.59902	-3.05203e-10
226518546	chr1:226518546:G:A	2.5063e-05	-1.01399e-10	-1.28833
226518673	chr1:226518673:A:C	4.8391e-05	-1.01399e-10	-0.630405
226519495	chr1:226519495:C:T	5.97246e-06	-1.49897	-1.22359
226520086	chr1:226520086:T:C	3.0183e-05	-1.01399e-10	-1.10244
226520544	chr1:226520544:T:C	5.86721e-06	-1.45117	-1.28917
226520601	chr1:226520601:T:G	5.60775e-06	-1.50585	-1.27972
226520688	chr1:226520688:C:T	5.96692e-06	-1.43485	-1.28864
226520697	chr1:226520697:G:A	5.79475e-06	-1.49906	-1.2537
226520803	chr1:226520803:T:C	2.58421e-05	-1.01399e-10	-1.25771
226520867	chr1:226520867:G:T	2.50361e-05	-1.01399e-10	-1.2894
226520989	chr1:226520989:A:G	6.20779e-06	-1.49012	-1.19379
226521230	chr1:226521230:C:T	2.81369e-05	-1.01399e-10	-1.17264
226521310	chr1:226521310:C:T	5.78987e-06	-1.46462	-1.28899
226521989	chr1:226521989:C:T	4.1725e-05	-1.01399e-10	-0.778617
226522172	chr1:226522172:G:A	6.02293e-06	-1.47323	-1.24091
226522194	chr1:226522194:G:A	5.66981e-06	-1.49557	-1.27899
226522223	chr1:226522223:T:C	5.76451e-06	-1.47389	-1.28411
226522339	chr1:226522339:G:A	2.19261e-05	-1.42204	-3.05203e-10
226522527	chr1:226522527:GGGGT:G	4.49595e-05	-1.01399e-10	-0.703955
226522764	chr1:226522764:T:C	4.23929e-05	-1.01399e-10	-0.762737
226523169	chr1:226523169:A:G	8.89533e-06	-1.52201	-0.802185
226523456	chr1:226523456:C:T	6.48541e-06	-1.51808	-1.12208
226524126	chr1:226524126:G:A	2.67047e-05	-1.01399e-10	-1.22488
226526272	chr1:226526272:A:C	2.75225e-05	-1.01399e-10	-1.19471
226526503	chr1:226526503:A:G	1.41179e-05	-0.578126	-1.28415
226526708	chr1:226526708:C:T	4.20746e-05	-1.01399e-10	-0.770274
226526865	chr1:226526865:A:G	2.03918e-05	-1.49458	-3.05203e-10
226526893	chr1:226526893:G:C	2.77934e-05	-1.01399e-10	-1.18492
226526902	chr1:226526902:T:C	3.49366e-05	-0.956182	-3.05203e-10
226527316	chr1:226527316:A:C	3.63491e-05	-1.01399e-10	-0.916547
226527447	chr1:226527447:TGC:T	1.53595e-05	-1.37955	-0.398433
226527663	chr1:226527663:A:G	7.2582e-06	-1.25464	-1.27294
226528047	chr1:226528047:C:T	2.52857e-05	-0.94851	-0.330968
226528247	chr1:226528247:T:G	6.66182e-06	-1.37393	-1.23939
226528509	chr1:226528509:T:C	3.60082e-05	-1.01399e-10	-0.925971
226528669	chr1:226528669:C:T	2.95095e-05	-1.01399e-10	-1.125
226528778	chr1:226528778:C:T	6.93008e-06	-1.29298	-1.28086
226528908	chr1:226528908:G:A	2.9589e-05	-1.01399e-10	-1.12232
226529597	chr1:226529597:C:T	2.52043e-05	-1.01399e-10	-1.2827
226529670	chr1:226529670:GTC:G	2.35998e-05	-1.34848	-3.05203e-10
226529787	chr1:226529787:C:T	4.02424e-05	-1.01399e-10	-0.814796
226529900	chr1:226529900:A:G	2.56949e-05	-1.01399e-10	-1.26342
226530022	chr1:226530022:C:T	4.61684e-05	-1.01399e-10	-0.677423
226530231	chr1:226530231:G:A	2.78565e-05	-1.18265	-3.05203e-10
226530241	chr1:226530241:C:A	7.14699e-06	-1.45197	-1.09106
226530529	chr1:226530529:T:C	2.89466e-05	-1.14426	-3.05203e-10
226531412	chr1:226531412:G:T	7.78064e-05	-1.01399e-10	-0.155495
226532277	chr1:226532277:T:C	8.29845e-06	-1.30715	-1.0865
226532359	chr1:226532359:CCACCAAGGACTCCTAGACTGTG:C	6.87189e-06	-1.52057	-1.06171
226532532	chr1:226532532:A:G	3.06025e-05	-1.01399e-10	-1.08864
226532728	chr1:226532728:C:T	3.32131e-05	-1.01399e-10	-1.00677
226533345	chr1:226533345:G:A	2.7282e-05	-1.01399e-10	-1.20349
226533624	chr1:226533624:C:G	2.69681e-05	-1.01399e-10	-1.21506
226533770	chr1:226533770:C:T	6.55543e-06	-1.41229	-1.21713
226533801	chr1:226533801:A:G	6.07254e-06	-1.52218	-1.18376
226534020	chr1:226534020:C:T	6.67725e-05	-1.01399e-10	-0.308427
226534256	chr1:226534256:T:C	1.98315e-05	-1.52245	-3.05203e-10
226534509	chr1:226534509:G:A	2.97436e-05	-1.01399e-10	-1.1171
226534543	chr1:226534543:A:G	3.69408e-05	-1.01399e-10	-0.9004
226535122	chr1:226535122:C:T	2.85293e-05	-1.15879	-3.05203e-10
226535287	chr1:226535287:A:G	1.16538e-05	-1.49879	-0.555289
226535386	chr1:226535386:C:T	6.36903e-06	-1.52226	-1.13601
226535461	chr1:226535461:C:T	6.9679e-06	-1.42771	-1.14069
226535707	chr1:226535707:A:G	3.81041e-05	-1.01399e-10	-0.869397
226535774	chr1:226535774:G:T	4.3394e-05	-1.01399e-10	-0.739397
226535900	chr1:226535900:C:T	4.85104e-05	-1.01399e-10	-0.627939
226535939	chr1:226535939:G:T	2.50902e-05	-1.01399e-10	-1.28724
226536301	chr1:226536301:C:T	2.51593e-05	-1.01399e-10	-1.28449
226536501	chr1:226536501:T:C	3.20529e-05	-1.51591	0.473576
226536616	chr1:226536616:C:T	7.3682e-06	-1.42711	-1.08543
226536694	chr1:226536694:A:G	2.64121e-05	-1.01399e-10	-1.23589
226536768	chr1:226536768:C:A	8.92562e-06	-1.38742	-0.933372
226536854	chr1:226536854:C:T	6.4114e-05	-1.01399e-10	-0.349055
226536897	chr1:226536897:G:C	3.207e-05	-1.01399e-10	-1.0418
226537049	chr1:226537049:A:G	5.10195e-05	-1.01399e-10	-0.577511
226537102	chr1:226537102:A:G	3.21101e-05	-1.01399e-10	-1.04055
226537305	chr1:226537305:T:G	9.18904e-06	-1.01555	-1.27615
226537485	chr1:226537485:C:G	2.58367e-05	-1.01399e-10	-1.25792
226537758	chr1:226537758:T:C	2.63923e-05	-1.01399e-10	-1.23665
226537834	chr1:226537834:G:A	2.88209e-05	-1.01399e-10	-1.14862
226538044	chr1:226538044:A:G	2.6585e-05	-1.01399e-10	-1.22937
226538113	chr1:226538113:G:A	5.86415e-06	-1.48426	-1.2566
226538365	chr1:226538365:G:A	8.06152e-06	-1.18891	-1.23371
226538412	chr1:226538412:C:T	2.9162e-05	-1.01399e-10	-1.13685
226538799	chr1:226538799:C:T	3.52497e-05	-1.01399e-10	-0.947261
226538841	chr1:226538841:T:G	3.41389e-05	-1.01399e-10	-0.97928
226538871	chr1:226538871:A:G	2.50929e-05	-1.01399e-10	-1.28713
226539407	chr1:226539407:A:G	5.46092e-05	-1.48672	0.977201
226539975	chr1:226539975:A:G	2.24362e-05	-1.39904	-3.05203e-10
226540088	chr1:226540088:G:A	3.82162e-05	-1.01399e-10	-0.866458
226541143	chr1:226541143:T:C	3.91186e-05	-1.01399e-10	-0.84312
226541162	chr1:226541162:C:T	3.6453e-05	-1.01399e-10	-0.913694
226541260	chr1:226541260:A:T	1.99202e-05	-1.51798	-3.05203e-10
226541791	chr1:226541791:C:A	6.27625e-06	-1.52215	-1.1508
226541822	chr1:226541822:T:C	6.44214e-05	-1.49194	1.14766
226541844	chr1:226541844:C:T	2.41999e-05	-1.32337	-3.05203e-10
226541901	chr1:226541901:C:T	3.38535e-05	-1.01399e-10	-0.987676
226542092	chr1:226542092:C:T	6.87623e-06	-1.52008	-1.06156
226542720	chr1:226542720:G:A	2.54572e-05	-1.01399e-10	-1.27272
226543200	chr1:226543200:C:A	3.09826e-05	-1.01399e-10	-1.07629
226543747	chr1:226543747:T:C	1.63591e-05	-1.51418	-0.20075
226543878	chr1:226543878:A:G	5.44072e-05	-1.49112	0.977902
226543927	chr1:226543927:A:G	2.58157e-05	-1.01399e-10	-1.25873
226544131	chr1:226544131:G:GA	4.11204e-05	-1.01399e-10	-0.793214
226544175	chr1:226544175:A:G	8.75465e-06	-1.44402	-0.896112
226544768	chr1:226544768:C:T	4.0528e-05	-1.01399e-10	-0.807725
226545363	chr1:226545363:G:A	1.32336e-05	-1.46436	-0.462598
226545769	chr1:226545769:T:C	5.77213e-05	-1.01399e-10	-0.454092
226545885	chr1:226545885:T:C	2.6491e-05	-1.01399e-10	-1.23291
226546274	chr1:226546274:A:G	6.27712e-06	-1.45618	-1.21662
226546640	chr1:226546640:A:G	2.58656e-05	-1.01399e-10	-1.2568
226546963	chr1:226546963:C:T	2.51759e-05	-1.01399e-10	-1.28383
226547144	chr1:226547144:C:G	1.24523e-05	-0.83319	-1.15462
226547291	chr1:226547291:T:G	3.30659e-05	-1.01399e-10	-1.01121
226547605	chr1:226547605:C:T	1.226e-05	-0.825838	-1.17754
226549140	chr1:226549140:C:G	3.29688e-05	-1.01399e-10	-1.01416
226549465	chr1:226549465:T:A	5.88441e-06	-1.45315	-1.28426
226549806	chr1:226549806:A:G	2.99049e-05	-1.01399e-10	-1.1117
226550144	chr1:226550144:A:G	7.22812e-06	-1.51939	-1.01235
226550214	chr1:226550214:G:C	1.36951e-05	-0.784503	-1.10817
226550410	chr1:226550410:A:C	5.89151e-05	-1.01399e-10	-0.433621
226550845	chr1:226550845:C:T	8.67293e-06	-1.33009	-1.01942
226550940	chr1:226550940:A:G	2.51911e-05	-1.01399e-10	-1.28323
226551674	chr1:226551674:A:G	3.14546e-05	-1.01399e-10	-1.06117
226553175	chr1:226553175:C:A	8.44387e-06	-1.43105	-0.945228
226553494	chr1:226553494:A:G	2.50553e-05	-1.01399e-10	-1.28863
226553583	chr1:226553583:A:T	0.000237868	2.07947	-1.11747
226553760	chr1:226553760:G:T	1.1963e-05	-0.797193	-1.2307
226554056	chr1:226554056:A:G	2.83087e-05	-1.01399e-10	-1.16655
226554175	chr1:226554175:C:G	5.76071e-06	-1.52045	-1.23821
226554431	chr1:226554431:G:A	2.58656e-05	-1.01399e-10	-1.2568
226554612	chr1:226554612:G:A	2.04818e-05	-1.49018	-3.05203e-10
226554657	chr1:226554657:G:T	1.24204e-05	-0.782472	-1.2079
226554672	chr1:226554672:A:T	1.25016e-05	-0.799198	-1.18466
226555219	chr1:226555219:A:T	1.78986e-05	-1.50525	-0.119745
226555385	chr1:226555385:C:T	3.28178e-05	-1.01399e-10	-1.01875
226555462	chr1:226555462:A:G	1.29905e-05	-1.50395	-0.441551
226556126	chr1:226556126:G:A	7.76666e-06	-1.50711	-0.952765
226556215	chr1:226556215:T:G	2.75894e-05	-1.01399e-10	-1.19229
226556438	chr1:226556438:T:C	1.30251e-05	-1.50014	-0.442695
226556477	chr1:226556477:G:A	2.67019e-05	-1.22498	-3.05203e-10
226557360	chr1:226557360:C:T	2.10688e-05	-1.46192	-3.05203e-10
226557392	chr1:226557392:C:G	2.99343e-05	-1.01399e-10	-1.11071
226557645	chr1:226557645:C:A	5.52965e-06	-1.52106	-1.27853
226558223	chr1:226558223:GA:G	3.03899e-05	-1.01399e-10	-1.09561
226558434	chr1:226558434:C:T	2.55342e-05	-1.01399e-10	-1.2697
226558768	chr1:226558768:G:A	2.50354e-05	-1.01399e-10	-1.28943
226558811	chr1:226558811:C:T	3.22466e-05	-1.01399e-10	-1.03631
226558997	chr1:226558997:A:T	2.64412e-05	-1.01399e-10	-1.23479
226559327	chr1:226559327:G:A	2.98525e-05	-1.01399e-10	-1.11345
226559387	chr1:226559387:G:C	1.74522e-05	-0.402177	-1.24808
226559628	chr1:226559628:G:A	9.75428e-06	-1.07972	-1.15229
226559906	chr1:226559906:G:A	4.75603e-05	-1.01399e-10	-0.64772
226559961	chr1:226559961:A:G	1.18095e-05	-0.812588	-1.22823
226560357	chr1:226560357:T:C	3.33639e-05	-1.00224	-3.05203e-10
226560396	chr1:226560396:G:A	1.16385e-05	-0.845244	-1.21015
226560517	chr1:226560517:G:A	2.71712e-05	-1.01399e-10	-1.20756
226560642	chr1:226560642:A:G	5.6594e-06	-1.52178	-1.25462
226560850	chr1:226560850:T:C	1.23737e-05	-0.869904	-1.12424
226560862	chr1:226560862:T:C	1.40075e-05	-0.58807	-1.28205
226561063	chr1:226561063:T:C	9.3922e-05	-1.01399e-10	0.0327469
226561359	chr1:226561359:A:T	2.56452e-05	-1.01399e-10	-1.26536
226561397	chr1:226561397:T:C	3.30507e-05	-1.01399e-10	-1.01167
226561750	chr1:226561750:T:C	9.16113e-06	-1.01753	-1.27721
226561895	chr1:226561895:A:C	3.01275e-05	-1.01399e-10	-1.10428
226562259	chr1:226562259:A:G	3.51999e-05	-1.01399e-10	-0.948673
226562297	chr1:226562297:C:T	8.8535e-05	-1.01399e-10	-0.0263198
226562347	chr1:226562347:T:C	6.38193e-05	-0.280924	-0.0727381
226562431	chr1:226562431:T:C	7.95171e-05	-1.01399e-10	-0.133745
226562630	chr1:226562630:G:A	2.98856e-05	-1.01399e-10	-1.11234
226563719	chr1:226563719:T:C	6.03883e-06	-1.49364	-1.21787
226563822	chr1:226563822:G:A	2.51685e-05	-1.01399e-10	-1.28412
226563876	chr1:226563876:A:G	2.50685e-05	-1.01399e-10	-1.2881
226564483	chr1:226564483:C:G	4.93956e-05	-1.01399e-10	-0.609857
226564683	chr1:226564683:C:G	5.68534e-05	-1.01399e-10	-0.469241
226564695	chr1:226564695:C:A	2.59765e-05	-1.01399e-10	-1.25253
226564746	chr1:226564746:G:A	1.28526e-05	-0.70368	-1.25249
226565040	chr1:226565040:T:C	2.55338e-05	-1.01399e-10	-1.26971
226565198	chr1:226565198:C:T	2.63372e-05	-1.01399e-10	-1.23874
226565248	chr1:226565248:G:A	6.68234e-06	-1.349	-1.26125
226565522	chr1:226565522:C:T	2.54191e-05	-1.01399e-10	-1.27422
226565681	chr1:226565681:G:A	4.43595e-05	-1.01399e-10	-0.71739
226566654	chr1:226566654:C:T	2.67336e-05	-1.01399e-10	-1.2238
226567542	chr1:226567542:G:A	4.48211e-05	-0.707039	-3.05203e-10
226567696	chr1:226567696:A:C	1.07806e-05	-0.846222	-1.28574
226567702	chr1:226567702:T:G	1.08907e-05	-0.836068	-1.28574
226567715	chr1:226567715:G:A	2.66867e-05	-1.01399e-10	-1.22555
226567891	chr1:226567891:A:G	0.000346775	1.33896	-3.05203e-10
226568252	chr1:226568252:T:C	9.37707e-06	-1.0276	-1.24385
226568270	chr1:226568270:C:T	9.91117e-06	-0.970012	-1.24604
226568331	chr1:226568331:G:A	3.10899e-05	-1.01399e-10	-1.07283
226568533	chr1:226568533:A:T	2.16764e-05	-1.43349	-3.05203e-10
226568703	chr1:226568703:A:G	1.33409e-05	-0.640749	-1.27813
226569485	chr1:226569485:G:T	1.73551e-05	-0.864175	-0.791654
226569683	chr1:226569683:T:G	3.60036e-05	-1.01399e-10	-0.9261
226569705	chr1:226569705:G:A	7.13882e-05	-1.01399e-10	-0.241585
226569851	chr1:226569851:G:T	3.0724e-05	-1.01399e-10	-1.08467
226570101	chr1:226570101:A:T	4.23603e-05	-1.01399e-10	-0.763507
226570660	chr1:226570660:T:C	5.93985e-06	-1.50067	-1.22736
226570686	chr1:226570686:C:T	1.84152e-05	-0.852388	-0.744151
226571073	chr1:226571073:A:T	4.44782e-05	-1.01399e-10	-0.71472
226571091	chr1:226571091:C:A	2.54542e-05	-1.01399e-10	-1.27284
226571301	chr1:226571301:C:T	3.51494e-05	-1.01399e-10	-0.950109
226571557	chr1:226571557:T:A	1.40723e-05	-0.617896	-1.24761
226571801	chr1:226571801:A:G	5.77763e-05	-0.680754	0.227615
226571841	chr1:226571841:T:C	5.6111e-06	-1.52032	-1.26465
226571916	chr1:226571916:C:T	1.13366e-05	-1.28141	-0.800272
226571920	chr1:226571920:C:T	6.20148e-06	-1.40644	-1.27849
226571938	chr1:226571938:G:A	3.89482e-05	-1.01399e-10	-0.847486
226571970	chr1:226571970:C:G	8.76956e-06	-1.49695	-0.841477
226572160	chr1:226572160:T:C	7.7381e-06	-1.20185	-1.26171
226572325	chr1:226572325:A:G	1.13197e-05	-1.35878	-0.7244
226572575	chr1:226572575:C:T	2.50372e-05	-1.01399e-10	-1.28935
226572737	chr1:226572737:C:G	2.77158e-05	-0.00657722	-1.18114
226573091	chr1:226573091:G:A	1.14399e-05	-0.892683	-1.17993
226573363	chr1:226573363:A:G	3.12925e-05	-1.01399e-10	-1.06634
226573922	chr1:226573922:C:T	2.51633e-05	-1.01399e-10	-1.28433
226574219	chr1:226574219:G:A	1.06001e-05	-0.979788	-1.16906
226574257	chr1:226574257:G:C	7.99075e-06	-1.19019	-1.24124
226574483	chr1:226574483:C:G	3.16511e-05	-1.01399e-10	-1.05495
226574538	chr1:226574538:G:A	2.50356e-05	-1.01399e-10	-1.28942
226574667	chr1:226574667:A:G	1.12267e-05	-1.32922	-0.762199
226574947	chr1:226574947:G:T	2.0565e-05	-1.52169	0.0355617
226575127	chr1:226575127:G:C	3.04815e-05	-1.01399e-10	-1.0926
226575302	chr1:226575302:A:T	5.61285e-05	-1.23568	0.753605
226575410	chr1:226575410:C:T	1.443e-05	-0.647268	-1.19314
226575457	chr1:226575457:G:A	6.89983e-05	-1.01399e-10	-0.275636
226575977	chr1:226575977:A:G	2.40914e-05	-0.349734	-0.97813
226576207	chr1:226576207:A:G	2.50832e-05	-1.01399e-10	-1.28752
226576512	chr1:226576512:T:C	2.77842e-05	-1.01399e-10	-1.18525
226576582	chr1:226576582:G:A	1.18703e-05	-0.839812	-1.19587
226576838	chr1:226576838:T:C	1.04963e-05	-0.992411	-1.16629
226576966	chr1:226576966:C:T	1.95757e-05	-0.258119	-1.27731
226577046	chr1:226577046:C:CAG	3.72166e-05	-1.01399e-10	-0.892962
226577080	chr1:226577080:A:G	2.58248e-05	-1.01399e-10	-1.25838
226577185	chr1:226577185:T:C	8.75485e-06	-1.42045	-0.919655
226577856	chr1:226577856:G:T	2.65406e-05	-1.01399e-10	-1.23104
226577978	chr1:226577978:C:T	2.55762e-05	-1.01399e-10	-1.26805
226578109	chr1:226578109:G:A	7.67351e-06	-1.33142	-1.14052
226578344	chr1:226578344:C:T	8.08036e-06	-1.49196	-0.928326
226578349	chr1:226578349:CA:C	7.88853e-06	-1.25189	-1.19242
226578840	chr1:226578840:C:T	2.43192e-05	-0.973081	-0.345371
226578880	chr1:226578880:C:T	2.95902e-05	-0.8848	-0.237473
226578911	chr1:226578911:A:G	2.87442e-05	-0.871081	-0.280199
226579042	chr1:226579042:A:G	2.53172e-05	-1.01399e-10	-1.27823
226579068	chr1:226579068:A:G	2.53283e-05	-1.01399e-10	-1.2778
226579101	chr1:226579101:T:C	3.13093e-05	-1.01399e-10	-1.0658
226579311	chr1:226579311:C:T	2.69075e-05	-1.01399e-10	-1.21731
226579326	chr1:226579326:G:A	2.38174e-05	-0.527123	-0.812179
226579457	chr1:226579457:T:C	3.39531e-05	-1.01399e-10	-0.984738
226579546	chr1:226579546:G:A	2.02134e-05	-1.03973	-0.463648
226579550	chr1:226579550:A:G	2.19858e-05	-0.905556	-0.513766
226579559	chr1:226579559:C:A	5.12286e-05	0.528703	-1.10212
226579614	chr1:226579614:G:A	5.61178e-05	-1.01399e-10	-0.482265
226580991	chr1:226580991:T:C	2.50525e-05	-1.01399e-10	-1.28874
226581000	chr1:226581000:G:A	2.50568e-05	-1.01399e-10	-1.28857
226581134	chr1:226581134:C:A	1.78008e-05	-1.21787	-0.412599
226581324	chr1:226581324:G:A	6.11696e-06	-1.48313	-1.21552
226581828	chr1:226581828:C:T	1.59654e-05	-1.40128	-0.338019
226582097	chr1:226582097:G:A	1.86517e-05	-0.47488	-1.1089
226582368	chr1:226582368:G:C	2.84668e-05	-1.16098	-3.05203e-10
226582417	chr1:226582417:A:AC	3.2465e-05	-1.01399e-10	-1.02955
226582455	chr1:226582455:T:C	3.49799e-05	-1.22716	0.27221
226582459	chr1:226582459:G:A	9.89695e-06	-1.36405	-0.853437
226582463	chr1:226582463:C:T	9.14674e-06	-1.08139	-1.21493
226583585	chr1:226583585:T:C	9.09221e-06	-1.52195	-0.780353
226583588	chr1:226583588:A:G	0.00123598	2.6099	-3.05203e-10
226583781	chr1:226583781:G:A	5.5659e-05	-0.490474	-3.05203e-10
226583893	chr1:226583893:C:T	1.78045e-05	-0.361244	-1.26902
226583973	chr1:226583973:G:A	2.52238e-05	-1.01399e-10	-1.28193
226584011	chr1:226584011:A:G	2.00209e-05	-1.51294	-3.05203e-10
226584051	chr1:226584051:G:A	1.9635e-05	-1.29005	-0.24236
226584376	chr1:226584376:G:A	2.28281e-05	-1.38173	-3.05203e-10
226585011	chr1:226585011:C:T	2.3223e-05	-1.22163	-0.142941
226585132	chr1:226585132:T:G	2.21582e-05	-0.346559	-1.06495
226585188	chr1:226585188:G:A	1.10342e-05	-1.11145	-0.997267
226585569	chr1:226585569:C:T	2.61257e-05	-1.2468	-3.05203e-10
226585997	chr1:226585997:GAA:G	2.33068e-05	-1.22792	-0.133052
226586282	chr1:226586282:A:G	3.06655e-05	-1.01399e-10	-1.08658
226586308	chr1:226586308:T:C	2.60709e-05	-1.18027	-0.0686277
226586929	chr1:226586929:G:A	2.959e-05	-0.0353261	-1.08695
226587175	chr1:226587175:G:A	2.42191e-05	-1.23017	-0.0924061
226587215	chr1:226587215:G:A	2.08065e-05	-0.552062	-0.922389
226587506	chr1:226587506:C:T	5.88381e-05	-0.434929	-3.05203e-10
226587718	chr1:226587718:T:C	0.000161986	-1.01399e-10	0.577794
226587871	chr1:226587871:C:T	2.88802e-05	-1.01399e-10	-1.14656
226588223	chr1:226588223:G:T	8.85662e-06	-1.07741	-1.25114
226588264	chr1:226588264:C:T	2.59106e-05	-1.01399e-10	-1.25506
226588280	chr1:226588280:T:C	5.2797e-05	-1.14214	0.598874
226588291	chr1:226588291:C:T	3.50506e-05	-1.01399e-10	-0.952926
226588523	chr1:226588523:G:A	1.24779e-05	-0.831247	-1.15451
226589569	chr1:226589569:C:G	8.83209e-05	-1.35375	1.32501
226589611	chr1:226589611:A:G	9.23993e-06	-1.42909	-0.857091
226589673	chr1:226589673:T:C	4.54126e-05	-1.21237	0.518445
226590087	chr1:226590087:TC:T	3.38529e-05	0.137375	-1.12507
226590288	chr1:226590288:G:T	6.18878e-05	-0.384394	-3.05203e-10
226590457	chr1:226590457:C:T	4.03637e-05	0.246658	-1.05845
226590830	chr1:226590830:C:T	4.16217e-05	0.270756	-1.05185
226590885	chr1:226590885:G:T	9.56341e-06	-1.10282	-1.14895
226591220	chr1:226591220:C:T	3.34876e-05	-1.01399e-10	-0.998542
226591748	chr1:226591748:C:T	1.1888e-05	-0.921835	-1.11236
226591846	chr1:226591846:G:C	3.50102e-05	0.268292	-1.22237
226592195	chr1:226592195:G:A	8.56443e-05	0.801402	-0.860917
226592607	chr1:226592607:A:G	1.50919e-05	-1.41253	-0.383028
226592645	chr1:226592645:T:C	5.63676e-05	0.673126	-1.15095
226593061	chr1:226593061:C:T	4.77935e-05	-1.13955	0.496722
226594902	chr1:226594902:C:T	3.65147e-05	-1.01399e-10	-0.912004
226595638	chr1:226595638:T:C	5.2088e-05	-0.780144	0.22336
226596487	chr1:226596487:T:C	4.15327e-05	0.504438	-1.28767
226596562	chr1:226596562:G:A	3.27603e-05	-1.01399e-10	-1.0205
226596998	chr1:226596998:G:A	9.85655e-05	-1.01399e-10	0.0810032
226597401	chr1:226597401:A:G	2.62126e-05	-1.01399e-10	-1.24348
226597689	chr1:226597689:C:G	0.000241081	0.337878	0.637535
226597829	chr1:226597829:A:G	7.153e-05	0.235595	-0.475196
226598311	chr1:226598311:A:G	6.9632e-06	-1.32697	-1.24211
226598788	chr1:226598788:T:A	2.03863e-05	-1.49485	-3.05203e-10
226598882	chr1:226598882:G:A	8.25976e-06	-1.24765	-1.15067
226599037	chr1:226599037:C:T	9.67268e-06	-0.958121	-1.28229
226599054	chr1:226599054:A:G	4.11539e-05	-1.01399e-10	-0.792399
226599395	chr1:226599395:T:C	8.12634e-05	-0.0286158	-0.0834064
226599757	chr1:226599757:A:G	2.60539e-05	-1.01399e-10	-1.24955
226599832	chr1:226599832:A:G	6.44851e-05	-1.01399e-10	-0.343283
226600238	chr1:226600238:G:A	6.81179e-05	-0.288478	-3.05203e-10
226600795	chr1:226600795:A:C	3.02051e-05	-1.01399e-10	-1.10171
226601251	chr1:226601251:C:T	1.99875e-05	-1.51461	-3.05203e-10
226601305	chr1:226601305:C:T	0.000101014	1.38971	-1.28417
226601316	chr1:226601316:G:A	0.000136559	0.407039	-3.05203e-10
226601477	chr1:226601477:C:T	2.6915e-05	-1.01399e-10	-1.21703
226601698	chr1:226601698:C:T	2.57883e-05	-1.01399e-10	-1.2598
226601830	chr1:226601830:T:C	0.000153245	0.522322	-3.05203e-10
226601863	chr1:226601863:A:G	9.59091e-06	-0.971881	-1.27702
226601874	chr1:226601874:C:T	5.00916e-05	-1.01399e-10	-0.595865
226601877	chr1:226601877:A:G	2.76142e-05	-1.01399e-10	-1.19139
226602300	chr1:226602300:C:T	9.52695e-06	-0.977893	-1.2777
226602402	chr1:226602402:G:A	9.9468e-06	-1.38857	-0.823899
226602496	chr1:226602496:G:A	8.13128e-06	-1.36407	-1.04993
226602702	chr1:226602702:G:A	8.21836e-05	1.1696	-1.27036
226602888	chr1:226602888:G:A	0.000170655	0.629924	-3.05203e-10
226602920	chr1:226602920:T:C	1.10448e-05	-1.25256	-0.855192
226603250	chr1:226603250:A:G	4.90376e-05	-0.410292	-0.206838
226603537	chr1:226603537:C:T	8.29292e-05	1.19673	-1.28846
226603701	chr1:226603701:G:A	2.90058e-05	-1.01399e-10	-1.14222
226603868	chr1:226603868:G:C	4.74448e-05	-1.01965	0.369494
226604313	chr1:226604313:T:A	2.81743e-05	-1.01399e-10	-1.17131
226604625	chr1:226604625:C:T	4.38263e-05	-0.729483	-3.05203e-10
226605121	chr1:226605121:A:G	2.81719e-05	-1.01399e-10	-1.17139
226605132	chr1:226605132:C:A	4.59128e-05	-1.01399e-10	-0.682975
226605727	chr1:226605727:C:T	1.55953e-05	-0.68657	-1.07618
226605753	chr1:226605753:C:T	1.98529e-05	-1.52137	-3.05203e-10
226605891	chr1:226605891:G:T	3.05298e-05	-1.01399e-10	-1.09101
226606133	chr1:226606133:G:A	0.00111738	2.50902	-3.05203e-10
226606149	chr1:226606149:T:G	2.57817e-05	-1.01399e-10	-1.26005
226606198	chr1:226606198:T:TGAG	0.00013922	1.7123	-1.28597
226606590	chr1:226606590:C:T	2.64809e-05	-1.01399e-10	-1.23329
226606591	chr1:226606591:T:C	2.64741e-05	-1.01399e-10	-1.23355
226608021	chr1:226608021:C:T	3.29627e-05	-1.01434	-3.05203e-10
226608112	chr1:226608112:C:G	2.66686e-05	-1.01399e-10	-1.22623
226608274	chr1:226608274:T:C	3.6921e-05	-0.619514	-0.281424
226608399	chr1:226608399:T:C	3.12864e-05	-1.01399e-10	-1.06653
226608836	chr1:226608836:T:C	6.18568e-05	-0.455254	0.070359
226609267	chr1:226609267:T:TCTGA	1.70263e-05	-0.936072	-0.738888
226609507	chr1:226609507:AC:A	3.65659e-05	-1.01399e-10	-0.910602
226609633	chr1:226609633:T:C	1.92738e-05	-0.981958	-0.569012
226609725	chr1:226609725:T:C	1.73431e-05	-1.02027	-0.636252
226609953	chr1:226609953:C:T	1.32512e-05	-0.77793	-1.1477
226609971	chr1:226609971:T:C	1.63973e-05	-1.02378	-0.688826
226610356	chr1:226610356:A:G	6.05185e-06	-1.43267	-1.27669
226610523	chr1:226610523:T:G	3.09285e-05	-1.01399e-10	-1.07804
226610627	chr1:226610627:T:C	2.1371e-05	-1.05883	-0.388856
226610631	chr1:226610631:C:G	1.02795e-05	-1.08032	-1.09924
226610711	chr1:226610711:C:CAG	7.11277e-05	1.01762	-1.26286
226610765	chr1:226610765:T:A	2.52248e-05	-1.02159	-0.260301
226610926	chr1:226610926:G:T	5.93345e-05	-1.01399e-10	-0.426528
226611484	chr1:226611484:C:T	3.13524e-05	-1.01399e-10	-1.06443
226611578	chr1:226611578:T:A	2.50673e-05	-1.01399e-10	-1.28815
226611974	chr1:226611974:A:G	4.87003e-05	0.652822	-1.27685
226612187	chr1:226612187:C:T	2.6301e-05	-1.01399e-10	-1.24011
226612409	chr1:226612409:C:T	3.20792e-05	-1.01399e-10	-1.04151
226612991	chr1:226612991:G:A	9.10758e-06	-1.2377	-1.06291
226613224	chr1:226613224:C:T	7.36056e-06	-1.22428	-1.28931
226613453	chr1:226613453:T:G	2.51503e-05	-1.01399e-10	-1.28485
226614280	chr1:226614280:A:G	2.55396e-05	-1.01399e-10	-1.26949
226615010	chr1:226615010:A:G	1.37868e-05	-1.04722	-0.838786
226615147	chr1:226615147:C:T	2.50843e-05	-1.01399e-10	-1.28748
226615495	chr1:226615495:C:T	8.14113e-06	-1.31414	-1.09865
226615644	chr1:226615644:A:C	2.53483e-05	-1.01399e-10	-1.27701
226616277	chr1:226616277:G:A	2.88351e-05	-1.01399e-10	-1.14812
226616392	chr1:226616392:A:G	2.97295e-05	-1.01399e-10	-1.11758
226616412	chr1:226616412:G:A	6.39325e-06	-1.38635	-1.26813
226616902	chr1:226616902:A:G	7.12944e-06	-1.28744	-1.25805
226617737	chr1:226617737:G:A	2.893e-05	-1.01399e-10	-1.14484
226618624	chr1:226618624:C:T	2.50775e-05	-1.01399e-10	-1.28775
226618739	chr1:226618739:G:A	3.43215e-05	-1.01399e-10	-0.973947
226619120	chr1:226619120:G:A	4.2253e-05	-1.01399e-10	-0.766043
226619166	chr1:226619166:C:T	7.39185e-06	-1.4888	-1.02054
226619179	chr1:226619179:T:C	2.51175e-05	-1.01399e-10	-1.28615
226619416	chr1:226619416:G:T	7.5729e-06	-1.51179	-0.973349
226619811	chr1:226619811:C:T	1.3064e-05	-0.698342	-1.24151
226620101	chr1:226620101:C:T	4.7379e-05	-1.01399e-10	-0.651538
226620592	chr1:226620592:C:T	4.54857e-05	-1.01399e-10	-0.692319
226620593	chr1:226620593:G:A	6.92683e-06	-1.30127	-1.27305
226621435	chr1:226621435:CA:C	5.00391e-05	-1.01399e-10	-0.596914
226621761	chr1:226621761:A:G	2.53975e-05	-1.01399e-10	-1.27507
226621828	chr1:226621828:C:G	3.04874e-05	-1.01399e-10	-1.09241
226622445	chr1:226622445:G:A	1.62102e-05	-0.517758	-1.20632
226623032	chr1:226623032:C:T	0.000257026	-1.01399e-10	1.03946
226623068	chr1:226623068:G:A	2.80547e-05	-1.01399e-10	-1.17556
226623142	chr1:226623142:TGA:T	2.60596e-05	-1.01399e-10	-1.24933
226623314	chr1:226623314:G:T	3.24335e-05	-1.01399e-10	-1.03053
226623509	chr1:226623509:C:T	2.62678e-05	-1.01399e-10	-1.24138
226623727	chr1:226623727:T:G	7.34298e-06	-1.26668	-1.24929
226624045	chr1:226624045:C:T	5.54125e-05	-1.01399e-10	-0.494913
226624199	chr1:226624199:G:A	5.91733e-06	-1.51206	-1.21977
226624456	chr1:226624456:G:T	4.60159e-05	-1.01399e-10	-0.680731
226624914	chr1:226624914:T:C	3.37412e-05	-1.01399e-10	-0.990998
226625007	chr1:226625007:C:T	3.75404e-05	0.394807	-1.27911
226625360	chr1:226625360:T:C	2.21945e-05	-0.202711	-1.20716
226626165	chr1:226626165:C:T	2.99857e-05	-1.01399e-10	-1.109
226626407	chr1:226626407:C:T	9.32128e-06	-1.48813	-0.789283
226626440	chr1:226626440:T:C	8.3694e-06	-1.22886	-1.15627
226627060	chr1:226627060:G:A	1.00776e-05	-0.982474	-1.21693
226627123	chr1:226627123:T:C	4.88585e-05	-1.01399e-10	-0.620789
226627246	chr1:226627246:T:C	1.36696e-05	-0.818715	-1.07583
226627361	chr1:226627361:T:C	2.86616e-05	-1.01399e-10	-1.15416
226628203	chr1:226628203:TC:T	7.21883e-05	-1.01399e-10	-0.23044
226628500	chr1:226628500:C:T	1.36058e-05	-0.928411	-0.97081
226628521	chr1:226628521:C:T	5.15454e-05	-1.01399e-10	-0.567255
226628684	chr1:226628684:A:G	1.27798e-05	-0.987261	-0.974594
226629183	chr1:226629183:A:G	7.35067e-05	-1.01399e-10	-0.212341
226629383	chr1:226629383:T:C	2.20899e-05	-1.4146	-3.05203e-10
226629393	chr1:226629393:T:A	2.50544e-05	-1.01399e-10	-1.28867
226629478	chr1:226629478:G:A	0.000222555	-1.01399e-10	0.895457
226629545	chr1:226629545:G:A	2.73997e-05	-1.01399e-10	-1.19918
226629576	chr1:226629576:A:T	2.55223e-05	-1.01399e-10	-1.27017
226629640	chr1:226629640:G:C	2.56661e-05	-1.01399e-10	-1.26455
226629766	chr1:226629766:T:C	5.65138e-06	-1.50767	-1.27015
226629855	chr1:226629855:T:C	8.45209e-06	-1.44739	-0.927916
226629869	chr1:226629869:A:G	3.89875e-05	-1.01399e-10	-0.846476
226629998	chr1:226629998:A:G	4.08692e-05	-0.941557	0.142216
226630314	chr1:226630314:A:G	1.01601e-05	-1.49055	-0.7007
226630713	chr1:226630713:A:G	1.16e-05	-1.50512	-0.553592
226630765	chr1:226630765:A:G	7.74572e-05	-1.01399e-10	-0.159993
226630985	chr1:226630985:G:C	2.69466e-05	-1.01399e-10	-1.21586
226631372	chr1:226631372:G:A	7.3139e-06	-1.45431	-1.06564
226631438	chr1:226631438:C:T	0.000809995	2.18731	-3.05203e-10
226631445	chr1:226631445:C:T	4.37648e-05	-1.01399e-10	-0.730888
226631932	chr1:226631932:C:T	2.51354e-05	-1.01399e-10	-1.28544
226632064	chr1:226632064:G:A	2.85694e-05	-1.01399e-10	-1.15738
226632132	chr1:226632132:A:G	3.72662e-05	0.177345	-1.06898
226632210	chr1:226632210:C:T	2.8215e-05	-1.01399e-10	-1.16986
226632799	chr1:226632799:G:A	5.67011e-06	-1.4984	-1.27611
226632904	chr1:226632904:T:C	3.60725e-05	-0.924187	-3.05203e-10
226632943	chr1:226632943:AC:A	6.10324e-05	-1.01399e-10	-0.398312
226633021	chr1:226633021:C:T	4.23449e-05	-0.763869	-3.05203e-10
226633213	chr1:226633213:G:A	3.28488e-05	-1.01399e-10	-1.0178
226633236	chr1:226633236:C:T	1.45207e-05	-0.869247	-0.964896
226633261	chr1:226633261:C:T	3.21371e-05	-1.01399e-10	-1.03971
226633278	chr1:226633278:C:G	2.81667e-05	-1.01399e-10	-1.17158
226633438	chr1:226633438:T:A	7.31306e-06	-1.25497	-1.26508
226633605	chr1:226633605:A:G	2.27948e-05	-0.219388	-1.1638
226633654	chr1:226633654:C:T	2.50799e-05	-1.01399e-10	-1.28765
226634029	chr1:226634029:T:C	2.50803e-05	-1.01399e-10	-1.28763
226634156	chr1:226634156:C:T	3.15731e-05	-1.01399e-10	-1.05741
226634219	chr1:226634219:G:A	7.68802e-06	-1.48057	-0.98948
226634358	chr1:226634358:G:C	2.81295e-05	-1.01399e-10	-1.1729
226634529	chr1:226634529:T:C	2.50805e-05	-1.01399e-10	-1.28763
226634553	chr1:226634553:T:C	2.65693e-05	-1.01399e-10	-1.22996
226634872	chr1:226634872:G:C	4.36757e-05	-1.01399e-10	-0.732927
226635077	chr1:226635077:C:T	3.25729e-05	-1.01399e-10	-1.02624
226635276	chr1:226635276:A:G	7.93649e-06	-1.49018	-0.94807
226635346	chr1:226635346:G:A	2.50367e-05	-1.01399e-10	-1.28937
226636055	chr1:226636055:A:G	1.02735e-05	-1.00607	-1.17408
226636157	chr1:226636157:T:G	4.66765e-05	-1.01399e-10	-0.666477
226636383	chr1:226636383:C:T	5.24192e-05	-1.01399e-10	-0.550445
226636516	chr1:226636516:C:T	2.38425e-05	-0.159064	-1.17919
226636778	chr1:226636778:G:T	4.23127e-05	-1.01399e-10	-0.76463
226636787	chr1:226636787:TGTGTGTGA:T	2.59794e-05	-1.01399e-10	-1.25242
226636789	chr1:226636789:TGTGTGA:T	3.48601e-05	-1.01399e-10	-0.958376
226636905	chr1:226636905:C:T	9.00164e-06	-1.21214	-1.10018
226636943	chr1:226636943:TG:T	2.02137e-05	-1.50336	-3.05203e-10
226637057	chr1:226637057:GGATT:G	2.06589e-05	-1.48157	-3.05203e-10
226637360	chr1:226637360:G:A	4.57435e-05	-1.01399e-10	-0.686669
226637640	chr1:226637640:G:A	6.52967e-06	-1.4484	-1.18497
226637786	chr1:226637786:G:A	5.21845e-05	-1.01399e-10	-0.554933
226637787	chr1:226637787:C:T	2.5379e-05	-1.01399e-10	-1.27579
226638183	chr1:226638183:G:C	2.51085e-05	-1.01399e-10	-1.28651
226638407	chr1:226638407:A:G	2.19516e-05	-1.42088	-3.05203e-10
226638424	chr1:226638424:G:A	5.85247e-05	-1.01399e-10	-0.440269
226638783	chr1:226638783:C:A	2.55514e-05	-0.278144	-0.990883
226639249	chr1:226639249:A:G	2.60145e-05	-1.01399e-10	-1.25107
226639791	chr1:226639791:G:T	2.9525e-05	-1.01399e-10	-1.12448
226639798	chr1:226639798:C:T	3.97341e-05	-1.01399e-10	-0.827508
226639819	chr1:226639819:G:A	2.63651e-05	-1.01399e-10	-1.23768
226639918	chr1:226639918:G:A	7.60366e-06	-1.47413	-1.00696
226640337	chr1:226640337:A:G	9.30585e-06	-1.28687	-0.992207
226640814	chr1:226640814:C:T	3.05631e-05	-1.01399e-10	-1.08992
226641196	chr1:226641196:T:C	3.32106e-05	-1.00685	-3.05203e-10
226641339	chr1:226641339:CCACAAA:C	8.65971e-06	-1.43572	-0.915321
226641361	chr1:226641361:T:A	2.6313e-05	-1.01399e-10	-1.23966
226641583	chr1:226641583:T:C	2.72988e-05	-1.01399e-10	-1.20288
226642144	chr1:226642144:G:A	2.08452e-05	-1.47259	-3.05203e-10
226642289	chr1:226642289:T:C	1.78493e-05	-0.351821	-1.27593
226642380	chr1:226642380:G:A	2.71695e-05	-1.01399e-10	-1.20762
226643247	chr1:226643247:G:A	1.25593e-05	-1.37909	-0.600161
226643430	chr1:226643430:A:C	1.9964e-05	-1.51579	-3.05203e-10
226643483	chr1:226643483:C:T	2.51704e-05	-1.01399e-10	-1.28405
226643484	chr1:226643484:G:A	3.25137e-05	-1.02806	-3.05203e-10
226643816	chr1:226643816:CAT:C	1.97371e-05	-0.299676	-1.22754
226644364	chr1:226644364:C:T	2.09147e-05	-1.46927	-3.05203e-10
226644411	chr1:226644411:A:G	2.66481e-05	-1.01399e-10	-1.227
226644510	chr1:226644510:G:A	2.95599e-05	-0.314921	-0.808377
226644516	chr1:226644516:A:G	3.2701e-05	-1.02231	-3.05203e-10
226644622	chr1:226644622:G:A	6.65643e-06	-1.49792	-1.11622
226644632	chr1:226644632:C:T	4.81374e-05	-1.01399e-10	-0.635657
226645280	chr1:226645280:C:T	2.50469e-05	-1.01399e-10	-1.28897
226645355	chr1:226645355:CTT:C	2.50811e-05	-1.01399e-10	-1.2876
226645386	chr1:226645386:G:A	4.41838e-05	-1.01399e-10	-0.72136
226645525	chr1:226645525:A:G	4.84431e-05	-0.629327	-3.05203e-10
226645603	chr1:226645603:A:G	1.46393e-05	-0.653325	-1.17268
226645748	chr1:226645748:G:A	3.15301e-05	-1.01399e-10	-1.05877
226645907	chr1:226645907:G:A	6.56749e-06	-1.49586	-1.13173
226646850	chr1:226646850:T:C	2.79324e-05	-1.01399e-10	-1.17993
226647513	chr1:226647513:A:G	1.36049e-05	-0.619039	-1.28025
226647599	chr1:226647599:G:A	2.59895e-05	-1.01399e-10	-1.25202
226647777	chr1:226647777:G:T	4.18406e-05	-1.01399e-10	-0.775852
226647857	chr1:226647857:C:T	2.73479e-05	-1.01399e-10	-1.20108
226648016	chr1:226648016:A:C	5.81721e-05	-1.01399e-10	-0.446312
226648077	chr1:226648077:C:T	4.37749e-05	-1.01399e-10	-0.730657
226648128	chr1:226648128:GC:G	2.4314e-05	-1.31867	-3.05203e-10
226648264	chr1:226648264:A:G	2.69794e-05	-1.01399e-10	-1.21464
226648335	chr1:226648335:C:T	8.70763e-06	-1.52195	-0.823568
226648432	chr1:226648432:G:A	5.55799e-05	-1.01399e-10	-0.491896
226648462	chr1:226648462:T:TG	2.04949e-05	-1.48954	-3.05203e-10
226648545	chr1:226648545:T:C	2.50374e-05	-1.01399e-10	-1.28935
226649162	chr1:226649162:T:C	2.59729e-05	-1.01399e-10	-1.25266
226649222	chr1:226649222:G:A	5.47649e-05	-1.01399e-10	-0.506669
226649293	chr1:226649293:GTGTGTGCATGTGTGTGTGCATATGTGTGCATGAGTGTGTGCGTATGTGTGCATATGTGATATATGTGCA:GTGTGTGCATGAGTGTGTGCGTATGTGTGCATATGTGATATATGTGCA	2.63873e-05	-1.01399e-10	-1.23683
226649310	chr1:226649310:T:C	4.47299e-05	-0.709075	-3.05203e-10
226649315	chr1:226649315:A:G	7.46922e-06	-1.52001	-0.978917
226649334	chr1:226649334:C:T	2.5331e-05	-1.01399e-10	-1.27769
226649374	chr1:226649374:G:A	2.53006e-05	-1.01399e-10	-1.27889
226649409	chr1:226649409:T:C	3.18774e-05	-1.01399e-10	-1.04782
226649539	chr1:226649539:T:C	2.57333e-05	-1.01399e-10	-1.26193
226649646	chr1:226649646:C:T	6.13862e-06	-1.51294	-1.18218
226649700	chr1:226649700:CT:C	1.30485e-05	-0.660354	-1.28069
226649811	chr1:226649811:C:A	4.39684e-05	-1.01399e-10	-0.726248
226650013	chr1:226650013:G:A	4.23018e-05	-1.01399e-10	-0.764889
226650156	chr1:226650156:C:T	6.8178e-06	-1.49749	-1.09269
226650208	chr1:226650208:T:C	5.25077e-05	-1.01399e-10	-0.548758
226650416	chr1:226650416:G:A	3.0229e-05	-1.01399e-10	-1.10092
226650900	chr1:226650900:G:A	0.000713584	2.06058	-3.05203e-10
226651040	chr1:226651040:G:C	2.50844e-05	-1.01399e-10	-1.28747
226651236	chr1:226651236:G:A	5.00472e-05	-1.01399e-10	-0.596752
226651254	chr1:226651254:T:C	1.38205e-05	-0.807858	-1.0757
226651368	chr1:226651368:C:G	2.86785e-05	-1.01399e-10	-1.15357
226651383	chr1:226651383:G:C	2.617e-05	-1.01399e-10	-1.24511
226651858	chr1:226651858:A:C	8.37592e-05	-1.01399e-10	-0.0817718
226651933	chr1:226651933:C:T	3.42106e-05	-1.01399e-10	-0.977183
226651960	chr1:226651960:G:A	3.04553e-05	-1.01399e-10	-1.09346
226652146	chr1:226652146:T:G	3.19345e-05	-1.01399e-10	-1.04603
226652668	chr1:226652668:G:A	4.43181e-05	-0.718325	-3.05203e-10
226653533	chr1:226653533:C:T	0.000637763	1.94825	-3.05203e-10
226653646	chr1:226653646:A:G	7.46641e-06	-1.51754	-0.981766
226654005	chr1:226654005:C:T	3.66362e-05	-1.01399e-10	-0.90868
226654006	chr1:226654006:G:A	3.19107e-05	-1.01399e-10	-1.04678
226654598	chr1:226654598:C:T	6.77818e-06	-1.52093	-1.07508
226654717	chr1:226654717:C:T	6.32251e-05	-1.01399e-10	-0.363016
226655059	chr1:226655059:G:C	4.54421e-05	-0.693279	-3.05203e-10
226655107	chr1:226655107:G:A	2.51729e-05	-1.01399e-10	-1.28395
226655551	chr1:226655551:G:A	6.76236e-06	-1.52227	-1.07607
226655870	chr1:226655870:T:G	6.68142e-05	-1.01399e-10	-0.307802
226656308	chr1:226656308:G:A	6.76556e-06	-1.52245	-1.07543
226656367	chr1:226656367:G:A	3.25178e-05	-1.02793	-3.05203e-10
226656453	chr1:226656453:C:T	6.13074e-06	-1.51856	-1.17784
226656588	chr1:226656588:T:A	2.51076e-05	-1.01399e-10	-1.28655
226656690	chr1:226656690:T:C	5.7567e-05	-0.456768	-3.05203e-10
226656790	chr1:226656790:C:T	8.08113e-06	-1.27514	-1.14505
226656929	chr1:226656929:G:A	2.55481e-05	-1.01399e-10	-1.26915
226656977	chr1:226656977:C:T	6.97379e-06	-1.51232	-1.05524
226657126	chr1:226657126:C:A	2.5612e-05	-1.01399e-10	-1.26666
226657288	chr1:226657288:A:G	2.6453e-05	-1.01399e-10	-1.23435
226657329	chr1:226657329:T:C	2.50851e-05	-1.01399e-10	-1.28744
226657368	chr1:226657368:T:C	1.09124e-05	-0.849181	-1.27064
226657442	chr1:226657442:T:C	3.7996e-05	-1.01399e-10	-0.872238
226657748	chr1:226657748:G:C	2.78303e-05	-1.01399e-10	-1.18359
226657805	chr1:226657805:A:G	7.31796e-06	-1.34878	-1.17061
226658323	chr1:226658323:A:G	4.86864e-05	-1.01399e-10	-0.624318
226658526	chr1:226658526:A:C	2.51859e-05	-1.01399e-10	-1.28343
226658627	chr1:226658627:T:C	3.36257e-05	-0.994427	-3.05203e-10
226658779	chr1:226658779:A:G	2.68741e-05	-1.01399e-10	-1.21856
226658794	chr1:226658794:G:A	3.89697e-05	-1.01399e-10	-0.846934
226659012	chr1:226659012:T:C	4.02355e-05	-0.593013	-0.221957
226659418	chr1:226659418:C:T	2.53465e-05	-1.01399e-10	-1.27708
226659838	chr1:226659838:C:A	2.66108e-05	-1.01399e-10	-1.2284
226659986	chr1:226659986:T:C	3.37234e-05	-1.01399e-10	-0.991527
226660041	chr1:226660041:G:A	1.00034e-05	-0.920826	-1.28597
226660359	chr1:226660359:A:G	1.57698e-05	-0.469609	-1.28201
226660684	chr1:226660684:G:A	6.47204e-05	-1.01399e-10	-0.339642
226661220	chr1:226661220:G:T	0.000314393	-1.01399e-10	1.24092
226661855	chr1:226661855:G:T	2.62187e-05	-1.01399e-10	-1.24324
226661902	chr1:226661902:A:G	1.18806e-05	-0.748174	-1.28664
226662290	chr1:226662290:C:G	8.18491e-06	-1.12558	-1.28185
226662400	chr1:226662400:C:A	4.17625e-05	-1.01399e-10	-0.77772
226662819	chr1:226662819:A:G	1.55807e-05	-0.480705	-1.28298
226662997	chr1:226662997:G:A	2.40305e-05	-1.33039	-3.05203e-10
226663250	chr1:226663250:G:A	4.33465e-05	-1.01399e-10	-0.740493
226663776	chr1:226663776:C:T	2.69829e-05	-1.21451	-3.05203e-10
226664262	chr1:226664262:G:A	6.60268e-06	-1.37453	-1.24771
226664438	chr1:226664438:TGTGCCGGGCAGTA:T	2.02576e-05	-1.50119	-3.05203e-10
226664454	chr1:226664454:C:T	6.79348e-06	-1.51977	-1.07398
226664807	chr1:226664807:A:G	2.86647e-05	-1.01399e-10	-1.15405
226664852	chr1:226664852:A:G	2.03355e-05	-1.49735	-3.05203e-10
226665034	chr1:226665034:C:G	6.3183e-06	-1.52236	-1.14391
226665853	chr1:226665853:G:A	3.68666e-05	-1.01399e-10	-0.902412
226667862	chr1:226667862:G:A	8.8096e-05	-1.01399e-10	-0.0312912
226668188	chr1:226668188:G:C	3.30799e-05	-0.221981	-0.78881
226669271	chr1:226669271:C:G	0.000437941	1.57237	-3.05203e-10
226670583	chr1:226670583:T:C	1.54589e-05	-1.23886	-0.532668
226670869	chr1:226670869:G:A	2.11121e-05	-1.45987	-3.05203e-10
226671395	chr1:226671395:A:C	4.11283e-05	-1.01399e-10	-0.793021
226671975	chr1:226671975:G:T	1.12214e-05	-0.811188	-1.28071
226672601	chr1:226672601:A:G	6.12017e-05	-0.395543	-3.05203e-10
226673083	chr1:226673083:A:G	4.228e-05	-1.01399e-10	-0.765403
226673243	chr1:226673243:G:A	1.00803e-05	-0.910691	-1.28844
226674312	chr1:226674312:G:A	4.44108e-05	-0.0326373	-0.683597
226675263	chr1:226675263:G:A	1.98338e-05	-1.52233	-3.05203e-10
226675606	chr1:226675606:C:T	3.13821e-05	-1.06348	-3.05203e-10
226675979	chr1:226675979:A:G	4.08826e-05	-1.01399e-10	-0.799013
226676056	chr1:226676056:C:T	4.48247e-05	-1.01399e-10	-0.706958
226676173	chr1:226676173:A:G	4.27515e-05	-1.01399e-10	-0.754314
226677257	chr1:226677257:G:A	9.70083e-06	-1.31123	-0.926277
226677553	chr1:226677553:A:C	9.49876e-06	-1.28613	-0.972422
226677614	chr1:226677614:T:C	8.39515e-06	-1.26955	-1.11251
226677813	chr1:226677813:C:T	2.90123e-05	-0.0783349	-1.06366
226678236	chr1:226678236:C:T	2.13195e-05	-1.4501	-3.05203e-10
226678330	chr1:226678330:G:A	4.81165e-05	-0.636093	-3.05203e-10
226678339	chr1:226678339:G:A	8.4916e-06	-1.24542	-1.12522
226678435	chr1:226678435:G:T	8.06656e-06	-1.25022	-1.17177
226678935	chr1:226678935:A:G	8.65777e-06	-1.23998	-1.11128
226679127	chr1:226679127:C:G	5.28802e-05	-0.541688	-3.05203e-10
226679758	chr1:226679758:T:C	8.70559e-06	-1.24889	-1.09686
226680287	chr1:226680287:A:G	2.44616e-05	-0.364885	-0.947728
226680288	chr1:226680288:T:C	5.90097e-06	-1.49007	-1.24453
226681110	chr1:226681110:C:T	6.80443e-06	-1.5155	-1.07664
226681217	chr1:226681217:T:C	2.85266e-05	-1.43161	0.272732
226681516	chr1:226681516:A:G	6.36867e-06	-1.47522	-1.18311
226681542	chr1:226681542:A:G	0.000257079	-1.01399e-10	1.03967
226681666	chr1:226681666:G:A	2.25472e-05	-1.39411	-3.05203e-10
226682887	chr1:226682887:T:C	2.21663e-05	-1.41114	-3.05203e-10
226682984	chr1:226682984:C:T	3.73169e-05	-1.01399e-10	-0.890272
226683068	chr1:226683068:A:C	0.00044536	1.58917	-3.05203e-10
226683119	chr1:226683119:T:C	4.22554e-05	-1.01399e-10	-0.765985
226684036	chr1:226684036:T:G	2.60547e-05	-1.01399e-10	-1.24952
226684108	chr1:226684108:G:A	2.28205e-05	-1.38206	-3.05203e-10
226684306	chr1:226684306:T:C	7.02704e-05	-1.01399e-10	-0.257367
226684442	chr1:226684442:C:T	2.25463e-05	-1.39415	-3.05203e-10
226684783	chr1:226684783:A:G	1.61822e-05	-1.40463	-0.321175
226684814	chr1:226684814:C:G	1.12662e-05	-0.802917	-1.28499
226685008	chr1:226685008:C:A	5.93883e-06	-1.44756	-1.28065
226685375	chr1:226685375:C:T	2.22322e-05	-1.40818	-3.05203e-10
226685569	chr1:226685569:T:C	2.20913e-05	-1.41453	-3.05203e-10
226685792	chr1:226685792:C:A	2.0072e-05	-1.51039	-3.05203e-10
226685847	chr1:226685847:G:A	3.64092e-05	-1.01399e-10	-0.914897
226686870	chr1:226686870:G:C	2.17641e-05	-1.42946	-3.05203e-10
226687851	chr1:226687851:T:C	1.39412e-05	-1.27688	-0.597988
226687867	chr1:226687867:T:C	2.58498e-05	-1.01399e-10	-1.25741
226688662	chr1:226688662:C:T	2.30563e-05	-1.37178	-3.05203e-10
226688781	chr1:226688781:C:T	2.09446e-05	-1.46784	-3.05203e-10
226688871	chr1:226688871:A:T	2.03159e-05	-1.49831	-3.05203e-10
226688999	chr1:226688999:CT:C	2.89489e-05	-1.14419	-3.05203e-10
226689204	chr1:226689204:GC:G	0.000423463	1.53875	-3.05203e-10
226689415	chr1:226689415:C:T	2.16026e-05	-1.4369	-3.05203e-10
226689476	chr1:226689476:A:G	1.62244e-05	-1.33243	-0.390766
226689536	chr1:226689536:T:C	8.82319e-06	-1.37508	-0.957255
226689749	chr1:226689749:C:T	2.1243e-05	-1.45369	-3.05203e-10
226690525	chr1:226690525:ACTC:A	4.09973e-05	-1.01399e-10	-0.796212
226690531	chr1:226690531:CCTA:C	1.50296e-05	-1.25638	-0.543317
226690952	chr1:226690952:A:G	3.7321e-05	-1.01399e-10	-0.890161
226691355	chr1:226691355:C:T	1.17742e-05	-0.797055	-1.24676
226691579	chr1:226691579:G:A	2.23343e-05	-1.4036	-3.05203e-10
226691785	chr1:226691785:T:C	2.16567e-05	-1.4344	-3.05203e-10
226691906	chr1:226691906:A:T	5.16487e-05	-1.01399e-10	-0.565252
226692119	chr1:226692119:T:C	3.08119e-05	-1.08182	-3.05203e-10
226692380	chr1:226692380:G:A	1.32514e-05	-0.642455	-1.28316
226692754	chr1:226692754:T:G	3.97348e-05	-1.01399e-10	-0.82749
226693229	chr1:226693229:A:G	1.07485e-05	-0.84821	-1.28674
226693960	chr1:226693960:T:C	2.60018e-05	-1.01399e-10	-1.25155
226694124	chr1:226694124:A:G	1.98735e-05	-1.52033	-3.05203e-10
226694756	chr1:226694756:A:C	9.59621e-06	-1.34347	-0.904883
226694851	chr1:226694851:A:G	1.08625e-05	-0.864149	-1.26025
226694959	chr1:226694959:G:A	6.48693e-06	-1.51835	-1.12158
226695104	chr1:226695104:C:G	3.96568e-05	-1.01399e-10	-0.829456
226695585	chr1:226695585:G:A	6.60474e-06	-1.36998	-1.25195
226695624	chr1:226695624:T:G	6.64247e-06	-1.35411	-1.26213
226695995	chr1:226695995:T:A	5.51468e-05	-0.49972	-3.05203e-10
226696453	chr1:226696453:C:T	2.68657e-05	-1.01399e-10	-1.21887
226696592	chr1:226696592:C:G	1.75253e-05	-1.50114	-0.144933
226696800	chr1:226696800:A:T	2.18464e-05	-1.42568	-3.05203e-10
226696826	chr1:226696826:A:G	9.61533e-06	-0.983685	-1.26267
226697054	chr1:226697054:T:C	8.29488e-06	-1.1444	-1.24968
226697448	chr1:226697448:T:C	1.00402e-05	-0.936876	-1.26624
226697693	chr1:226697693:A:G	2.24752e-05	-1.3973	-3.05203e-10
226697907	chr1:226697907:G:A	2.17549e-05	-1.42988	-3.05203e-10
226698165	chr1:226698165:GTTTGA:G	2.74124e-05	-1.01399e-10	-1.19872
226698978	chr1:226698978:A:C	3.38021e-05	-1.01399e-10	-0.989196
226698991	chr1:226698991:G:T	3.52175e-05	-1.01399e-10	-0.948175
226699552	chr1:226699552:G:A	2.92221e-05	-1.01399e-10	-1.13479
226700156	chr1:226700156:C:T	2.00438e-05	-1.5118	-3.05203e-10
226700339	chr1:226700339:T:C	5.73231e-05	-1.01399e-10	-0.461014
226700483	chr1:226700483:A:C	2.08103e-05	-1.47427	-3.05203e-10
226702547	chr1:226702547:C:T	3.32792e-05	-1.00479	-3.05203e-10
226702571	chr1:226702571:G:A	2.6783e-05	-1.01399e-10	-1.22195
226703136	chr1:226703136:G:A	1.06359e-05	-1.31252	-0.832965
226703360	chr1:226703360:A:G	2.12878e-05	-1.45158	-3.05203e-10
226703792	chr1:226703792:T:C	2.00582e-05	-1.51108	-3.05203e-10
226704013	chr1:226704013:G:C	2.25229e-05	-1.39519	-3.05203e-10
226704584	chr1:226704584:CAT:C	2.5633e-05	-1.01399e-10	-1.26584
226705010	chr1:226705010:G:C	2.50388e-05	-1.01399e-10	-1.28929
226705249	chr1:226705249:G:C	9.77335e-06	-1.34516	-0.8849
226705342	chr1:226705342:CA:C	6.66671e-06	-1.40914	-1.20345
226705380	chr1:226705380:T:C	1.047e-05	-1.37638	-0.784826
226705399	chr1:226705399:C:T	3.50291e-05	-0.953539	-3.05203e-10
226706147	chr1:226706147:C:A	4.23325e-05	-1.01399e-10	-0.764162
226706658	chr1:226706658:A:AGT	2.51268e-05	-1.01399e-10	-1.28578
226707061	chr1:226707061:C:T	2.50594e-05	-1.01399e-10	-1.28847
226707644	chr1:226707644:C:A	2.30711e-05	-0.31628	-1.05486
226707712	chr1:226707712:C:T	2.22848e-05	-0.601315	-0.8045
226707821	chr1:226707821:G:T	2.52134e-05	-1.01399e-10	-1.28234
226708536	chr1:226708536:C:T	3.34476e-05	-1.01399e-10	-0.999737
226709034	chr1:226709034:T:C	2.15368e-05	-0.461194	-0.978763
226709663	chr1:226709663:G:A	2.50983e-05	-1.01399e-10	-1.28692
226709990	chr1:226709990:G:A	2.5244e-05	-1.01399e-10	-1.28113
226711169	chr1:226711169:C:A	4.68643e-05	-1.01399e-10	-0.662463
226711291	chr1:226711291:A:G	6.43008e-06	-1.47673	-1.172
226711385	chr1:226711385:A:T	5.05931e-05	-1.01399e-10	-0.585902
226711448	chr1:226711448:T:A	2.66007e-05	-1.01399e-10	-1.22878
226711931	chr1:226711931:G:C	4.56411e-05	-1.01399e-10	-0.688909
226712488	chr1:226712488:C:T	3.11343e-05	-1.01399e-10	-1.07141
226712600	chr1:226712600:A:G	1.44345e-05	-1.35531	-0.484789
226712642	chr1:226712642:C:T	6.28609e-06	-1.45637	-1.21501
226712643	chr1:226712643:G:A	2.5176e-05	-1.01399e-10	-1.28383
226712714	chr1:226712714:G:A	6.02554e-06	-1.43595	-1.27776
226713069	chr1:226713069:CACAT:C	2.56542e-05	-1.01399e-10	-1.26501
226713682	chr1:226713682:A:G	5.29522e-05	-1.01399e-10	-0.540329
226714269	chr1:226714269:T:C	0.000328528	1.2849	-3.05203e-10
226714422	chr1:226714422:C:T	4.76106e-05	-1.01399e-10	-0.646663
226715834	chr1:226715834:G:C	1.6653e-05	-1.04329	-0.653839
226715850	chr1:226715850:G:A	5.54566e-06	-1.5098	-1.2869
226716287	chr1:226716287:G:A	7.90793e-06	-1.2558	-1.18605
226716493	chr1:226716493:T:C	2.52371e-05	-1.01399e-10	-1.2814
226716999	chr1:226716999:C:T	2.23584e-05	-1.40251	-3.05203e-10
226717680	chr1:226717680:G:A	5.97223e-06	-1.43933	-1.28327
226717766	chr1:226717766:G:T	2.69124e-05	-1.01399e-10	-1.21713
226718026	chr1:226718026:A:G	2.00063e-05	-1.51367	-3.05203e-10
226718218	chr1:226718218:C:G	8.61803e-06	-1.06924	-1.28663
226718226	chr1:226718226:G:A	8.35691e-06	-1.10627	-1.28036
226718775	chr1:226718775:T:C	3.48002e-05	-1.01399e-10	-0.960094
226718796	chr1:226718796:C:T	2.02465e-05	-1.50173	-3.05203e-10
226718827	chr1:226718827:A:G	2.72049e-05	-1.01399e-10	-1.20632
226719289	chr1:226719289:G:C	0.000113546	-1.01399e-10	0.222489
226719677	chr1:226719677:A:G	2.11612e-05	-1.45755	-3.05203e-10
226719772	chr1:226719772:C:A	3.53577e-05	-1.01399e-10	-0.944201
226719866	chr1:226719866:C:T	2.56627e-05	-1.01399e-10	-1.26468
226720148	chr1:226720148:T:C	2.73534e-05	-1.20088	-3.05203e-10
226720778	chr1:226720778:G:A	7.50559e-05	-0.191484	-3.05203e-10
226721517	chr1:226721517:C:T	2.579e-05	-1.01399e-10	-1.25973
226721532	chr1:226721532:A:G	3.40055e-05	-0.780331	-0.202866
226721663	chr1:226721663:T:C	3.45826e-05	-0.0912072	-0.87516
226721671	chr1:226721671:A:G	2.51135e-05	-1.01399e-10	-1.28631
226721772	chr1:226721772:G:A	1.01192e-05	-1.08243	-1.11285
226722172	chr1:226722172:A:T	6.41603e-05	0.692629	-1.04096
226722230	chr1:226722230:C:T	2.90328e-05	-1.01399e-10	-1.14129
226722340	chr1:226722340:A:G	2.21967e-05	-1.40977	-3.05203e-10
226722639	chr1:226722639:C:T	8.0886e-06	-1.21933	-1.19993
226722685	chr1:226722685:C:CA	8.59173e-06	-1.20212	-1.15679
226722779	chr1:226722779:A:G	3.03029e-05	-1.09848	-3.05203e-10
226722866	chr1:226722866:AG:A	3.54604e-05	-0.271476	-0.669826
226722869	chr1:226722869:T:C	1.23632e-05	-1.05606	-0.938933
226723005	chr1:226723005:A:G	2.70805e-05	-1.01399e-10	-1.2109
226723268	chr1:226723268:T:C	3.88203e-05	-1.01399e-10	-0.850775
226723978	chr1:226723978:G:A	6.71344e-06	-1.35692	-1.24869
226724434	chr1:226724434:G:A	4.79824e-05	-0.0874722	-0.551412
226724722	chr1:226724722:T:C	7.22111e-05	-1.01399e-10	-0.230124
226724735	chr1:226724735:A:G	2.62839e-05	-1.01399e-10	-1.24076
226724803	chr1:226724803:A:G	3.86324e-05	-1.01399e-10	-0.855627
226724835	chr1:226724835:C:T	7.69465e-06	-1.4841	-0.985089
226724887	chr1:226724887:A:C	5.12871e-05	-1.01399e-10	-0.572278
226724899	chr1:226724899:G:T	8.65275e-05	-1.01399e-10	-0.0492552
226725055	chr1:226725055:CACA:C	0.000264791	1.68603	-0.616811
226725190	chr1:226725190:T:C	4.67251e-05	0.362548	-1.02799
226725296	chr1:226725296:G:T	2.90257e-05	-1.01399e-10	-1.14154
226725348	chr1:226725348:GCCA:G	2.66965e-05	-1.01399e-10	-1.22519
226725731	chr1:226725731:G:A	3.07087e-05	-1.01399e-10	-1.08517
226725802	chr1:226725802:A:G	2.72173e-05	-1.01399e-10	-1.20586
226725905	chr1:226725905:C:T	3.37136e-05	-1.01399e-10	-0.991816
226726597	chr1:226726597:GC:G	2.66572e-05	-1.01399e-10	-1.22666
226726739	chr1:226726739:T:C	2.57182e-05	-1.01399e-10	-1.26252
226727033	chr1:226727033:G:A	9.91135e-06	-1.41407	-0.801966
226727624	chr1:226727624:A:G	4.68884e-05	0.0110349	-0.672983
226727650	chr1:226727650:C:A	0.000197609	0.776572	-3.05203e-10
226728377	chr1:226728377:T:C	0.00236425	4.13502	-0.876524
226728477	chr1:226728477:A:T	2.02974e-05	-1.49923	-3.05203e-10
226728684	chr1:226728684:C:T	2.89638e-05	-0.0802649	-1.06341
226728768	chr1:226728768:CACTT:C	2.54894e-05	-1.27146	-3.05203e-10
226728805	chr1:226728805:A:G	2.68865e-05	-1.01399e-10	-1.21809
226728806	chr1:226728806:T:C	2.52142e-05	-1.01399e-10	-1.28231
226728965	chr1:226728965:G:A	4.22365e-05	-1.01399e-10	-0.766433
226729010	chr1:226729010:C:T	2.63809e-05	-1.01399e-10	-1.23708
226729104	chr1:226729104:T:A	2.63932e-05	-1.01399e-10	-1.23661
226729372	chr1:226729372:T:C	2.03413e-05	-1.49706	-3.05203e-10
226729631	chr1:226729631:T:A	2.30859e-05	-1.37049	-3.05203e-10
226729645	chr1:226729645:C:T	4.61291e-05	-1.01399e-10	-0.678275
226730197	chr1:226730197:A:G	5.22349e-05	0.0135228	-0.567489
226730276	chr1:226730276:G:C	3.45061e-05	-1.01399e-10	-0.968581
226731030	chr1:226731030:A:C	2.57598e-05	-1.01399e-10	-1.2609
226731464	chr1:226731464:G:A	2.65133e-05	-1.01399e-10	-1.23207
226731520	chr1:226731520:A:G	2.53214e-05	-1.01399e-10	-1.27807
226732207	chr1:226732207:C:T	0.00159289	4.08053	-1.21694
226732579	chr1:226732579:C:A	3.06538e-05	0.0409173	-1.12788
226732711	chr1:226732711:G:A	2.54844e-05	-1.01399e-10	-1.27165
226732730	chr1:226732730:T:G	2.1173e-05	-0.17304	-1.28395
226733029	chr1:226733029:T:C	0.00196937	4.32492	-1.24917
226733739	chr1:226733739:T:C	2.02692e-05	-1.50062	-3.05203e-10
226734112	chr1:226734112:T:C	4.62929e-05	-1.01399e-10	-0.674729
226735007	chr1:226735007:A:G	2.89137e-05	-1.01399e-10	-1.1454
226735563	chr1:226735563:G:A	0.00168447	4.15241	-1.23292
226735695	chr1:226735695:G:A	2.0134e-05	-1.50731	-3.05203e-10
226736237	chr1:226736237:A:C	2.97805e-05	-0.391822	-0.724042
226736500	chr1:226736500:T:G	2.6485e-05	-1.01399e-10	-1.23314
226736894	chr1:226736894:T:C	5.71124e-05	-1.01399e-10	-0.464696
226736941	chr1:226736941:C:T	3.1109e-05	-0.0323671	-1.03986
226737239	chr1:226737239:C:T	2.0102e-05	-1.5089	-3.05203e-10
226737466	chr1:226737466:G:A	2.01815e-05	-1.50495	-3.05203e-10
226737538	chr1:226737538:G:A	1.98367e-05	-1.52218	-3.05203e-10
226737657	chr1:226737657:C:T	2.64217e-05	-1.01399e-10	-1.23553
226738061	chr1:226738061:A:T	4.83531e-05	-1.01399e-10	-0.631187
226738305	chr1:226738305:A:G	4.80451e-05	-1.52226	0.88468
226738497	chr1:226738497:C:CG	2.00855e-05	-1.50972	-3.05203e-10
226738875	chr1:226738875:C:T	3.31089e-05	-1.01399e-10	-1.00991
226739756	chr1:226739756:G:A	1.35527e-05	-0.71001	-1.19312
226740260	chr1:226740260:A:C	2.01806e-05	-1.50499	-3.05203e-10
226740415	chr1:226740415:T:G	2.02093e-05	-1.50358	-3.05203e-10
226740499	chr1:226740499:T:C	2.03543e-05	-1.49643	-3.05203e-10
226740549	chr1:226740549:G:A	5.55783e-05	-1.01399e-10	-0.491925
226740969	chr1:226740969:T:C	2.84638e-05	-1.01399e-10	-1.16108
226741163	chr1:226741163:G:A	2.15025e-05	-0.623836	-0.817712
226741345	chr1:226741345:C:G	2.02886e-05	-1.49966	-3.05203e-10
226741433	chr1:226741433:A:G	2.04164e-05	-1.49338	-3.05203e-10
226741663	chr1:226741663:G:A	3.91384e-05	0.332631	-1.17524
226742007	chr1:226742007:G:A	0.000107896	-1.01399e-10	0.171453
226742168	chr1:226742168:C:A	7.47476e-05	-1.01399e-10	-0.195601
226742326	chr1:226742326:T:C	3.39365e-05	-1.01399e-10	-0.985226
226742334	chr1:226742334:C:G	2.04249e-05	-1.49297	-3.05203e-10
226742660	chr1:226742660:G:C	4.81116e-05	-1.01399e-10	-0.636195
226742774	chr1:226742774:G:A	2.5302e-05	-1.01399e-10	-1.27884
226743022	chr1:226743022:A:G	5.93021e-06	-1.49895	-1.23071
226743216	chr1:226743216:G:A	4.17057e-05	-0.77908	-3.05203e-10
226744018	chr1:226744018:T:C	3.97411e-05	-1.01399e-10	-0.827331
226744566	chr1:226744566:A:T	2.04688e-05	-1.49082	-3.05203e-10
226744734	chr1:226744734:G:A	1.4329e-05	-0.5587	-1.28873
226744765	chr1:226744765:A:G	2.5315e-05	-1.01399e-10	-1.27832
226744803	chr1:226744803:G:A	5.56794e-05	-1.01399e-10	-0.490107
226744910	chr1:226744910:A:G	1.94952e-05	-0.699598	-0.839954
226745067	chr1:226745067:C:T	3.14884e-05	-1.01399e-10	-1.0601
226745084	chr1:226745084:A:G	7.98067e-05	-1.01399e-10	-0.13011
226745281	chr1:226745281:A:G	2.63171e-05	-1.01399e-10	-1.2395
226745419	chr1:226745419:G:A	2.03075e-05	-1.49873	-3.05203e-10
226746021	chr1:226746021:G:A	2.10537e-05	-0.17478	-1.28786
226746271	chr1:226746271:C:G	2.50356e-05	-1.01399e-10	-1.28942
226746352	chr1:226746352:CT:C	3.62651e-05	-1.01399e-10	-0.918862
226746721	chr1:226746721:TCTC:T	2.0553e-05	-1.48671	-3.05203e-10
226747490	chr1:226747490:A:G	7.22364e-06	-1.27142	-1.26094
226748200	chr1:226748200:G:A	4.18683e-05	-1.01399e-10	-0.77519
226748607	chr1:226748607:C:T	2.93302e-05	-0.267295	-0.863807
226749662	chr1:226749662:G:A	3.83749e-05	-1.01399e-10	-0.862313
226749768	chr1:226749768:G:C	2.40714e-05	-0.0392864	-1.28941
226750448	chr1:226750448:G:T	3.50275e-05	0.199996	-1.15358
226750659	chr1:226750659:C:T	2.50995e-05	-1.01399e-10	-1.28687
226750883	chr1:226750883:G:A	2.50436e-05	-1.01399e-10	-1.2891
226750994	chr1:226750994:C:CAG	2.09333e-05	-1.46838	-3.05203e-10
226751333	chr1:226751333:A:T	6.57916e-05	-1.01399e-10	-0.323225
226752124	chr1:226752124:G:A	4.18646e-05	-1.01399e-10	-0.775276
226752647	chr1:226752647:T:A	3.57901e-05	-0.932046	-3.05203e-10
226753042	chr1:226753042:T:C	2.56867e-05	-1.01399e-10	-1.26374
226753177	chr1:226753177:G:A	0.000745107	3.08583	-0.982021
226753387	chr1:226753387:G:A	3.80002e-05	0.21665	-1.08878
226753889	chr1:226753889:C:T	3.52827e-05	-0.234704	-0.711621
226753963	chr1:226753963:G:A	5.2039e-05	-1.01399e-10	-0.557724
226754022	chr1:226754022:A:G	4.02646e-05	-1.01399e-10	-0.814244
226754309	chr1:226754309:C:T	0.000147173	-1.01399e-10	0.481892
226754472	chr1:226754472:C:T	6.7741e-05	-1.01399e-10	-0.294026
226754599	chr1:226754599:C:T	0.000162044	-1.01399e-10	0.578147
226754854	chr1:226754854:T:C	5.77346e-06	-1.52228	-1.23417
226755060	chr1:226755060:C:T	3.76865e-05	-0.880415	-3.05203e-10
226755597	chr1:226755597:G:A	2.05084e-05	-1.48888	-3.05203e-10
226755899	chr1:226755899:G:A	2.50462e-05	-1.01399e-10	-1.289
226756042	chr1:226756042:T:C	2.57805e-05	-1.01399e-10	-1.2601
226756053	chr1:226756053:C:T	3.47977e-05	-1.01399e-10	-0.960166
226756171	chr1:226756171:A:G	0.000165141	-1.01399e-10	0.597079
226756386	chr1:226756386:G:A	0.000154843	-1.01399e-10	0.532695
226756901	chr1:226756901:A:G	2.78469e-05	-0.22965	-0.953345
226756910	chr1:226756910:T:C	2.90694e-05	-0.165052	-0.974981
226756992	chr1:226756992:T:A	0.000160259	-1.01399e-10	0.56707
226757131	chr1:226757131:G:A	0.000160242	-1.01399e-10	0.566966
226757172	chr1:226757172:T:G	2.50362e-05	-1.01399e-10	-1.2894
226757447	chr1:226757447:T:TGTTTTAG	2.55725e-05	-1.01399e-10	-1.2682
226757617	chr1:226757617:C:T	2.11309e-05	-1.45898	-3.05203e-10
226757681	chr1:226757681:C:T	0.000150808	-1.01399e-10	0.506292
226757993	chr1:226757993:C:A	3.21485e-05	-1.01399e-10	-1.03935
226758282	chr1:226758282:T:TAAGTA	2.57571e-05	-1.01399e-10	-1.26101
226758289	chr1:226758289:T:A	2.57662e-05	-1.01399e-10	-1.26065
226758396	chr1:226758396:A:T	8.28623e-05	-1.01399e-10	-0.0925375
226758450	chr1:226758450:C:T	5.98537e-06	-1.46862	-1.25178
226758652	chr1:226758652:C:T	2.74639e-05	0.0823284	-1.27917
226758682	chr1:226758682:T:C	0.000154529	-1.01399e-10	0.530666
226758723	chr1:226758723:G:A	0.000161911	-1.01399e-10	0.57733
226758783	chr1:226758783:A:G	3.64596e-05	-0.913514	-3.05203e-10
226758924	chr1:226758924:C:G	2.51622e-05	-1.01399e-10	-1.28438
226759098	chr1:226759098:C:T	2.72183e-05	-1.01399e-10	-1.20583
226759328	chr1:226759328:T:C	0.000159028	-1.01399e-10	0.559361
226759767	chr1:226759767:C:T	4.37286e-05	-0.336938	-0.394779
226759815	chr1:226759815:C:T	2.76491e-05	-1.01399e-10	-1.19012
226760167	chr1:226760167:T:C	0.000159729	-1.01399e-10	0.563761
226760192	chr1:226760192:C:T	2.6416e-05	-1.01399e-10	-1.23575
226760277	chr1:226760277:A:G	3.18971e-05	-0.0750328	-0.972171
226760313	chr1:226760313:T:C	0.00277453	3.41852	-3.05203e-10
226761025	chr1:226761025:G:A	2.95624e-05	-0.373734	-0.749483
226761868	chr1:226761868:T:A	8.61334e-06	-1.36426	-0.992146
226761957	chr1:226761957:TACTC:T	0.000263824	1.06556	-3.05203e-10
226762770	chr1:226762770:T:C	9.15282e-06	-1.3848	-0.910853
226763557	chr1:226763557:C:T	7.63538e-05	-1.01399e-10	-0.174341
226763789	chr1:226763789:T:C	2.96444e-05	-1.01399e-10	-1.12044
226763943	chr1:226763943:CAAG:C	2.89471e-05	-1.01399e-10	-1.14425
226764331	chr1:226764331:G:A	5.60112e-05	-1.01399e-10	-0.484166
226764614	chr1:226764614:T:C	6.49548e-06	-1.3495	-1.28911
226764671	chr1:226764671:T:C	6.58205e-05	-1.01399e-10	-0.322786
226765545	chr1:226765545:A:G	5.68639e-06	-1.51497	-1.25668
226765711	chr1:226765711:C:A	2.54468e-05	-1.01399e-10	-1.27313
226765819	chr1:226765819:C:T	3.48464e-05	-1.01399e-10	-0.958769
226765923	chr1:226765923:A:G	2.80285e-05	-1.01399e-10	-1.1765
226765956	chr1:226765956:C:G	4.1293e-05	-1.01399e-10	-0.789026
226766268	chr1:226766268:G:T	4.29512e-05	-1.01399e-10	-0.749654
226766513	chr1:226766513:G:A	4.47798e-05	-1.01399e-10	-0.70796
226766514	chr1:226766514:T:C	4.17222e-05	-1.01399e-10	-0.778685
226767008	chr1:226767008:TAG:T	2.48598e-05	-1.29647	-3.05203e-10
226767037	chr1:226767037:G:A	4.22381e-05	-1.01399e-10	-0.766396
226767178	chr1:226767178:A:T	0.000159416	1.84813	-1.28633
226767339	chr1:226767339:G:A	2.5351e-05	-1.2769	-3.05203e-10
226767492	chr1:226767492:C:T	2.67729e-05	-1.22233	-3.05203e-10
226767712	chr1:226767712:C:T	8.35039e-05	-1.01399e-10	-0.0848249
226767743	chr1:226767743:A:C	4.613e-05	-1.01399e-10	-0.678255
226767816	chr1:226767816:G:A	4.22571e-05	-1.01399e-10	-0.765946
226767942	chr1:226767942:G:T	4.20668e-05	-1.01399e-10	-0.770458
226768059	chr1:226768059:A:G	4.28174e-05	-1.01399e-10	-0.752773
226768133	chr1:226768133:T:C	4.27888e-05	-1.01399e-10	-0.753441
226768271	chr1:226768271:G:A	0.000422347	2.28751	-0.751397
226768317	chr1:226768317:CAGAG:C	0.000426803	2.36418	-0.817578
226768430	chr1:226768430:C:T	6.02258e-05	-1.01399e-10	-0.411617
226768480	chr1:226768480:C:T	0.000153782	1.80922	-1.2834
226768767	chr1:226768767:G:C	4.46176e-05	-1.01399e-10	-0.711589
226768840	chr1:226768840:C:G	0.000157802	1.83748	-1.28586
226769091	chr1:226769091:T:A	2.55886e-05	-1.01399e-10	-1.26757
226769347	chr1:226769347:C:T	3.25466e-05	-1.01399e-10	-1.02705
226769837	chr1:226769837:A:G	4.04064e-05	-1.01399e-10	-0.810729
226770015	chr1:226770015:A:G	2.27055e-05	-1.38711	-3.05203e-10
226770541	chr1:226770541:T:G	2.87199e-05	-1.01399e-10	-1.15213
226770635	chr1:226770635:A:G	4.83586e-05	0.475843	-1.10692
226770837	chr1:226770837:T:C	9.08601e-05	1.25669	-1.25709
226770905	chr1:226770905:A:C	0.000139042	1.67934	-1.25428
226770912	chr1:226770912:C:T	5.18815e-05	-1.01399e-10	-0.560756
226771284	chr1:226771284:C:G	0.000257623	2.2285	-1.18672
226771600	chr1:226771600:G:T	2.664e-05	0.0257695	-1.25307
226771899	chr1:226771899:GC:G	3.30523e-05	-0.360434	-0.651191
226771912	chr1:226771912:C:T	6.47956e-05	-1.01399e-10	-0.33848
226771979	chr1:226771979:G:A	0.000190719	1.78254	-1.04145
226772057	chr1:226772057:G:A	2.4475e-05	-1.31207	-3.05203e-10
226772324	chr1:226772324:T:C	6.04471e-06	-1.52019	-1.19034
226772656	chr1:226772656:A:G	0.000382779	2.24318	-0.805442
226772674	chr1:226772674:C:T	2.69517e-05	-1.21567	-3.05203e-10
226772745	chr1:226772745:G:C	2.5978e-05	-1.01399e-10	-1.25247
226772917	chr1:226772917:G:A	2.68372e-05	-1.01399e-10	-1.21993
226773084	chr1:226773084:T:C	2.68699e-05	-1.01399e-10	-1.21871
226774204	chr1:226774204:G:A	2.53378e-05	-1.01399e-10	-1.27742
226774359	chr1:226774359:C:T	5.99917e-05	-1.01399e-10	-0.415512
226774579	chr1:226774579:TA:T	2.56206e-05	-0.0412653	-1.22506
226774810	chr1:226774810:G:A	4.75108e-05	-1.01399e-10	-0.648762
226774969	chr1:226774969:A:G	4.80005e-05	-1.01399e-10	-0.638506
226775618	chr1:226775618:T:A	4.45337e-05	-1.01399e-10	-0.713471
226775974	chr1:226775974:T:A	2.5202e-05	-1.01399e-10	-1.2828
226776205	chr1:226776205:C:T	2.68223e-05	-1.22048	-3.05203e-10
226776743	chr1:226776743:C:T	4.52162e-05	-1.01399e-10	-0.698262
226776798	chr1:226776798:C:T	0.000257726	2.19604	-1.15386
226776923	chr1:226776923:C:A	8.5252e-05	-1.01399e-10	-0.0641059
226776992	chr1:226776992:T:C	4.70464e-05	-1.01399e-10	-0.658583
226777032	chr1:226777032:G:A	7.41503e-05	-1.01399e-10	-0.203624
226777235	chr1:226777235:G:A	2.50926e-05	-1.01399e-10	-1.28714
226777271	chr1:226777271:T:C	2.51954e-05	-1.01399e-10	-1.28306
226777331	chr1:226777331:C:G	7.86851e-05	-1.01399e-10	-0.144264
226777426	chr1:226777426:A:G	6.64039e-05	-1.01399e-10	-0.313961
226777473	chr1:226777473:G:A	0.00021251	2.00821	-1.15894
226777633	chr1:226777633:A:G	0.000154952	1.77485	-1.24145
226778671	chr1:226778671:A:G	5.85957e-05	-1.01399e-10	-0.439057
226778859	chr1:226778859:T:C	2.48734e-05	-1.29592	-3.05203e-10
226779719	chr1:226779719:C:T	6.26198e-05	-1.01399e-10	-0.372636
226779758	chr1:226779758:G:T	6.62268e-05	-1.01399e-10	-0.316632
226779886	chr1:226779886:G:A	6.26934e-05	-1.01399e-10	-0.371462
226779949	chr1:226779949:C:T	2.53777e-05	-1.01399e-10	-1.27585
226780086	chr1:226780086:T:C	8.53684e-05	-1.01399e-10	-0.0627418
226780189	chr1:226780189:C:T	2.61565e-05	-1.24562	-3.05203e-10
226780274	chr1:226780274:C:T	2.93624e-05	-1.01399e-10	-1.13
226780496	chr1:226780496:T:C	2.68544e-05	-1.01399e-10	-1.21929
226781113	chr1:226781113:T:C	6.1277e-06	-1.52116	-1.17574
226781615	chr1:226781615:G:A	2.421e-05	-1.32295	-3.05203e-10
226781689	chr1:226781689:C:A	5.46464e-05	-1.01399e-10	-0.508834
226781820	chr1:226781820:T:G	2.36344e-05	-1.34702	-3.05203e-10
226781985	chr1:226781985:G:A	4.17999e-05	-1.01399e-10	-0.776823
226782070	chr1:226782070:G:A	2.59844e-05	-1.25222	-3.05203e-10
226782111	chr1:226782111:C:T	2.58801e-05	-1.25624	-3.05203e-10
226782323	chr1:226782323:T:C	6.85049e-06	-1.47484	-1.11056
226782838	chr1:226782838:TG:T	1.36084e-05	-1.05967	-0.839357
226783023	chr1:226783023:A:G	5.75949e-06	-1.49904	-1.25983
226783031	chr1:226783031:C:T	5.94374e-05	-1.01399e-10	-0.424794
226783033	chr1:226783033:G:A	2.43391e-05	-1.31763	-3.05203e-10
226783149	chr1:226783149:A:G	2.51073e-05	-1.01399e-10	-1.28656
226783189	chr1:226783189:A:C	2.77261e-05	-1.01399e-10	-1.18734
226783328	chr1:226783328:C:T	1.13185e-05	-0.928173	-1.1551
226783400	chr1:226783400:TCA:T	1.33468e-05	-0.849498	-1.06895
226783562	chr1:226783562:T:C	5.67294e-06	-1.49877	-1.27524
226783578	chr1:226783578:T:C	2.57379e-05	-1.01399e-10	-1.26175
226783647	chr1:226783647:A:G	8.15088e-06	-1.13089	-1.2807
226783765	chr1:226783765:G:A	1.17605e-05	-0.952424	-1.09255
226784041	chr1:226784041:A:G	4.56121e-05	-1.01399e-10	-0.689545
226784381	chr1:226784381:A:T	2.66266e-05	-1.01399e-10	-1.22781
226784477	chr1:226784477:A:T	1.10173e-05	-1.35872	-0.75153
226784638	chr1:226784638:C:T	2.86772e-05	-1.01399e-10	-1.15362
226784669	chr1:226784669:A:G	2.62445e-05	-1.01399e-10	-1.24226
226784721	chr1:226784721:G:A	7.86796e-06	-1.52008	-0.926839
226784850	chr1:226784850:T:C	9.31857e-06	-1.24043	-1.03728
226784865	chr1:226784865:AG:A	2.69161e-05	-1.01399e-10	-1.21699
226785038	chr1:226785038:C:T	2.50355e-05	-1.01399e-10	-1.28942
226785391	chr1:226785391:G:A	2.53362e-05	-1.27748	-3.05203e-10
226785680	chr1:226785680:G:A	1.75496e-05	-1.06905	-0.575636
226785724	chr1:226785724:T:A	2.73346e-05	-1.20156	-3.05203e-10
226786527	chr1:226786527:G:A	9.85313e-05	0.0806566	-3.05203e-10
226787432	chr1:226787432:G:A	3.8932e-05	-1.01399e-10	-0.847903
226787827	chr1:226787827:A:G	2.52132e-05	-1.01399e-10	-1.28235
226787986	chr1:226787986:G:C	4.48274e-05	-1.01399e-10	-0.706898
226788099	chr1:226788099:T:A	3.24138e-05	-1.01399e-10	-1.03113
226788101	chr1:226788101:T:A	3.23399e-05	-1.01399e-10	-1.03342
226788374	chr1:226788374:G:C	2.12292e-05	-1.45434	-3.05203e-10
226788868	chr1:226788868:A:C	8.15977e-06	-1.33322	-1.07729
226789148	chr1:226789148:T:C	2.53082e-05	-1.01399e-10	-1.27859
226789371	chr1:226789371:A:G	3.19337e-05	-1.01399e-10	-1.04605
226789924	chr1:226789924:A:T	7.00974e-05	-0.228933	-0.0308996
226790010	chr1:226790010:A:G	0.000278654	-1.01399e-10	1.12025
226790073	chr1:226790073:A:G	7.02359e-05	-1.01399e-10	-0.257859
226790243	chr1:226790243:T:C	6.11297e-06	-1.40995	-1.28935
226790631	chr1:226790631:C:T	1.161e-05	-1.07386	-0.983989
226790913	chr1:226790913:T:C	2.50435e-05	-1.01399e-10	-1.28911
226790954	chr1:226790954:C:T	3.45725e-05	-0.966659	-3.05203e-10
226791182	chr1:226791182:A:C	0.000149465	-1.01399e-10	0.497347
226791315	chr1:226791315:T:G	2.56045e-05	-1.01399e-10	-1.26695
226791425	chr1:226791425:C:T	3.71128e-05	-1.01399e-10	-0.895755
226791688	chr1:226791688:C:T	2.5126e-05	-1.01399e-10	-1.28582
226791704	chr1:226791704:C:T	0.000144171	-1.01399e-10	0.461283
226791905	chr1:226791905:T:A	2.51468e-05	-1.01399e-10	-1.28499
226792054	chr1:226792054:A:G	5.85077e-05	-1.01399e-10	-0.440559
226792080	chr1:226792080:G:A	1.04978e-05	-0.935162	-1.22339
226792125	chr1:226792125:C:T	2.6893e-05	-1.01399e-10	-1.21785
226792463	chr1:226792463:C:A	7.56568e-05	-1.01399e-10	-0.18351
226792816	chr1:226792816:A:G	5.4686e-06	-1.52127	-1.28942
226792941	chr1:226792941:T:C	2.57273e-05	-1.01399e-10	-1.26216
226792955	chr1:226792955:A:C	2.76729e-05	-1.01399e-10	-1.18926
226793125	chr1:226793125:C:G	0.00015814	-1.01399e-10	0.553762
226793145	chr1:226793145:G:T	0.000137957	-1.01399e-10	0.417222
226793336	chr1:226793336:C:T	0.000117031	-1.01399e-10	0.252719
226793665	chr1:226793665:A:T	0.000149626	-1.01399e-10	0.498419
226793798	chr1:226793798:T:G	4.0922e-05	-1.01399e-10	-0.798049
226794069	chr1:226794069:C:T	4.37336e-05	-1.01399e-10	-0.731601
226794687	chr1:226794687:G:GAGGAGTCCTCACATGGACATCCT	2.51857e-05	-1.01399e-10	-1.28344
226794769	chr1:226794769:C:T	2.5217e-05	-1.01399e-10	-1.2822
226794867	chr1:226794867:C:T	0.000130235	-1.01399e-10	0.359624
226794976	chr1:226794976:A:G	3.43787e-05	-1.01399e-10	-0.972282
226794994	chr1:226794994:T:C	0.000144367	-1.01399e-10	0.46264
226795166	chr1:226795166:G:A	1.69579e-05	-0.437119	-1.24187
226795193	chr1:226795193:C:T	3.47461e-05	-1.01399e-10	-0.961652
226795212	chr1:226795212:G:GC	4.94816e-05	-1.01399e-10	-0.608118
226795226	chr1:226795226:G:A	0.000145818	-1.01399e-10	0.472643
226795230	chr1:226795230:G:T	0.000145818	-1.01399e-10	0.472643
226795268	chr1:226795268:T:A	9.82274e-06	-1.4291	-0.795916
226795362	chr1:226795362:A:G	1.06535e-05	-1.3242	-0.819628
226795406	chr1:226795406:A:G	2.5846e-05	-1.01399e-10	-1.25756
226795468	chr1:226795468:C:G	2.48462e-05	-1.29701	-3.05203e-10
226796407	chr1:226796407:C:T	1.84279e-05	-0.306428	-1.28943
226796624	chr1:226796624:G:T	2.965e-05	-1.01399e-10	-1.12026
226796726	chr1:226796726:A:T	1.77108e-05	-0.352607	-1.28294
226796942	chr1:226796942:T:C	0.000103233	-1.01399e-10	0.127266
226797033	chr1:226797033:T:C	2.50682e-05	-1.01399e-10	-1.28812
226797538	chr1:226797538:A:G	6.5086e-05	-1.01399e-10	-0.334008
226798630	chr1:226798630:G:C	0.00127313	2.63952	-3.05203e-10
226798730	chr1:226798730:A:G	2.55229e-05	-1.01399e-10	-1.27014
226798773	chr1:226798773:G:C	2.60684e-05	-1.01399e-10	-1.24899
226799152	chr1:226799152:G:A	5.74719e-05	-1.01399e-10	-0.458422
226799156	chr1:226799156:C:T	2.75055e-05	0.0456628	-1.241
226799238	chr1:226799238:T:C	4.57015e-05	-1.01399e-10	-0.687588
226799249	chr1:226799249:G:A	2.97321e-05	0.157015	-1.2745
226799408	chr1:226799408:G:A	2.59246e-05	-1.01399e-10	-1.25452
226799465	chr1:226799465:C:T	5.0287e-05	-1.01399e-10	-0.591971
226799510	chr1:226799510:G:A	4.93408e-05	-1.01399e-10	-0.610967
226799540	chr1:226799540:G:A	1.86204e-05	-1.31795	-0.267508
226799625	chr1:226799625:T:C	2.31158e-05	-0.0797826	-1.28942
226800011	chr1:226800011:A:G	0.000140519	-1.01399e-10	0.435628
226800204	chr1:226800204:T:C	2.90603e-05	-1.01399e-10	-1.14034
226800235	chr1:226800235:C:T	4.19107e-05	-1.01399e-10	-0.774176
226800287	chr1:226800287:A:G	4.36052e-05	-1.01399e-10	-0.734542
226800448	chr1:226800448:C:T	4.548e-05	0.218985	-0.91143
226801102	chr1:226801102:T:C	4.23726e-05	-1.01399e-10	-0.763217
226801425	chr1:226801425:A:G	2.73405e-05	-1.01399e-10	-1.20135
226801455	chr1:226801455:G:A	0.000123575	-1.01399e-10	0.30713
226801457	chr1:226801457:A:G	1.01704e-05	-0.932032	-1.2582
226801838	chr1:226801838:T:A	3.7602e-05	-1.01399e-10	-0.882662
226801882	chr1:226801882:A:G	2.51782e-05	-1.01399e-10	-1.28374
226802247	chr1:226802247:A:T	5.21807e-05	-1.01399e-10	-0.555006
226802294	chr1:226802294:T:C	2.50367e-05	-1.01399e-10	-1.28938
226802361	chr1:226802361:C:G	2.5827e-05	-1.01399e-10	-1.2583
226802405	chr1:226802405:T:C	2.74049e-05	-1.01399e-10	-1.199
226802825	chr1:226802825:C:T	2.82385e-05	-1.01399e-10	-1.16903
226802906	chr1:226802906:A:C	4.10631e-05	-1.01399e-10	-0.794607
226802941	chr1:226802941:C:T	4.05891e-05	-1.01399e-10	-0.806219
226802948	chr1:226802948:C:T	4.11588e-05	-1.01399e-10	-0.792279
226803176	chr1:226803176:C:T	9.25837e-06	-1.01129	-1.27289
226803539	chr1:226803539:G:A	9.83366e-06	-1.07748	-1.14643
226804069	chr1:226804069:C:T	1.28809e-05	-1.42646	-0.527511
226804229	chr1:226804229:T:G	3.62624e-05	-1.01399e-10	-0.918936
226804266	chr1:226804266:G:A	3.61896e-05	-1.01399e-10	-0.920945
226804318	chr1:226804318:TCACCTGTGTGAGGA:T	2.70126e-05	-1.01399e-10	-1.21341
226804585	chr1:226804585:G:A	3.15725e-05	-1.01399e-10	-1.05743
226804922	chr1:226804922:G:A	3.55705e-05	-1.01399e-10	-0.938202
226805265	chr1:226805265:C:T	1.34872e-05	-1.40754	-0.500436
226805276	chr1:226805276:G:A	0.000103277	-1.01399e-10	0.127694
226805631	chr1:226805631:C:T	6.16712e-05	-1.01399e-10	-0.3879
226805680	chr1:226805680:C:T	8.53697e-06	-1.09271	-1.27261
226805758	chr1:226805758:A:G	5.06152e-05	-1.01399e-10	-0.585467
226806428	chr1:226806428:A:G	6.05981e-05	-1.01399e-10	-0.405455
226806441	chr1:226806441:T:G	3.0452e-05	-1.01399e-10	-1.09357
226807047	chr1:226807047:A:C	2.8678e-05	-1.01399e-10	-1.15359
226807209	chr1:226807209:G:A	3.08069e-05	-1.01399e-10	-1.08198
226807546	chr1:226807546:A:G	2.69834e-05	-1.01399e-10	-1.2145
226807958	chr1:226807958:G:A	2.87955e-05	-1.01399e-10	-1.1495
226808711	chr1:226808711:G:A	1.23438e-05	-1.37187	-0.624692
226808715	chr1:226808715:T:A	5.09384e-05	-1.01399e-10	-0.5791
226808792	chr1:226808792:C:T	3.81067e-05	-1.01399e-10	-0.869326
226809280	chr1:226809280:T:C	2.53336e-05	-1.01399e-10	-1.27759
226809414	chr1:226809414:T:C	2.53877e-05	-1.01399e-10	-1.27545
226809727	chr1:226809727:G:A	2.7289e-05	-1.01399e-10	-1.20323
226810390	chr1:226810390:G:A	2.50654e-05	-1.01399e-10	-1.28823
226810395	chr1:226810395:G:A	3.9195e-05	-0.841169	-3.05203e-10
226810671	chr1:226810671:C:T	2.7892e-05	-1.01399e-10	-1.18138
226810772	chr1:226810772:C:T	8.25596e-06	-1.45091	-0.947868
226811139	chr1:226811139:C:T	4.42945e-05	0.305641	-1.0245
226812054	chr1:226812054:T:C	1.98999e-05	-0.477072	-1.04193
226812310	chr1:226812310:C:G	6.64545e-06	-1.33614	-1.27964
226812548	chr1:226812548:A:G	3.84508e-05	-1.01399e-10	-0.860338
226812988	chr1:226812988:T:C	6.46776e-05	0.27758	-0.617884
226813124	chr1:226813124:G:A	0.000146187	-1.01399e-10	0.475168
226813131	chr1:226813131:G:A	2.54915e-05	-1.01399e-10	-1.27137
226813142	chr1:226813142:A:C	6.45092e-05	-1.01399e-10	-0.34291
226813466	chr1:226813466:G:C	2.58614e-05	-1.01399e-10	-1.25697
226813620	chr1:226813620:T:C	0.000105427	-1.01399e-10	0.148302
226815116	chr1:226815116:G:A	5.79911e-05	-1.01399e-10	-0.449428
226815177	chr1:226815177:C:T	1.77803e-05	-0.464734	-1.1669
226815180	chr1:226815180:T:G	3.91569e-05	-1.01399e-10	-0.842141
226815655	chr1:226815655:C:T	1.84835e-05	-0.486568	-1.10627
226815823	chr1:226815823:A:G	2.70127e-05	-1.01399e-10	-1.21341
226815842	chr1:226815842:G:A	0.00164385	-1.01399e-10	2.89508
226815939	chr1:226815939:T:C	3.99018e-05	-1.01399e-10	-0.823297
226816012	chr1:226816012:C:A	2.92241e-05	0.153932	-1.28866
226816429	chr1:226816429:G:A	5.81466e-05	-1.01399e-10	-0.446751
226817057	chr1:226817057:T:C	0.000104685	-1.01399e-10	0.141235
226817175	chr1:226817175:C:T	2.50359e-05	-1.01399e-10	-1.28941
226817227	chr1:226817227:G:A	6.31284e-05	-1.01399e-10	-0.364547
226817517	chr1:226817517:T:C	1.99048e-05	-1.51876	-3.05203e-10
226818262	chr1:226818262:G:T	1.98878e-05	-1.51961	-3.05203e-10
226818325	chr1:226818325:T:G	9.02931e-05	-1.01399e-10	-0.00665643
226818986	chr1:226818986:G:C	5.85307e-05	-1.01399e-10	-0.440166
226818996	chr1:226818996:A:G	5.08057e-05	-1.01399e-10	-0.581709
226819012	chr1:226819012:G:A	3.00077e-05	-1.10826	-3.05203e-10
226819050	chr1:226819050:G:T	2.94316e-05	-1.01399e-10	-1.12765
226819271	chr1:226819271:G:A	2.59799e-05	-0.766945	-0.485448
226819475	chr1:226819475:A:C	2.53947e-05	-1.01399e-10	-1.27518
226819481	chr1:226819481:A:G	6.57223e-06	-1.33918	-1.28768
226819752	chr1:226819752:T:C	1.48836e-05	-0.570503	-1.23896
226819839	chr1:226819839:G:A	5.32968e-05	-1.01399e-10	-0.533841
226819947	chr1:226819947:G:A	6.6956e-05	-1.01399e-10	-0.305682
226819948	chr1:226819948:C:T	8.60297e-05	1.22694	-1.28197
226819989	chr1:226819989:G:A	7.4964e-06	-1.47027	-1.02502
226820269	chr1:226820269:G:A	2.93623e-05	-0.752179	-0.377828
226820364	chr1:226820364:G:A	2.72088e-05	-1.01399e-10	-1.20618
226820623	chr1:226820623:C:G	7.91844e-05	-1.01399e-10	-0.137938
226820685	chr1:226820685:G:A	4.22876e-05	0.256989	-1.02221
226820801	chr1:226820801:C:A	4.25561e-05	0.261419	-1.02031
226821147	chr1:226821147:A:G	7.21724e-06	-1.49976	-1.03348
226821456	chr1:226821456:G:T	0.000163997	-1.01399e-10	0.590132
226822217	chr1:226822217:G:A	2.92759e-05	-1.13295	-3.05203e-10
226823029	chr1:226823029:A:T	6.50796e-06	-1.34794	-1.28875
226823769	chr1:226823769:C:T	6.0879e-05	-1.01399e-10	-0.400829
226823843	chr1:226823843:T:C	2.7327e-05	-1.01399e-10	-1.20184
226824144	chr1:226824144:G:A	8.7752e-05	-1.01399e-10	-0.0352033
226824460	chr1:226824460:C:G	0.000110536	-1.01399e-10	0.195623
226824478	chr1:226824478:C:T	3.37299e-05	-0.991334	-3.05203e-10
226824710	chr1:226824710:C:T	1.7082e-05	-0.492556	-1.17914
226824801	chr1:226824801:GA:G	2.53877e-05	-1.01399e-10	-1.27545
226825095	chr1:226825095:A:G	2.84279e-05	-1.01399e-10	-1.16235
226825224	chr1:226825224:T:C	2.98838e-05	-1.01399e-10	-1.1124
226825628	chr1:226825628:G:A	3.64926e-05	0.0959505	-1.00856
226826177	chr1:226826177:C:T	6.40686e-06	-1.37446	-1.27789
226826248	chr1:226826248:G:C	2.71598e-05	-1.01399e-10	-1.20798
226826351	chr1:226826351:C:T	0.00292687	-1.01399e-10	3.47197
226826568	chr1:226826568:C:T	5.69521e-05	-1.01399e-10	-0.467508
226826596	chr1:226826596:A:G	2.63092e-05	-0.817347	-0.422452
226827092	chr1:226827092:T:C	2.72477e-05	-1.01399e-10	-1.20475
226827413	chr1:226827413:C:T	2.76885e-05	-1.01399e-10	-1.1887
226827497	chr1:226827497:C:T	6.44827e-06	-1.36703	-1.27888
226827554	chr1:226827554:CAT:C	7.17995e-06	-1.36207	-1.17635
226827980	chr1:226827980:T:C	9.47012e-05	-1.01399e-10	0.041009
226827991	chr1:226827991:C:T	4.63968e-05	-1.01399e-10	-0.672487
226828805	chr1:226828805:T:A	8.01845e-06	-1.5223	-0.905678
226829307	chr1:226829307:C:A	0.000475027	1.65365	-3.05203e-10
226829330	chr1:226829330:T:C	1.06514e-05	-0.902992	-1.24103
226829360	chr1:226829360:C:T	2.73784e-05	-1.01399e-10	-1.19997
226829899	chr1:226829899:C:T	1.05556e-05	-0.930709	-1.22235
226829934	chr1:226829934:G:T	1.04153e-05	-0.927325	-1.23911
226830554	chr1:226830554:C:T	1.70916e-05	-0.436248	-1.23488
226830766	chr1:226830766:G:A	2.81907e-05	-1.01399e-10	-1.17072
226831105	chr1:226831105:GGA:G	4.15327e-05	-0.783237	-3.05203e-10
226831218	chr1:226831218:C:T	6.98776e-06	-1.39071	-1.17485
226831274	chr1:226831274:T:C	7.30176e-05	0.112844	-0.331861
226831384	chr1:226831384:C:G	2.83919e-05	-1.01399e-10	-1.16361
226831410	chr1:226831410:T:C	2.85474e-05	-1.01399e-10	-1.15815
226831510	chr1:226831510:G:A	3.07699e-05	-1.01399e-10	-1.08318
226831671	chr1:226831671:A:G	4.34758e-05	-1.01399e-10	-0.737513
226831927	chr1:226831927:T:C	2.68501e-05	-1.01399e-10	-1.21945
226832438	chr1:226832438:G:A	7.99787e-05	-1.01399e-10	-0.127958
226832743	chr1:226832743:T:C	2.65472e-05	-1.01399e-10	-1.23079
226832916	chr1:226832916:G:A	4.46174e-05	-1.01399e-10	-0.711594
226832970	chr1:226832970:G:A	6.91687e-05	-1.01399e-10	-0.273169
226833103	chr1:226833103:A:G	1.053e-05	-1.39585	-0.759636
226833197	chr1:226833197:C:T	0.000100734	-1.01399e-10	0.102765
226833587	chr1:226833587:A:T	1.94163e-05	-0.570328	-0.973276
226833954	chr1:226833954:G:A	7.28404e-05	-1.01399e-10	-0.221447
226833987	chr1:226833987:G:A	4.26238e-05	-1.01399e-10	-0.757305
226834008	chr1:226834008:C:T	2.75401e-05	-0.0194423	-1.17463
226834059	chr1:226834059:A:G	3.54137e-05	-1.01399e-10	-0.942619
226834640	chr1:226834640:G:C	2.51507e-05	-1.01399e-10	-1.28483
226834904	chr1:226834904:C:T	0.000102461	-1.01399e-10	0.119764
226834980	chr1:226834980:G:A	3.50891e-05	-1.01399e-10	-0.951826
226835008	chr1:226835008:A:G	3.50107e-05	-1.01399e-10	-0.954063
226836061	chr1:226836061:C:T	3.31198e-05	0.266927	-1.27651
226836344	chr1:226836344:C:A	3.0891e-05	0.203209	-1.28246
226837033	chr1:226837033:A:G	2.82956e-05	-1.01399e-10	-1.16701
226837084	chr1:226837084:C:T	3.06282e-05	-1.01399e-10	-1.0878
226837190	chr1:226837190:T:C	3.39725e-05	-1.01399e-10	-0.984167
226837411	chr1:226837411:G:A	2.88886e-05	-1.01399e-10	-1.14627
226837861	chr1:226837861:T:C	2.53332e-05	-1.01399e-10	-1.2776
226838134	chr1:226838134:C:T	3.14993e-05	-1.01399e-10	-1.05975
226838429	chr1:226838429:G:A	2.84835e-05	-1.01399e-10	-1.16039
226838526	chr1:226838526:T:G	5.87558e-05	-1.01399e-10	-0.436328
226839465	chr1:226839465:A:C	3.82697e-05	-1.01399e-10	-0.86506
226839603	chr1:226839603:C:T	3.64015e-05	0.288595	-1.2037
226842575	chr1:226842575:C:T	1.71081e-05	-0.673544	-0.99662
226842783	chr1:226842783:A:G	1.98324e-05	-1.5224	-3.05203e-10
226842925	chr1:226842925:G:A	0.000825406	-1.01399e-10	2.20616
226843637	chr1:226843637:T:G	6.84576e-05	-1.01399e-10	-0.283504
226843868	chr1:226843868:A:G	4.4574e-05	-1.01399e-10	-0.712567
226844031	chr1:226844031:T:C	3.17292e-05	-1.05248	-3.05203e-10
226844143	chr1:226844143:G:A	8.17239e-06	-1.48857	-0.920384
226844970	chr1:226844970:A:G	7.45052e-06	-1.40941	-1.09202
226845103	chr1:226845103:C:T	0.00151675	2.81461	-3.05203e-10
226846112	chr1:226846112:A:G	1.16891e-05	-0.800356	-1.25071
226846245	chr1:226846245:C:T	1.58143e-05	-0.690407	-1.0584
226846311	chr1:226846311:T:C	1.1005e-05	-1.39062	-0.720743
226846458	chr1:226846458:G:A	3.26283e-05	-1.01399e-10	-1.02454
226846567	chr1:226846567:G:A	0.000166249	-1.01399e-10	0.603771
226846943	chr1:226846943:C:T	6.86293e-05	-1.01399e-10	-0.280998
226847404	chr1:226847404:C:T	8.46735e-06	-1.50991	-0.863589
226847540	chr1:226847540:C:T	2.85318e-05	-1.01399e-10	-1.1587
226847744	chr1:226847744:T:C	5.67538e-05	-1.01399e-10	-0.470995
226848075	chr1:226848075:T:C	3.66539e-05	-1.01399e-10	-0.908197
226848838	chr1:226848838:A:G	3.39725e-05	-1.01399e-10	-0.984167
226848855	chr1:226848855:C:T	7.34733e-06	-1.38397	-1.13141
226849512	chr1:226849512:C:T	0.00215779	3.16712	-3.05203e-10
226849522	chr1:226849522:T:C	1.46726e-05	-0.704159	-1.11958
226850041	chr1:226850041:T:C	2.65625e-05	0.0266241	-1.25684
226850098	chr1:226850098:T:A	9.77979e-06	-0.939998	-1.2894
```
