## Supplementary material for "Characterization of shared and ancestry-specific signals driving complex traits using multi-ancestry fine-mapping": susiex_nc1.cs80.snp

```
BP	SNP	PIP(CS1)	LogBF(CS1,Pop1)	LogBF(CS1,Pop2)
229660032	chr1:229660032:A:G	6.62585e-05	-1.4883e-10	1.91885
229660524	chr1:229660524:T:C	2.37069e-05	1.69273	-0.801674
229660719	chr1:229660719:G:A	8.55815e-05	1.52915	0.645604
229660777	chr1:229660777:G:A	8.51106e-05	1.51402	0.655217
229661172	chr1:229661172:C:A	2.39585e-05	1.69538	-0.793773
229661293	chr1:229661293:A:C	8.00266e-05	1.70195	0.405701
229661892	chr1:229661892:G:C	2.7805e-05	1.41052	-0.360019
229662352	chr1:229662352:G:A	3.35309e-06	-1.4883e-10	-1.06483
229662513	chr1:229662513:T:A	6.69862e-05	-1.4883e-10	1.92977
229662663	chr1:229662663:C:T	2.01724e-05	1.38552	-0.655918
229662964	chr1:229662964:G:A	1.15189e-05	-1.4883e-10	0.169278
229663127	chr1:229663127:C:T	2.83579e-05	1.81816	-0.747969
229663378	chr1:229663378:C:G	5.31612e-06	-1.4883e-10	-0.603968
229663467	chr1:229663467:T:C	7.65831e-07	-1.52896	-1.01255
229663798	chr1:229663798:G:A	3.74437e-06	-1.4883e-10	-0.954458
229663891	chr1:229663891:T:C	9.05915e-05	1.68354	0.548105
229663965	chr1:229663965:T:C	5.48125e-05	-1.4883e-10	1.72921
229664752	chr1:229664752:C:T	1.97346e-06	-1.59492	-2.24018e-10
229664761	chr1:229664761:C:T	4.81677e-05	-1.4883e-10	1.59998
229665078	chr1:229665078:T:C	4.64098e-05	1.56425	-0.00145506
229665221	chr1:229665221:T:G	4.44803e-05	-1.4883e-10	1.52034
229665353	chr1:229665353:G:C	3.24584e-05	2.13825	-0.932998
229665373	chr1:229665373:T:C	1.1186e-05	-1.4883e-10	0.139949
229665547	chr1:229665547:C:T	5.50682e-06	-1.4883e-10	-0.568724
229665600	chr1:229665600:TATG:T	2.8251e-05	1.86814	-0.80172
229665651	chr1:229665651:A:G	7.89551e-06	-1.4883e-10	-0.208417
229665820	chr1:229665820:C:A	5.51906e-06	-1.4883e-10	-0.566503
229666577	chr1:229666577:G:A	3.1265e-06	-1.4883e-10	-1.1348
229666593	chr1:229666593:G:A	1.52132e-05	-1.4883e-10	0.447454
229666798	chr1:229666798:C:T	6.03087e-06	-1.4883e-10	-0.47782
229666804	chr1:229666804:T:C	8.44359e-07	-1.57695	-0.866943
229667103	chr1:229667103:C:T	3.56856e-06	-1.4883e-10	-1.00255
229667108	chr1:229667108:C:T	4.02345e-06	-1.4883e-10	-0.882572
229667249	chr1:229667249:C:T	1.40731e-05	1.41019	-1.04064
229667284	chr1:229667284:T:C	1.93238e-05	-1.4883e-10	0.686625
229667519	chr1:229667519:T:C	4.73464e-06	-1.4883e-10	-0.719806
229667563	chr1:229667563:A:G	5.15343e-06	-1.4883e-10	-0.63505
229667568	chr1:229667568:A:G	4.57912e-06	-1.4883e-10	-0.753205
229667907	chr1:229667907:C:T	1.24733e-06	-1.5181	-0.535599
229668791	chr1:229668791:C:T	3.40426e-06	-1.4883e-10	-1.04968
229668899	chr1:229668899:A:G	3.54732e-06	-1.4883e-10	-1.00852
229669145	chr1:229669145:T:C	1.27775e-06	-1.31012	-0.719491
229669146	chr1:229669146:G:A	6.46069e-06	0.73799	-1.14697
229669396	chr1:229669396:T:A	3.08435e-06	-1.4883e-10	-1.14837
229670428	chr1:229670428:A:G	5.3459e-06	-1.4883e-10	-0.598382
229670525	chr1:229670525:G:A	6.65175e-06	-1.4883e-10	-0.379831
229670631	chr1:229670631:C:T	7.22335e-06	-1.4883e-10	-0.297392
229670915	chr1:229670915:C:A	9.59243e-07	-1.16945	-1.14687
229671046	chr1:229671046:C:T	3.86639e-06	-1.4883e-10	-0.92239
229671262	chr1:229671262:C:T	9.77693e-07	-1.20137	-1.09591
229671619	chr1:229671619:C:T	3.83597e-06	-1.4883e-10	-0.93029
229671681	chr1:229671681:T:C	4.43781e-06	-1.4883e-10	-0.784551
229671704	chr1:229671704:T:G	3.61304e-06	-1.4883e-10	-0.990161
229671745	chr1:229671745:C:T	2.91111e-05	-1.4883e-10	1.09641
229671895	chr1:229671895:G:A	9.5359e-06	-1.4883e-10	-0.019648
229672314	chr1:229672314:A:C	1.33125e-05	-1.4883e-10	0.313994
229672745	chr1:229672745:T:C	7.57739e-07	-1.44317	-1.10896
229673553	chr1:229673553:T:A	6.64787e-06	-1.4883e-10	-0.380415
229673660	chr1:229673660:T:A	1.47233e-06	-1.4431	-0.444764
229673799	chr1:229673799:A:C	3.71829e-06	-1.4883e-10	-0.961448
229674039	chr1:229674039:G:A	7.94862e-07	-1.39372	-1.11058
229674151	chr1:229674151:TC:T	1.13672e-06	-1.43773	-0.708839
229674156	chr1:229674156:A:G	8.19299e-07	-1.36551	-1.10851
229674235	chr1:229674235:G:A	3.53582e-06	-1.4883e-10	-1.01177
229674513	chr1:229674513:A:G	7.67823e-06	-1.38427	1.14795
229675059	chr1:229675059:A:G	1.91654e-06	-1.07331	-0.550879
229675306	chr1:229675306:C:T	3.83338e-06	-1.4883e-10	-0.930966
229675972	chr1:229675972:C:T	7.71845e-06	-1.4883e-10	-0.231098
229676023	chr1:229676023:G:C	8.47517e-07	-1.39741	-1.04275
229676093	chr1:229676093:A:C	8.24959e-07	-1.4143	-1.05283
229676190	chr1:229676190:C:G	9.13747e-07	-1.45076	-0.914156
229676239	chr1:229676239:TATC:T	7.52519e-07	-1.41958	-1.13946
229676242	chr1:229676242:C:T	2.47876e-06	-1.06418	-0.302771
229676484	chr1:229676484:G:T	3.17623e-06	-1.4883e-10	-1.11902
229676513	chr1:229676513:G:A	5.91467e-06	0.638806	-1.13608
229676560	chr1:229676560:TC:T	8.00317e-06	-1.4883e-10	-0.194874
229685136	chr1:229685136:C:T	6.77972e-06	0.697434	-1.05821
229686475	chr1:229686475:G:T	5.60245e-06	0.589596	-1.1411
229686532	chr1:229686532:C:T	1.06948e-06	-1.10445	-1.10309
229686982	chr1:229686982:C:T	9.9961e-06	0.0274831	-2.24018e-10
229687012	chr1:229687012:C:T	1.8043e-06	-1.68454	-2.24018e-10
229687040	chr1:229687040:C:T	8.34719e-06	-1.4883e-10	-0.152786
229687300	chr1:229687300:C:T	3.67743e-06	-1.4883e-10	-0.972498
229687384	chr1:229687384:C:T	8.70285e-06	-1.4883e-10	-0.111061
229687432	chr1:229687432:G:A	2.50796e-06	-0.753076	-0.602165
229687651	chr1:229687651:A:G	5.67553e-06	0.531515	-1.07006
229687711	chr1:229687711:G:A	3.88737e-06	-1.4883e-10	-0.916979
229687871	chr1:229687871:C:T	1.77129e-06	-1.70301	-2.24018e-10
229687880	chr1:229687880:C:T	3.78342e-06	-1.4883e-10	-0.944084
229687995	chr1:229687995:A:G	3.6943e-06	-1.4883e-10	-0.96792
229688219	chr1:229688219:G:A	6.03167e-06	0.669046	-1.14673
229688265	chr1:229688265:TC:T	3.13547e-06	-1.13193	-2.24018e-10
229688360	chr1:229688360:G:A	8.67839e-06	-1.4883e-10	-0.113875
229688439	chr1:229688439:A:G	4.35246e-06	-1.4883e-10	-0.80397
229688621	chr1:229688621:T:G	3.59824e-06	-1.4883e-10	-0.994266
229688747	chr1:229688747:C:T	9.30602e-06	-1.4883e-10	-0.0440497
229688826	chr1:229688826:G:T	5.17371e-05	-1.4883e-10	1.67146
229688925	chr1:229688925:G:T	1.95987e-06	-1.56812	-0.0337131
229689023	chr1:229689023:T:C	4.13698e-06	-1.4883e-10	-0.854745
229689099	chr1:229689099:C:T	5.04782e-06	-1.4883e-10	-0.655755
229689231	chr1:229689231:C:T	1.05537e-06	-1.3852	-0.835621
229689304	chr1:229689304:T:G	5.0996e-06	0.501992	-1.14754
229689547	chr1:229689547:C:T	8.50618e-06	-1.4883e-10	-0.133919
229689691	chr1:229689691:T:C	2.23352e-06	-1.47113	-2.24018e-10
229689963	chr1:229689963:C:G	5.17087e-06	-1.40253	0.770861
229690107	chr1:229690107:C:T	3.76218e-06	-1.4883e-10	-0.949714
229690130	chr1:229690130:A:G	9.1575e-06	-1.4883e-10	-0.0601388
229690631	chr1:229690631:G:A	4.62274e-06	-1.4883e-10	-0.743724
229690640	chr1:229690640:T:C	4.52014e-06	-1.4883e-10	-0.766168
229690956	chr1:229690956:AG:A	1.90193e-06	-1.63184	-2.24018e-10
229690962	chr1:229690962:T:C	7.73227e-06	-1.4883e-10	-0.229309
229691471	chr1:229691471:A:C	7.20741e-06	0.762459	-1.06206
229691553	chr1:229691553:T:G	5.56067e-06	-0.516577	-0.0424165
229691636	chr1:229691636:G:T	3.16588e-06	-0.427949	-0.69433
229691700	chr1:229691700:A:G	7.17073e-06	-1.4883e-10	-0.304705
229691789	chr1:229691789:C:T	3.56128e-06	-1.4883e-10	-1.00459
229692231	chr1:229692231:A:G	4.43885e-06	-1.4883e-10	-0.784317
229692543	chr1:229692543:G:T	8.32763e-06	0.53939	-0.694523
229692589	chr1:229692589:T:C	1.23908e-05	-1.4883e-10	0.242243
229692606	chr1:229692606:G:A	3.5802e-06	-1.4883e-10	-0.999293
229692642	chr1:229692642:T:G	5.53501e-06	-1.4883e-10	-0.563617
229692816	chr1:229692816:C:T	1.8422e-06	-0.515909	-1.14784
229692970	chr1:229692970:C:T	5.12345e-06	-1.4883e-10	-0.640883
229693111	chr1:229693111:G:A	2.71058e-06	-0.817329	-0.460221
229693152	chr1:229693152:A:AT	4.93004e-06	0.365595	-1.04496
229693387	chr1:229693387:A:C	5.75719e-06	0.541885	-1.06615
229693472	chr1:229693472:C:A	6.12341e-05	-1.4883e-10	1.83999
229693557	chr1:229693557:T:C	6.20913e-06	0.423278	-0.871969
229693913	chr1:229693913:C:T	4.33359e-06	-1.4883e-10	-0.808315
229694191	chr1:229694191:G:A	4.95056e-05	-1.4883e-10	1.62737
229694284	chr1:229694284:C:T	3.46491e-06	-1.4883e-10	-1.03202
229694393	chr1:229694393:A:C	7.13278e-07	-1.70675	-0.905843
229694933	chr1:229694933:C:T	3.85331e-06	-1.4883e-10	-0.925779
229695012	chr1:229695012:T:C	6.96693e-07	-1.57938	-1.05674
229695429	chr1:229695429:G:A	3.80561e-06	-1.4883e-10	-0.938236
229695584	chr1:229695584:T:C	5.27148e-06	-1.4883e-10	-0.6124
229695679	chr1:229695679:C:T	3.34136e-06	-1.4883e-10	-1.06833
229695732	chr1:229695732:T:C	2.25116e-05	-1.4883e-10	0.83932
229695810	chr1:229695810:G:A	3.81138e-06	-1.4883e-10	-0.936721
229695856	chr1:229695856:T:C	2.86244e-06	-0.558481	-0.664554
229695857	chr1:229695857:G:A	4.60734e-06	0.138571	-0.885631
229696043	chr1:229696043:G:A	2.44368e-06	-1.38121	-2.24018e-10
229696063	chr1:229696063:G:A	1.54388e-06	-1.11533	-0.725087
229696414	chr1:229696414:C:T	1.15093e-06	-1.11341	-1.02073
229696907	chr1:229696907:C:T	1.77225e-06	-1.70246	-2.24018e-10
229697058	chr1:229697058:C:T	7.75337e-06	-1.4883e-10	-0.226585
229697209	chr1:229697209:G:A	1.01153e-06	-1.1887	-1.07455
229697323	chr1:229697323:G:A	3.21079e-06	-0.0328332	-1.07536
229697474	chr1:229697474:A:G	5.60016e-06	0.133095	-0.685011
229697513	chr1:229697513:T:C	4.69175e-06	-0.0170025	-0.711904
229698394	chr1:229698394:G:A	4.58659e-05	-1.4883e-10	1.55101
229698429	chr1:229698429:A:C	6.51064e-06	-1.4883e-10	-0.401275
229698554	chr1:229698554:C:T	5.36532e-06	0.0942405	-0.688996
229698787	chr1:229698787:T:C	4.05644e-06	0.0648103	-0.939216
229698876	chr1:229698876:A:G	3.72021e-06	-1.4883e-10	-0.960932
229698975	chr1:229698975:A:G	6.20703e-06	-0.182791	-0.266238
229699666	chr1:229699666:T:C	4.48974e-06	-0.05824	-0.714678
229699871	chr1:229699871:G:A	6.00548e-06	-1.4883e-10	-0.48204
229699984	chr1:229699984:T:G	4.72715e-06	0.395807	-1.1172
229700066	chr1:229700066:G:A	4.75032e-06	-1.4883e-10	-0.7165
229700396	chr1:229700396:A:G	3.21382e-06	-1.4883e-10	-1.10725
229700419	chr1:229700419:A:G	9.27856e-06	1.07715	-1.12416
229700466	chr1:229700466:T:C	8.38201e-06	0.721009	-0.869632
229700507	chr1:229700507:C:T	9.06813e-06	0.803132	-0.873077
229700574	chr1:229700574:T:C	5.48153e-06	-1.4883e-10	-0.573327
229700691	chr1:229700691:G:A	9.39159e-06	0.80084	-0.835737
229700785	chr1:229700785:T:C	8.93332e-06	0.742059	-0.826982
229700787	chr1:229700787:T:C	4.94297e-06	-1.4883e-10	-0.676746
229700832	chr1:229700832:G:A	8.90091e-06	0.752005	-0.840563
229701007	chr1:229701007:C:A	4.78215e-06	-1.4883e-10	-0.709822
229701516	chr1:229701516:G:A	1.37987e-06	-1.66596	-0.286755
229702329	chr1:229702329:C:T	8.61524e-06	0.725827	-0.847005
229702348	chr1:229702348:C:T	8.58217e-06	0.719984	-0.845009
229702658	chr1:229702658:T:C	1.71346e-06	-0.988144	-0.748051
229702712	chr1:229702712:A:G	2.61713e-06	-0.186638	-1.126
229702823	chr1:229702823:A:C	7.42343e-06	0.58959	-0.85966
229703171	chr1:229703171:C:T	8.1271e-06	0.706449	-0.885955
229703209	chr1:229703209:A:G	9.71972e-06	0.790975	-0.79153
229703504	chr1:229703504:C:T	8.1037e-06	-1.4883e-10	-0.18239
229703570	chr1:229703570:C:T	5.04984e-06	-1.4883e-10	-0.655355
229703796	chr1:229703796:C:T	6.09425e-06	-1.4883e-10	-0.467366
229703839	chr1:229703839:A:G	8.21302e-06	0.557537	-0.726528
229703908	chr1:229703908:C:T	6.28256e-06	-1.4883e-10	-0.436935
229703915	chr1:229703915:G:A	5.40698e-06	-1.4883e-10	-0.58702
229704242	chr1:229704242:C:T	3.15351e-06	-1.4883e-10	-1.12619
229704379	chr1:229704379:T:A	1.04787e-05	0.841246	-0.766617
229704386	chr1:229704386:A:G	1.04906e-05	0.856065	-0.780297
229704407	chr1:229704407:A:G	4.8646e-06	-1.4883e-10	-0.692727
229704468	chr1:229704468:C:T	7.91342e-06	-1.4883e-10	-0.206151
229704662	chr1:229704662:G:T	1.78436e-06	-1.69565	-2.24018e-10
229704667	chr1:229704667:C:T	5.30547e-06	-1.4883e-10	-0.605974
229704678	chr1:229704678:A:G	9.73387e-06	0.796726	-0.795825
229704756	chr1:229704756:GAATA:G	1.82517e-05	-1.70413	2.33368
229705115	chr1:229705115:AAC:A	8.70808e-06	-1.4883e-10	-0.11046
229705174	chr1:229705174:A:C	6.29039e-06	0.45436	-0.890048
229705361	chr1:229705361:G:T	6.91126e-06	-1.4883e-10	-0.341559
229705392	chr1:229705392:C:T	5.22128e-06	0.453148	-1.07512
229705511	chr1:229705511:G:T	7.25611e-06	-1.4883e-10	-0.292867
229705644	chr1:229705644:T:C	5.72624e-06	-1.4883e-10	-0.529652
229705685	chr1:229705685:A:G	5.21975e-06	0.423411	-1.04567
229706367	chr1:229706367:C:T	6.62047e-06	-1.4883e-10	-0.384545
229706658	chr1:229706658:A:C	3.77632e-06	-1.4883e-10	-0.94596
229706933	chr1:229706933:C:T	1.76653e-06	-1.70569	-2.24018e-10
229707162	chr1:229707162:A:G	3.5071e-06	-1.4883e-10	-1.01992
229707292	chr1:229707292:A:T	1.12468e-06	-1.60253	-0.554683
229707489	chr1:229707489:A:T	7.27632e-06	-1.4883e-10	-0.290086
229707625	chr1:229707625:G:A	9.44867e-07	-1.60426	-0.727166
229707661	chr1:229707661:G:A	6.95742e-06	-1.4883e-10	-0.334902
229707670	chr1:229707670:G:A	7.56221e-06	-1.63165	1.3801
229707753	chr1:229707753:T:C	9.48941e-06	-1.4883e-10	-0.024535
229708011	chr1:229708011:C:T	5.97664e-06	-1.4883e-10	-0.486853
229708047	chr1:229708047:T:TG	1.26495e-06	-1.66618	-0.373494
229709030	chr1:229709030:T:C	1.77012e-06	-1.70366	-2.24018e-10
229709035	chr1:229709035:G:A	4.92248e-06	-0.6809	-2.24018e-10
229709363	chr1:229709363:C:G	3.77222e-06	-1.4883e-10	-0.947047
229709434	chr1:229709434:C:T	4.92259e-06	-1.63595	0.955073
229709810	chr1:229709810:G:A	6.13532e-06	-1.4883e-10	-0.46065
229709835	chr1:229709835:C:G	2.48882e-05	0.939682	-2.24018e-10
229710052	chr1:229710052:T:C	2.24456e-05	1.19501	-0.358621
229710125	chr1:229710125:G:A	6.1802e-06	-1.4883e-10	-0.453361
229710222	chr1:229710222:T:C	2.94661e-06	-1.19406	-2.24018e-10
229710671	chr1:229710671:G:A	1.8783e-06	-1.64434	-2.24018e-10
229711436	chr1:229711436:GAAATAAT:G	6.16973e-06	-1.4883e-10	-0.455056
229711571	chr1:229711571:A:G	9.50869e-06	-1.4883e-10	-0.0225053
229711945	chr1:229711945:A:G	7.22013e-06	-1.4883e-10	-0.297839
229711959	chr1:229711959:A:G	7.84427e-07	-1.66849	-0.849025
229711973	chr1:229711973:A:G	6.33684e-06	-1.4883e-10	-0.428331
229712716	chr1:229712716:C:G	1.76615e-06	-1.70591	-2.24018e-10
229712934	chr1:229712934:T:G	3.15049e-06	-1.4883e-10	-1.12715
229713103	chr1:229713103:C:T	3.0854e-06	-1.4883e-10	-1.14803
229713190	chr1:229713190:A:G	5.89357e-07	-1.66672	-1.13672
229713514	chr1:229713514:G:T	2.89001e-06	-1.21345	-2.24018e-10
229714909	chr1:229714909:C:T	8.92513e-07	-1.62201	-0.766414
229715385	chr1:229715385:A:T	1.04491e-06	-1.54577	-0.685014
229715459	chr1:229715459:A:T	3.23099e-06	-1.4883e-10	-1.10192
229715483	chr1:229715483:G:A	5.90471e-06	-1.4883e-10	-0.49896
229715568	chr1:229715568:C:G	1.98158e-06	-1.59082	-2.24018e-10
229715664	chr1:229715664:G:T	5.53192e-06	0.221325	-0.785501
229715737	chr1:229715737:T:C	3.3067e-06	-1.4883e-10	-1.07876
229716210	chr1:229716210:T:C	3.5009e-06	-1.4883e-10	-1.02169
229717559	chr1:229717559:C:T	7.27703e-06	-1.4883e-10	-0.289989
229717564	chr1:229717564:C:T	9.57519e-07	-1.59635	-0.72177
229717575	chr1:229717575:A:T	3.31448e-06	-1.4883e-10	-1.07641
229718717	chr1:229718717:T:TTTATTTAG	4.03066e-06	-1.4883e-10	-0.880781
229718740	chr1:229718740:T:A	4.71994e-06	-1.4883e-10	-0.722916
229718776	chr1:229718776:G:T	6.89506e-07	-1.69147	-0.955023
229718949	chr1:229718949:T:G	2.06547e-06	-1.54935	-2.24018e-10
229719212	chr1:229719212:G:A	3.67564e-06	-1.4883e-10	-0.972983
229719243	chr1:229719243:G:A	7.0819e-07	-1.53286	-1.08689
229719374	chr1:229719374:T:A	1.31993e-06	-1.22084	-0.77629
229720064	chr1:229720064:T:C	1.55159e-06	-1.13248	-0.702947
229721039	chr1:229721039:A:G	3.33173e-06	-1.4883e-10	-1.07122
229721095	chr1:229721095:G:A	3.36984e-06	-1.4883e-10	-1.05985
229722099	chr1:229722099:A:C	5.31991e-06	-1.4883e-10	-0.603255
229722309	chr1:229722309:A:G	3.35257e-06	-1.4883e-10	-1.06498
229722434	chr1:229722434:A:T	2.73934e-06	-1.26699	-2.24018e-10
229722480	chr1:229722480:A:T	8.04546e-06	-1.4883e-10	-0.189603
229722520	chr1:229722520:A:G	2.57207e-06	-0.375188	-0.954811
229722875	chr1:229722875:T:G	7.13398e-07	-1.6186	-0.993829
229723085	chr1:229723085:A:C	3.36557e-06	-1.4883e-10	-1.06111
229723561	chr1:229723561:C:T	8.34282e-06	-0.15331	-2.24018e-10
229723953	chr1:229723953:G:A	1.71261e-06	-0.904693	-0.832001
229724054	chr1:229724054:G:A	9.67188e-06	-0.00548854	-2.24018e-10
229724195	chr1:229724195:G:A	7.59624e-07	-1.70662	-0.843022
229724458	chr1:229724458:T:G	2.12393e-05	0.78114	-2.24018e-10
229725137	chr1:229725137:C:T	4.3835e-06	-1.4883e-10	-0.796864
229725276	chr1:229725276:G:A	3.50788e-06	-1.4883e-10	-1.0197
229725361	chr1:229725361:C:T	3.15802e-06	-1.4883e-10	-1.12477
229725698	chr1:229725698:AT:A	8.15235e-07	-1.70674	-0.772251
229725739	chr1:229725739:G:A	1.35645e-06	-1.03548	-0.934356
229725913	chr1:229725913:A:G	3.26927e-06	-1.4883e-10	-1.09014
229725976	chr1:229725976:T:C	3.26908e-06	-1.4883e-10	-1.0902
229726502	chr1:229726502:T:C	3.17058e-06	-1.4883e-10	-1.1208
229726549	chr1:229726549:G:A	3.42935e-05	-1.4883e-10	1.26024
229726565	chr1:229726565:G:A	2.54461e-06	-1.54771	0.206971
229726829	chr1:229726829:G:A	7.50754e-07	-1.46886	-1.09253
229726863	chr1:229726863:A:G	7.57514e-07	-1.59273	-0.959698
229727260	chr1:229727260:G:A	8.12855e-07	-1.54079	-0.941121
229727329	chr1:229727329:T:C	3.48677e-05	-1.4883e-10	1.27685
229727933	chr1:229727933:C:A	7.30731e-07	-1.67883	-0.909594
229728476	chr1:229728476:C:T	1.00564e-05	0.894125	-0.860627
229728544	chr1:229728544:G:A	2.90941e-06	-1.20676	-2.24018e-10
229728671	chr1:229728671:G:A	3.36094e-06	-1.4883e-10	-1.06249
229728688	chr1:229728688:G:A	3.94386e-05	-1.4883e-10	1.40003
229728757	chr1:229728757:G:A	2.61987e-05	-1.4883e-10	0.990999
229729243	chr1:229729243:A:T	5.30431e-06	-1.4883e-10	-0.606192
229729399	chr1:229729399:C:T	3.0042e-06	-1.1747	-2.24018e-10
229729488	chr1:229729488:A:G	4.79261e-06	-0.783596	0.07596
229730374	chr1:229730374:C:T	1.07602e-05	-1.4883e-10	0.101146
229730492	chr1:229730492:G:T	5.13867e-06	-1.4883e-10	-0.637917
229731127	chr1:229731127:C:G	1.05771e-06	-1.09633	-1.12227
229731168	chr1:229731168:T:C	4.52705e-06	-1.4883e-10	-0.764641
229731514	chr1:229731514:A:C	3.59259e-06	-1.4883e-10	-0.995837
229731720	chr1:229731720:C:T	1.45094e-06	-1.69408	-0.208424
229731767	chr1:229731767:G:C	4.52705e-06	-1.4883e-10	-0.764641
229733866	chr1:229733866:C:A	4.65344e-06	-1.4883e-10	-0.737104
229733922	chr1:229733922:A:G	1.67559e-06	-0.843233	-0.915312
229734254	chr1:229734254:G:A	4.92184e-06	-1.4883e-10	-0.681028
229734491	chr1:229734491:T:C	9.63937e-06	-1.4883e-10	-0.00885607
229734636	chr1:229734636:G:A	3.29553e-06	-1.4883e-10	-1.08214
229735179	chr1:229735179:G:A	4.55369e-06	-1.4883e-10	-0.758773
229735248	chr1:229735248:C:T	5.296e-06	-1.4883e-10	-0.60776
229735305	chr1:229735305:G:A	6.54208e-06	-1.4883e-10	-0.396456
229735411	chr1:229735411:GT:G	3.92156e-06	-1.4883e-10	-0.908223
229735541	chr1:229735541:A:C	7.08212e-06	0.504577	-0.821714
229735664	chr1:229735664:T:C	3.08447e-06	-1.4883e-10	-1.14833
229736078	chr1:229736078:T:C	3.99356e-06	-1.4883e-10	-0.890029
229736346	chr1:229736346:A:AT	3.73074e-06	-1.4883e-10	-0.958106
229736551	chr1:229736551:T:C	1.08352e-06	-1.70435	-0.490151
229736911	chr1:229736911:T:A	5.30611e-06	-1.4883e-10	-0.605852
229737146	chr1:229737146:A:G	3.83328e-06	-1.4883e-10	-0.930991
229737186	chr1:229737186:AG:A	2.58319e-06	-1.32569	-2.24018e-10
229737822	chr1:229737822:T:A	5.30813e-06	-1.4883e-10	-0.605472
229737871	chr1:229737871:T:C	3.20128e-06	-1.4883e-10	-1.11116
229738925	chr1:229738925:A:G	1.22605e-06	-0.960247	-1.11067
229738964	chr1:229738964:G:A	3.15281e-06	-1.4883e-10	-1.12642
229739281	chr1:229739281:G:C	1.07435e-05	-1.4883e-10	0.0995871
229739435	chr1:229739435:A:G	3.20162e-06	-1.4883e-10	-1.11105
229740067	chr1:229740067:AG:A	7.4208e-06	-1.4883e-10	-0.270425
229740437	chr1:229740437:A:G	1.24589e-05	-1.4883e-10	0.247723
229740656	chr1:229740656:G:A	7.88207e-06	-0.210121	-2.24018e-10
229741688	chr1:229741688:G:A	5.61507e-06	-1.4883e-10	-0.549258
229741935	chr1:229741935:A:G	4.66599e-06	-1.4883e-10	-0.734412
229741976	chr1:229741976:TC:T	1.04363e-05	-0.501958	0.572536
229742722	chr1:229742722:A:G	8.259e-06	-0.507929	0.344522
229743012	chr1:229743012:T:C	6.34132e-06	-0.790979	0.363355
229743760	chr1:229743760:G:A	9.16986e-07	-1.59426	-0.76711
229744142	chr1:229744142:T:A	7.53865e-06	-0.85809	0.603423
229744501	chr1:229744501:T:TTC	8.49715e-06	-0.709308	0.574327
229744594	chr1:229744594:G:A	6.23198e-06	-1.4883e-10	-0.445017
229744741	chr1:229744741:T:C	3.20962e-06	-1.4883e-10	-1.10856
229744894	chr1:229744894:T:C	8.78654e-06	-0.697079	0.595588
229745000	chr1:229745000:C:A	7.73207e-06	-1.4883e-10	-0.229335
229745202	chr1:229745202:A:G	1.35604e-05	-1.4883e-10	0.332444
229745217	chr1:229745217:G:T	1.32845e-05	-1.4883e-10	0.311886
229745331	chr1:229745331:A:C	5.5083e-06	-1.4883e-10	-0.568456
229745404	chr1:229745404:T:C	4.9318e-06	-1.4883e-10	-0.679008
229745500	chr1:229745500:C:T	4.14424e-06	-1.4883e-10	-0.852991
229745930	chr1:229745930:T:C	5.91347e-06	-1.4883e-10	-0.497478
229746002	chr1:229746002:C:A	3.3251e-06	-1.4883e-10	-1.07321
229746057	chr1:229746057:G:A	1.05371e-05	0.0801914	-2.24018e-10
229746478	chr1:229746478:T:C	1.35293e-05	-1.4883e-10	0.330143
229747396	chr1:229747396:G:T	3.7513e-05	-1.4883e-10	1.34998
229748359	chr1:229748359:AC:A	4.09025e-06	-1.4883e-10	-0.866106
229748697	chr1:229748697:T:C	6.52705e-07	-1.55466	-1.14668
229748708	chr1:229748708:G:A	2.57592e-06	-1.32851	-2.24018e-10
229748713	chr1:229748713:G:A	1.2475e-05	-1.4883e-10	0.249013
229748927	chr1:229748927:A:C	3.13944e-05	-1.4883e-10	1.17192
229749261	chr1:229749261:G:A	1.35136e-05	-1.4883e-10	0.328986
229749270	chr1:229749270:T:C	5.90954e-06	-0.677768	0.179625
229749909	chr1:229749909:T:G	4.68077e-06	-1.4883e-10	-0.731248
229750651	chr1:229750651:A:C	6.31202e-06	-0.832838	0.400582
229750915	chr1:229750915:A:G	3.01474e-05	-1.4883e-10	1.13139
229751095	chr1:229751095:ATGT:A	8.85446e-06	-1.4883e-10	-0.0937904
229751565	chr1:229751565:A:G	6.46275e-06	-0.778828	0.370171
229751581	chr1:229751581:A:G	5.64149e-06	-1.4883e-10	-0.544563
229752162	chr1:229752162:G:T	6.11965e-06	-0.814437	0.35123
229752179	chr1:229752179:G:T	6.1538e-06	-0.814665	0.357023
229752260	chr1:229752260:A:C	6.25125e-06	-1.4883e-10	-0.44193
229752343	chr1:229752343:G:T	1.56414e-06	-0.700059	-1.12732
229752590	chr1:229752590:C:A	5.19875e-06	0.48068	-1.10697
229753060	chr1:229753060:C:T	6.11494e-06	-1.4883e-10	-0.463977
229753358	chr1:229753358:A:ATCTT	3.99536e-06	-1.4883e-10	-0.889577
229754336	chr1:229754336:CT:C	5.98032e-06	-1.4883e-10	-0.486237
229754428	chr1:229754428:A:T	3.42654e-06	-1.4883e-10	-1.04316
229754838	chr1:229754838:A:G	1.35293e-05	-1.4883e-10	0.330143
229755126	chr1:229755126:G:C	4.12615e-06	-1.4883e-10	-0.857368
229755280	chr1:229755280:T:C	1.35293e-05	-1.4883e-10	0.330143
229755327	chr1:229755327:C:T	3.08797e-06	-1.4883e-10	-1.1472
229755331	chr1:229755331:C:T	3.191e-06	-1.4883e-10	-1.11438
229755441	chr1:229755441:G:A	2.4277e-05	-1.4883e-10	0.914818
229755606	chr1:229755606:A:G	3.32854e-06	-1.4883e-10	-1.07218
229755905	chr1:229755905:A:G	2.43717e-06	-1.38388	-2.24018e-10
229755956	chr1:229755956:G:A	4.73295e-06	-0.296086	-0.424076
229756525	chr1:229756525:A:G	3.68442e-06	-1.4883e-10	-0.970598
229756601	chr1:229756601:A:G	5.51429e-06	-1.4883e-10	-0.567369
229756735	chr1:229756735:G:A	3.75551e-06	-1.4883e-10	-0.951488
229756748	chr1:229756748:T:C	1.64346e-05	-0.549083	1.07376
229757155	chr1:229757155:G:T	3.3709e-06	-1.4883e-10	-1.05953
229757483	chr1:229757483:C:T	1.77614e-06	-1.70027	-2.24018e-10
229758448	chr1:229758448:G:A	3.47863e-06	0.0969039	-1.12498
229758484	chr1:229758484:C:T	3.13153e-06	0.00188	-1.13507
229758677	chr1:229758677:AG:A	1.15624e-06	-1.59444	-0.535097
229758909	chr1:229758909:G:A	6.39278e-07	-1.68021	-1.04192
229759277	chr1:229759277:A:T	1.93718e-06	-1.61348	-2.24018e-10
229759723	chr1:229759723:C:A	2.51673e-06	-1.35175	-2.24018e-10
229759754	chr1:229759754:G:T	3.13109e-06	-1.4883e-10	-1.13333
229759935	chr1:229759935:C:T	2.12781e-06	-1.51962	-2.24018e-10
229760211	chr1:229760211:C:G	3.0843e-06	-1.4883e-10	-1.14839
229760407	chr1:229760407:C:T	3.17785e-06	-1.4883e-10	-1.11851
229760480	chr1:229760480:A:G	3.16158e-06	-1.4883e-10	-1.12364
229760592	chr1:229760592:C:A	3.17884e-06	-1.4883e-10	-1.1182
229760784	chr1:229760784:A:T	3.16952e-06	-1.4883e-10	-1.12113
229761191	chr1:229761191:T:C	3.72065e-06	-1.4883e-10	-0.960813
229761494	chr1:229761494:G:A	2.0099e-06	-0.536885	-1.03974
229761528	chr1:229761528:G:T	3.1098e-06	-1.4883e-10	-1.14015
229761535	chr1:229761535:C:T	3.3567e-06	-1.4883e-10	-1.06375
229761878	chr1:229761878:G:A	4.37594e-06	-1.4883e-10	-0.798589
229761901	chr1:229761901:A:C	3.09142e-06	-1.4883e-10	-1.14608
229762069	chr1:229762069:G:A	5.10554e-06	-1.4883e-10	-0.644384
229762196	chr1:229762196:G:A	7.83394e-06	-1.4883e-10	-0.216246
229762223	chr1:229762223:C:T	9.99564e-07	-1.16197	-1.11317
229762351	chr1:229762351:T:G	5.96881e-06	-1.4883e-10	-0.488165
229762730	chr1:229762730:C:A	3.20183e-06	-1.4883e-10	-1.11099
229763034	chr1:229763034:G:A	2.24335e-06	-1.46674	-2.24018e-10
229763477	chr1:229763477:C:G	2.36512e-06	-0.451843	-0.962041
229764343	chr1:229764343:T:C	1.62904e-06	-1.35746	-0.429263
229764657	chr1:229764657:T:C	3.61314e-06	-1.4883e-10	-0.990136
229764748	chr1:229764748:G:T	7.64938e-07	-1.69856	-0.844115
229764848	chr1:229764848:G:T	3.95539e-06	-1.4883e-10	-0.899632
229765015	chr1:229765015:A:G	2.78392e-06	-1.25085	-2.24018e-10
229765158	chr1:229765158:T:C	3.18286e-06	-1.4883e-10	-1.11693
229765198	chr1:229765198:T:C	7.31769e-07	-1.45732	-1.12968
229765227	chr1:229765227:GCTGT:G	3.17245e-06	-1.4883e-10	-1.12021
229765403	chr1:229765403:C:T	3.22168e-06	-1.4883e-10	-1.10481
229765764	chr1:229765764:C:G	3.10963e-06	-1.4883e-10	-1.14021
229765793	chr1:229765793:T:TG	3.98975e-06	-1.4883e-10	-0.890983
229766124	chr1:229766124:T:C	2.39315e-06	-0.67794	-0.724161
229766465	chr1:229766465:T:C	5.96871e-07	-1.70375	-1.08701
229766651	chr1:229766651:G:A	4.14295e-06	-1.4883e-10	-0.853303
229766757	chr1:229766757:C:G	7.48213e-07	-1.70298	-0.861798
229767104	chr1:229767104:A:G	1.76846e-06	-1.7046	-2.24018e-10
229767149	chr1:229767149:T:G	3.2528e-06	-1.4883e-10	-1.0952
229767246	chr1:229767246:A:G	3.32706e-06	-1.4883e-10	-1.07262
229767247	chr1:229767247:G:A	8.17758e-07	-1.69952	-0.776385
229767498	chr1:229767498:A:G	6.10348e-06	-0.465852	-2.24018e-10
229768077	chr1:229768077:TTTA:T	7.78351e-07	-1.41557	-1.10972
229768269	chr1:229768269:C:G	4.20503e-06	-1.4883e-10	-0.83843
229768576	chr1:229768576:G:A	3.31684e-06	-1.4883e-10	-1.0757
229769107	chr1:229769107:A:G	3.30161e-06	-1.4883e-10	-1.0803
229769369	chr1:229769369:C:T	4.44974e-06	-1.4883e-10	-0.781865
229769543	chr1:229769543:G:T	4.5758e-06	-1.4883e-10	-0.753929
229769712	chr1:229769712:CA:C	4.83649e-06	-1.4883e-10	-0.698523
229769871	chr1:229769871:A:G	5.57291e-06	-1.4883e-10	-0.556794
229770104	chr1:229770104:T:C	3.71288e-06	-1.4883e-10	-0.962904
229770117	chr1:229770117:G:T	3.08993e-06	-1.4883e-10	-1.14656
229770417	chr1:229770417:C:T	3.08446e-06	-1.4883e-10	-1.14834
229770790	chr1:229770790:T:C	6.5919e-07	-1.59581	-1.09564
229771690	chr1:229771690:A:G	1.88984e-06	-1.63822	-2.24018e-10
229771968	chr1:229771968:A:G	3.72347e-06	-1.4883e-10	-0.960055
229772229	chr1:229772229:A:G	3.08458e-06	-1.4883e-10	-1.1483
229772483	chr1:229772483:C:A	3.99944e-06	-0.94373	0.0551727
229773023	chr1:229773023:C:G	6.36433e-06	-0.775348	0.351346
229773199	chr1:229773199:T:C	6.35689e-07	-1.60304	-1.12472
229773276	chr1:229773276:G:T	4.62047e-06	-1.4883e-10	-0.744215
229773549	chr1:229773549:G:A	1.77147e-06	-1.7029	-2.24018e-10
229773622	chr1:229773622:G:C	3.75395e-06	-1.4883e-10	-0.951902
229774531	chr1:229774531:T:C	1.04003e-06	-1.68096	-0.554502
229774663	chr1:229774663:C:T	3.40494e-06	-1.4883e-10	-1.04948
229774664	chr1:229774664:G:A	5.90578e-06	0.517895	-1.01667
229774772	chr1:229774772:CAGCCTGGGCAACAGAGCGAGACTCTGTCTCAAAAAAAAAAAAAAAAATTAAAAAGTGAACAAAAGGGTAAA:C	3.0435e-06	-1.1617	-2.24018e-10
229774990	chr1:229774990:G:A	1.13236e-06	-1.6866	-0.463806
229775669	chr1:229775669:C:T	3.71495e-06	-1.4883e-10	-0.962347
229776041	chr1:229776041:T:C	1.30165e-06	-1.0053	-1.00578
229776429	chr1:229776429:A:G	2.49895e-06	-0.488294	-0.870549
229776630	chr1:229776630:A:G	3.41328e-06	-1.4883e-10	-1.04704
229776635	chr1:229776635:T:C	8.18453e-07	-1.32717	-1.14788
229776648	chr1:229776648:C:T	1.63873e-06	-0.632541	-1.14825
229776922	chr1:229776922:T:C	1.07146e-06	-1.60107	-0.604619
229777125	chr1:229777125:G:A	3.71585e-06	-1.4883e-10	-0.962104
229777221	chr1:229777221:A:C	3.09733e-06	-1.4883e-10	-1.14417
229777353	chr1:229777353:G:A	1.95276e-06	-0.637236	-0.968232
229777416	chr1:229777416:G:A	7.79394e-07	-1.68479	-0.839164
229777754	chr1:229777754:A:C	3.10003e-06	-1.4883e-10	-1.1433
229778379	chr1:229778379:G:A	6.46323e-07	-1.70569	-1.00548
229778821	chr1:229778821:T:C	5.84999e-06	-0.741485	0.233214
229778852	chr1:229778852:G:A	1.89659e-06	-1.40371	-0.230944
229780792	chr1:229780792:T:C	3.09602e-06	-1.4883e-10	-1.14459
229780913	chr1:229780913:T:C	7.92676e-06	-0.772147	0.56768
229780935	chr1:229780935:G:A	7.59739e-06	-0.811742	0.564835
229780970	chr1:229780970:T:A	3.7402e-06	-1.4883e-10	-0.955572
229781004	chr1:229781004:G:A	3.39226e-06	-1.4883e-10	-1.05322
229781323	chr1:229781323:C:T	8.01016e-06	-0.739755	0.545754
229781324	chr1:229781324:C:T	3.08909e-06	-1.4883e-10	-1.14684
229781444	chr1:229781444:G:A	2.94033e-06	-1.19619	-2.24018e-10
229781593	chr1:229781593:C:T	7.63805e-07	-1.70306	-0.841099
229781721	chr1:229781721:T:C	4.33848e-06	-0.807539	0.000351372
229781725	chr1:229781725:C:T	3.77645e-06	0.0760494	-1.02198
229781929	chr1:229781929:C:T	4.59391e-06	-0.832566	0.0825865
229781931	chr1:229781931:A:G	4.61667e-06	-0.827624	0.0825865
229782043	chr1:229782043:T:C	4.65067e-06	-1.4883e-10	-0.7377
229782104	chr1:229782104:G:A	3.39409e-06	-1.4883e-10	-1.05268
229782199	chr1:229782199:G:C	7.46043e-07	-1.70166	-0.86602
229782202	chr1:229782202:A:T	7.32052e-07	-1.70151	-0.885101
229782254	chr1:229782254:G:A	7.23037e-07	-1.70619	-0.89282
229782392	chr1:229782392:C:T	7.2021e-07	-1.70219	-0.900731
229782393	chr1:229782393:A:G	7.49703e-07	-1.69611	-0.866681
229782428	chr1:229782428:G:T	8.5488e-07	-1.68314	-0.74837
229782481	chr1:229782481:G:A	4.72026e-06	-0.792265	0.0694185
229782521	chr1:229782521:G:A	7.19842e-07	-1.69888	-0.904552
229782541	chr1:229782541:T:C	3.35229e-06	-1.4883e-10	-1.06507
229782550	chr1:229782550:A:G	7.34145e-07	-1.70202	-0.881739
229782824	chr1:229782824:A:T	3.15406e-06	-1.4883e-10	-1.12602
229783209	chr1:229783209:G:T	8.22047e-07	-1.68482	-0.78585
229783401	chr1:229783401:G:C	8.317e-07	-1.68452	-0.77448
229783411	chr1:229783411:T:C	7.31371e-07	-1.69502	-0.892528
229783457	chr1:229783457:C:T	7.27641e-07	-1.69812	-0.894537
229783506	chr1:229783506:A:G	5.16278e-06	-0.913852	0.280616
229784168	chr1:229784168:T:G	7.01754e-07	-1.70365	-0.925235
229784279	chr1:229784279:A:G	7.03124e-07	-1.70341	-0.923526
229784314	chr1:229784314:C:T	1.88685e-06	-1.6398	-2.24018e-10
229784468	chr1:229784468:A:G	6.98572e-06	-0.850892	0.520049
229784784	chr1:229784784:T:TA	7.25724e-07	-1.70643	-0.888865
229784800	chr1:229784800:C:T	7.2897e-07	-1.7033	-0.887532
229784841	chr1:229784841:A:G	5.43721e-06	-0.974968	0.393523
229785166	chr1:229785166:C:G	7.25558e-07	-1.7005	-0.895029
229785409	chr1:229785409:C:A	7.28331e-07	-1.7029	-0.888815
229785517	chr1:229785517:T:C	7.25254e-07	-1.70336	-0.892581
229785937	chr1:229785937:T:C	5.37108e-06	-1.4883e-10	-0.593682
229786086	chr1:229786086:C:T	8.65396e-07	-1.68354	-0.735735
229786119	chr1:229786119:G:A	3.12322e-06	-1.4883e-10	-1.13585
229786180	chr1:229786180:T:C	4.43095e-06	-1.05399	0.267893
229786621	chr1:229786621:G:A	7.23067e-07	-1.70283	-0.896137
229786850	chr1:229786850:CCTT:C	5.35816e-06	-1.02965	0.433562
229787186	chr1:229787186:C:T	3.25401e-06	-1.4883e-10	-1.09482
229787646	chr1:229787646:C:A	8.08168e-07	-1.68214	-0.805556
229787731	chr1:229787731:A:G	7.44567e-07	-1.70349	-0.86617
229788171	chr1:229788171:TGCCTGTGTATGCATGTGTAGTTGTGTGTGTCTGTGTGTGC:T	4.4226e-06	-1.4883e-10	-0.787985
229788750	chr1:229788750:T:G	4.49764e-06	-1.00946	0.238296
229788993	chr1:229788993:A:C	3.39004e-06	-1.4883e-10	-1.05387
229789025	chr1:229789025:T:C	4.79927e-06	-1.06337	0.357127
229789304	chr1:229789304:C:T	7.94564e-07	-1.69445	-0.810223
229789343	chr1:229789343:T:C	7.21415e-07	-1.70631	-0.894946
229789370	chr1:229789370:A:G	4.20667e-06	-1.4883e-10	-0.838041
229789460	chr1:229789460:G:A	8.33919e-07	-1.65947	-0.796856
229789467	chr1:229789467:G:A	3.23798e-06	-1.09976	-2.24018e-10
229789856	chr1:229789856:G:T	3.37299e-06	-1.4883e-10	-1.05891
229790096	chr1:229790096:G:A	3.49991e-06	-1.4883e-10	-1.02197
229790217	chr1:229790217:A:C	5.10165e-06	-1.07032	0.425169
229790341	chr1:229790341:TAG:T	6.93508e-07	-1.70332	-0.937382
229790345	chr1:229790345:G:C	6.94793e-07	-1.70135	-0.937502
229790376	chr1:229790376:A:G	6.93088e-07	-1.70317	-0.93814
229790389	chr1:229790389:T:C	3.12436e-06	-1.4883e-10	-1.13548
229791098	chr1:229791098:G:A	6.74129e-07	-1.53562	-1.13342
229791385	chr1:229791385:C:T	1.03822e-05	-1.4883e-10	0.0653806
229791475	chr1:229791475:T:C	7.79372e-07	-1.68793	-0.836052
229791686	chr1:229791686:T:A	7.98898e-07	-1.68951	-0.809722
229792051	chr1:229792051:T:C	3.26997e-06	-1.08396	-0.0059673
229792409	chr1:229792409:G:A	6.17415e-07	-1.70678	-1.05015
229792920	chr1:229792920:A:T	4.30238e-06	-1.4883e-10	-0.815544
229792933	chr1:229792933:C:T	3.44588e-06	-1.4883e-10	-1.03753
229793043	chr1:229793043:A:G	3.15752e-06	-1.06623	-0.0586961
229793551	chr1:229793551:A:G	1.87903e-06	-1.07226	-0.571697
229793749	chr1:229793749:G:A	3.22001e-06	-1.10533	-2.24018e-10
229793764	chr1:229793764:C:T	3.46306e-06	-1.4883e-10	-1.03256
229794210	chr1:229794210:A:G	2.88059e-05	1.08587	-2.24018e-10
229794400	chr1:229794400:C:G	3.70256e-06	-1.4883e-10	-0.965687
229795031	chr1:229795031:T:C	4.61808e-06	-1.18075	0.43602
229795071	chr1:229795071:C:T	3.37209e-06	-1.4883e-10	-1.05918
229795161	chr1:229795161:A:C	3.31099e-06	-1.4883e-10	-1.07747
229795246	chr1:229795246:G:C	3.33813e-06	-1.4883e-10	-1.0693
229795714	chr1:229795714:TC:T	3.13601e-06	-1.4883e-10	-1.13176
229796015	chr1:229796015:A:G	3.97431e-06	-1.14539	0.250529
229796508	chr1:229796508:T:A	3.19983e-06	-1.4883e-10	-1.11161
229796794	chr1:229796794:G:A	2.47092e-06	-1.14536	-0.224756
229797137	chr1:229797137:A:T	3.4881e-06	-1.4883e-10	-1.02536
229797168	chr1:229797168:G:T	3.27825e-06	-1.4883e-10	-1.0874
229797247	chr1:229797247:C:T	3.12313e-06	-1.4883e-10	-1.13588
229797248	chr1:229797248:G:A	4.87962e-06	-1.4883e-10	-0.689644
229797291	chr1:229797291:G:A	6.97106e-07	-1.5522	-1.08333
229797508	chr1:229797508:T:A	2.23503e-06	-1.39321	-0.0772419
229797714	chr1:229797714:G:A	4.1097e-06	-1.36296	0.501597
229797764	chr1:229797764:G:A	1.80917e-06	-1.68184	-2.24018e-10
229798045	chr1:229798045:C:T	3.27353e-06	-1.4883e-10	-1.08884
229798365	chr1:229798365:C:T	5.9497e-07	-1.66197	-1.13198
229798620	chr1:229798620:G:A	4.92273e-06	-1.4883e-10	-0.680849
229798910	chr1:229798910:G:A	2.03228e-06	-1.56555	-2.24018e-10
229798984	chr1:229798984:G:A	1.35844e-06	-1.4249	-0.543481
229799009	chr1:229799009:C:T	6.39879e-07	-1.70574	-1.01545
229799055	chr1:229799055:G:A	6.09754e-07	-1.63225	-1.13716
229799091	chr1:229799091:A:T	1.85858e-06	-1.63084	-0.0240568
229799545	chr1:229799545:C:A	1.48385e-06	-1.41037	-0.469698
229799734	chr1:229799734:A:G	2.21639e-06	-1.42164	-0.057194
229799756	chr1:229799756:C:A	1.25457e-05	-1.4883e-10	0.254665
229799806	chr1:229799806:A:G	1.94445e-06	-0.475772	-1.13396
229799875	chr1:229799875:C:T	1.47751e-06	-1.39927	-0.485085
229799880	chr1:229799880:T:G	1.48549e-06	-1.39643	-0.482537
229799930	chr1:229799930:A:G	2.02861e-06	-1.38905	-0.178312
229799959	chr1:229799959:A:G	1.52223e-06	-1.39515	-0.459389
229800215	chr1:229800215:G:GCA	4.77122e-06	-1.4883e-10	-0.71211
229800471	chr1:229800471:C:T	1.48292e-06	-1.39899	-0.481707
229800820	chr1:229800820:A:G	1.63662e-06	-1.40613	-0.375953
229800892	chr1:229800892:C:T	1.37558e-06	-1.40193	-0.553901
229801046	chr1:229801046:G:C	1.53351e-06	-1.39972	-0.447437
229801195	chr1:229801195:G:T	6.0592e-06	-1.4883e-10	-0.473134
229801648	chr1:229801648:G:A	3.15504e-06	-1.4883e-10	-1.12571
229802017	chr1:229802017:CG:C	1.25346e-06	-1.40795	-0.640852
229802022	chr1:229802022:G:C	1.28611e-06	-1.40976	-0.613329
229802092	chr1:229802092:A:C	1.45455e-06	-1.3418	-0.558215
229802117	chr1:229802117:A:G	1.11928e-06	-1.3487	-0.813323
229802521	chr1:229802521:AAGCC:A	4.61383e-06	-0.745653	-2.24018e-10
229802806	chr1:229802806:G:T	4.26425e-06	-1.4883e-10	-0.824445
229803245	chr1:229803245:C:A	2.12706e-06	-1.44056	-0.079409
229803761	chr1:229803761:C:A	3.09677e-06	-1.4883e-10	-1.14435
229803957	chr1:229803957:T:C	3.31516e-06	-1.4883e-10	-1.0762
229804017	chr1:229804017:G:A	1.82914e-06	-1.67087	-2.24018e-10
229804234	chr1:229804234:T:A	1.38379e-06	-1.36553	-0.584359
229806422	chr1:229806422:T:C	7.59595e-06	-1.4883e-10	-0.247097
229806796	chr1:229806796:C:T	5.21528e-06	-1.4883e-10	-0.623119
229807224	chr1:229807224:T:A	3.30975e-06	-1.4883e-10	-1.07784
229807361	chr1:229807361:T:C	5.65206e-06	-1.4883e-10	-0.542691
229807421	chr1:229807421:T:C	4.54242e-06	-1.4883e-10	-0.761251
229808755	chr1:229808755:G:A	3.41735e-06	-1.4883e-10	-1.04585
229809299	chr1:229809299:A:G	1.19258e-06	-1.40341	-0.695178
229809373	chr1:229809373:T:C	3.2591e-06	-1.4883e-10	-1.09326
229809808	chr1:229809808:A:G	2.05342e-06	-1.45125	-0.103953
229810093	chr1:229810093:G:A	4.542e-06	-1.4883e-10	-0.761344
229810674	chr1:229810674:G:A	3.01837e-06	-1.16999	-2.24018e-10
229810683	chr1:229810683:A:G	1.78209e-06	-1.69693	-2.24018e-10
229810929	chr1:229810929:A:T	6.90758e-06	-1.4883e-10	-0.342093
229811028	chr1:229811028:T:C	3.42719e-06	-1.4883e-10	-1.04297
229811586	chr1:229811586:A:G	1.21878e-06	-1.37886	-0.698
229812547	chr1:229812547:A:G	4.25629e-06	-1.4883e-10	-0.826314
229813397	chr1:229813397:T:G	1.18903e-05	-1.4883e-10	0.201014
229813863	chr1:229813863:C:T	9.57884e-07	-1.51631	-0.801435
229814020	chr1:229814020:A:G	3.67178e-06	-1.4883e-10	-0.974036
229814238	chr1:229814238:C:A	6.69814e-05	1.9297	-2.24018e-10
229814359	chr1:229814359:G:A	5.16285e-06	-1.4883e-10	-0.633222
229814365	chr1:229814365:T:C	3.26527e-06	-1.4883e-10	-1.09137
229815275	chr1:229815275:T:C	1.38553e-06	-1.28514	-0.663486
229816911	chr1:229816911:A:G	4.2196e-06	-1.4883e-10	-0.834971
229817312	chr1:229817312:C:T	1.54315e-05	-1.4883e-10	0.461702
229818027	chr1:229818027:T:A	9.90043e-07	-1.1834	-1.10132
229819054	chr1:229819054:G:C	3.80314e-06	-1.4883e-10	-0.938885
229819566	chr1:229819566:A:C	1.00889e-06	-1.1675	-1.09836
229819622	chr1:229819622:A:G	1.36267e-06	-0.962783	-1.00248
229819654	chr1:229819654:C:G	9.98871e-07	-1.16649	-1.10935
229820178	chr1:229820178:C:T	6.56235e-06	-0.393362	-2.24018e-10
229820604	chr1:229820604:C:G	3.87919e-06	-1.4883e-10	-0.919084
229820733	chr1:229820733:C:T	3.05593e-06	-1.26158	0.103954
229820776	chr1:229820776:A:G	1.47883e-05	-1.4883e-10	0.419123
229821076	chr1:229821076:G:A	8.84826e-07	-1.28324	-1.11383
229821244	chr1:229821244:G:A	1.18154e-06	-1.20673	-0.901166
229821378	chr1:229821378:T:C	4.2128e-06	-0.836584	-2.24018e-10
229821675	chr1:229821675:C:G	1.16689e-06	-1.2112	-0.90917
229821951	chr1:229821951:T:C	3.97914e-06	-1.4883e-10	-0.893646
229822122	chr1:229822122:T:G	7.639e-06	-1.25945	1.01801
229822465	chr1:229822465:T:A	1.16881e-06	-1.20724	-0.911489
229822774	chr1:229822774:C:T	3.99065e-06	-0.18548	-0.705278
229822853	chr1:229822853:G:A	3.08471e-06	-1.4883e-10	-1.14825
229823120	chr1:229823120:A:T	2.15229e-06	-1.50818	-2.24018e-10
229823174	chr1:229823174:C:T	1.0907e-05	-1.09309	1.20778
229823966	chr1:229823966:A:T	1.75784e-05	-1.4883e-10	0.591962
229824593	chr1:229824593:C:T	1.12598e-06	-1.14962	-1.00644
229824748	chr1:229824748:AG:A	1.38841e-06	-1.35162	-0.594931
229825351	chr1:229825351:T:C	7.53287e-06	-1.4883e-10	-0.255436
229825579	chr1:229825579:T:C	1.11116e-06	-1.16231	-1.007
229825902	chr1:229825902:G:A	5.7167e-06	-1.4883e-10	-0.531319
229826170	chr1:229826170:C:G	3.85337e-06	-1.4883e-10	-0.925762
229826265	chr1:229826265:C:T	4.93817e-06	-1.4883e-10	-0.677717
229826398	chr1:229826398:A:G	9.26834e-07	-1.25904	-1.09165
229826669	chr1:229826669:A:C	9.07976e-07	-1.28493	-1.08632
229827037	chr1:229827037:G:A	4.47053e-06	-0.777205	-2.24018e-10
229827204	chr1:229827204:G:A	4.24936e-06	-1.4883e-10	-0.827943
229828125	chr1:229828125:C:T	1.28882e-05	0.281603	-2.24018e-10
229828431	chr1:229828431:AAAT:A	1.09084e-06	-1.07494	-1.11282
229828436	chr1:229828436:CCT:C	1.12162e-06	-1.04995	-1.10999
229828490	chr1:229828490:C:T	1.81293e-06	-1.67977	-2.24018e-10
229828872	chr1:229828872:TTC:T	8.69183e-07	-1.32088	-1.09404
229828955	chr1:229828955:G:A	3.79146e-05	-1.4883e-10	1.36062
229829344	chr1:229829344:A:AC	9.11634e-07	-1.30983	-1.0574
229829482	chr1:229829482:T:A	1.45127e-06	-0.872305	-1.02997
229829492	chr1:229829492:G:A	1.78749e-06	-1.6939	-2.24018e-10
229829684	chr1:229829684:G:A	4.20498e-06	-1.4883e-10	-0.838442
229829890	chr1:229829890:A:G	2.16254e-06	-1.50343	-2.24018e-10
229830353	chr1:229830353:T:G	4.44019e-06	-1.4883e-10	-0.784013
229830370	chr1:229830370:C:T	1.11115e-06	-1.14938	-1.01994
229830384	chr1:229830384:T:G	7.64408e-06	-1.01356	0.772776
229830608	chr1:229830608:C:T	5.65253e-05	1.75998	-2.24018e-10
229830913	chr1:229830913:T:C	3.35455e-06	-1.4883e-10	-1.06439
229831064	chr1:229831064:C:T	3.4005e-06	-1.4883e-10	-1.05079
229831240	chr1:229831240:G:C	3.44817e-06	-1.4883e-10	-1.03687
229832881	chr1:229832881:T:C	7.47758e-06	-1.4883e-10	-0.262803
229833524	chr1:229833524:C:T	9.6971e-06	-1.4883e-10	-0.00288465
229834448	chr1:229834448:C:G	4.34679e-06	-1.4883e-10	-0.805275
229834933	chr1:229834933:A:T	9.6154e-06	-1.4883e-10	-0.0113457
229835350	chr1:229835350:G:C	1.65688e-05	-0.953134	1.48595
229835367	chr1:229835367:C:A	2.27197e-06	-1.45406	-2.24018e-10
229835684	chr1:229835684:C:G	3.0927e-06	-1.4883e-10	-1.14567
229836219	chr1:229836219:C:T	3.31826e-06	-1.4883e-10	-1.07527
229836237	chr1:229836237:A:G	3.88784e-06	-1.4883e-10	-0.916858
229836607	chr1:229836607:G:C	4.26733e-06	-1.4883e-10	-0.823724
229836983	chr1:229836983:T:C	4.14688e-06	-1.4883e-10	-0.852356
229837037	chr1:229837037:G:C	4.08899e-06	-1.4883e-10	-0.866413
229837545	chr1:229837545:T:C	3.22927e-06	-1.4883e-10	-1.10245
229838209	chr1:229838209:T:C	6.61615e-06	-1.4883e-10	-0.385197
229838307	chr1:229838307:A:T	1.90979e-06	-1.62772	-2.24018e-10
229838393	chr1:229838393:T:G	3.52888e-06	-1.4883e-10	-1.01373
229838601	chr1:229838601:A:G	3.72231e-06	-1.42186	0.461494
229839214	chr1:229839214:A:G	3.42593e-05	-1.43317	2.69241
229839290	chr1:229839290:G:C	5.484e-06	-1.4883e-10	-0.572876
229839347	chr1:229839347:C:T	3.52986e-06	-1.4883e-10	-1.01345
229839390	chr1:229839390:A:G	1.29822e-05	-1.4883e-10	0.288868
229839667	chr1:229839667:T:C	5.484e-06	-1.4883e-10	-0.572876
229839710	chr1:229839710:G:A	4.43385e-06	-1.50377	0.718328
229839912	chr1:229839912:C:G	8.57758e-06	-1.50474	1.37918
229839959	chr1:229839959:G:A	4.57759e-06	-1.4883e-10	-0.753539
229839970	chr1:229839970:T:C	4.11047e-06	-1.4883e-10	-0.861175
229840304	chr1:229840304:C:T	3.23183e-06	-1.51394	0.412276
229840647	chr1:229840647:G:A	3.07468e-06	-1.52576	0.374246
229840669	chr1:229840669:G:A	5.39788e-06	-1.4883e-10	-0.588705
229840684	chr1:229840684:A:C	4.65378e-06	-1.4883e-10	-0.737032
229841038	chr1:229841038:T:A	3.37324e-06	-1.05884	-2.24018e-10
229841204	chr1:229841204:G:C	1.61622e-05	-1.52278	2.03075
229841342	chr1:229841342:C:A	4.71744e-06	-1.4883e-10	-0.723446
229841383	chr1:229841383:T:C	3.4758e-06	-1.4883e-10	-1.02889
229841584	chr1:229841584:T:C	4.60049e-06	-1.4883e-10	-0.74855
229841639	chr1:229841639:T:C	3.56726e-06	-1.4883e-10	-1.00291
229841665	chr1:229841665:GT:G	6.86633e-06	-1.53341	1.18533
229841693	chr1:229841693:T:G	3.1716e-06	-1.4883e-10	-1.12047
229841861	chr1:229841861:A:C	1.55472e-05	-1.50225	1.97142
229842472	chr1:229842472:T:C	3.14697e-06	-1.4883e-10	-1.12827
229842897	chr1:229842897:A:T	3.36611e-06	-1.4883e-10	-1.06095
229842961	chr1:229842961:A:G	5.4647e-06	-1.56704	0.990633
229844203	chr1:229844203:A:C	3.06296e-06	-1.15533	-2.24018e-10
229844438	chr1:229844438:G:T	5.10736e-06	-1.4883e-10	-0.644028
229844494	chr1:229844494:C:T	1.1544e-06	-1.60556	-0.525569
229844588	chr1:229844588:T:C	5.57228e-06	-1.4883e-10	-0.556907
229844863	chr1:229844863:G:T	1.97459e-05	-1.44283	2.15107
229844879	chr1:229844879:GC:G	3.13099e-06	-1.4883e-10	-1.13336
229845401	chr1:229845401:T:C	3.63368e-06	-1.4883e-10	-0.984467
229845455	chr1:229845455:T:C	3.2119e-06	-1.4883e-10	-1.10785
229845876	chr1:229845876:G:T	5.932e-06	-1.58634	1.09199
229846432	chr1:229846432:G:A	6.9981e-06	-1.52587	1.1968
229846535	chr1:229846535:G:T	5.06436e-06	-1.4883e-10	-0.652483
229846882	chr1:229846882:C:T	8.20194e-06	-1.4883e-10	-0.170341
229847099	chr1:229847099:G:T	5.18175e-06	-1.4883e-10	-0.629568
229847594	chr1:229847594:A:G	3.27375e-06	-1.4883e-10	-1.08877
229847621	chr1:229847621:T:C	7.55292e-05	-1.4883e-10	2.04981
229847715	chr1:229847715:C:T	3.08939e-06	-1.4883e-10	-1.14674
229848044	chr1:229848044:G:A	1.45893e-05	0.405576	-2.24018e-10
229848158	chr1:229848158:C:T	4.08274e-06	-1.4883e-10	-0.867943
229848159	chr1:229848159:A:G	1.94951e-05	-1.2737	1.96915
229848303	chr1:229848303:A:G	1.09583e-05	-1.4883e-10	0.119382
229848600	chr1:229848600:A:G	2.20213e-05	-0.457636	1.27494
229849058	chr1:229849058:T:G	3.09576e-06	-1.4883e-10	-1.14468
229849166	chr1:229849166:A:G	2.17879e-05	-0.488316	1.29496
229849193	chr1:229849193:A:G	1.03922e-05	-1.4883e-10	0.0663485
229849229	chr1:229849229:AT:A	2.41583e-05	-0.476454	1.38637
229849280	chr1:229849280:T:C	3.08995e-06	-1.4883e-10	-1.14656
229849539	chr1:229849539:C:T	5.09797e-06	-1.4883e-10	-0.64587
229849609	chr1:229849609:A:G	1.12212e-05	-1.4883e-10	0.143097
229849629	chr1:229849629:G:A	1.99494e-05	-0.52393	1.24242
229849648	chr1:229849648:G:A	7.48119e-07	-1.59653	-0.968376
229849711	chr1:229849711:G:A	4.2454e-06	-1.4883e-10	-0.828875
229849758	chr1:229849758:G:A	3.33101e-06	-1.4883e-10	-1.07143
229849762	chr1:229849762:C:T	5.28846e-06	-1.4883e-10	-0.609184
229849907	chr1:229849907:T:C	4.16235e-06	-1.4883e-10	-0.848632
229849914	chr1:229849914:A:G	2.50092e-05	-0.488639	1.43317
229849962	chr1:229849962:C:T	5.22049e-06	-1.4883e-10	-0.62212
229850063	chr1:229850063:G:T	7.83856e-07	-1.56095	-0.957293
229850245	chr1:229850245:G:A	6.52747e-05	-1.4883e-10	1.90389
229850535	chr1:229850535:G:C	6.60974e-05	-1.4883e-10	1.91642
229850746	chr1:229850746:G:C	3.58458e-06	-1.4883e-10	-0.99807
229850819	chr1:229850819:T:C	7.52779e-07	-1.47821	-1.08048
229850834	chr1:229850834:G:A	1.90182e-05	-0.58114	1.25183
229851042	chr1:229851042:A:G	2.48021e-05	-0.472271	1.40849
229851218	chr1:229851218:C:T	1.76789e-06	-1.70493	-2.24018e-10
229851263	chr1:229851263:C:A	2.78928e-05	-0.391496	1.44515
229851267	chr1:229851267:A:G	1.13699e-05	-1.4883e-10	0.156262
229851392	chr1:229851392:C:T	2.69339e-05	-0.423304	1.44198
229851530	chr1:229851530:A:G	3.5433e-06	-1.4883e-10	-1.00965
229851703	chr1:229851703:A:G	1.21499e-05	-1.4883e-10	0.222611
229851797	chr1:229851797:T:C	0.0001005	-1.4883e-10	2.33545
229851798	chr1:229851798:A:G	5.00407e-06	-1.4883e-10	-0.66446
229851899	chr1:229851899:T:A	4.24336e-06	-1.4883e-10	-0.829357
229852129	chr1:229852129:T:C	7.2625e-06	-1.4883e-10	-0.291988
229852205	chr1:229852205:A:G	9.90555e-06	-1.4883e-10	0.0183835
229852828	chr1:229852828:C:T	4.3646e-06	-1.4883e-10	-0.801184
229853093	chr1:229853093:G:A	3.64557e-06	-1.4883e-10	-0.981199
229853117	chr1:229853117:G:A	4.76741e-06	-1.4883e-10	-0.712908
229853181	chr1:229853181:C:T	1.9287e-05	-1.4883e-10	0.684721
229853234	chr1:229853234:A:G	3.48181e-06	-1.4883e-10	-1.02716
229853246	chr1:229853246:T:C	9.55454e-06	-1.4883e-10	-0.0176948
229853361	chr1:229853361:G:A	7.15879e-06	-1.4883e-10	-0.30637
229853951	chr1:229853951:A:G	1.06005e-05	-1.4883e-10	0.0861878
229854040	chr1:229854040:C:T	3.09872e-06	-1.4883e-10	-1.14372
229854101	chr1:229854101:G:A	4.98855e-06	-1.4883e-10	-0.667566
229854248	chr1:229854248:A:G	1.56817e-05	-0.391945	0.869728
229854721	chr1:229854721:T:C	9.04231e-06	-1.4883e-10	-0.0727969
229855365	chr1:229855365:AGCCACAGCTGAATGTGTGACTTGGGTG:A	1.82439e-06	-1.67347	-2.24018e-10
229855473	chr1:229855473:A:ATG	1.31277e-06	-1.70005	-0.302525
229856020	chr1:229856020:T:C	4.30673e-06	-0.736911	-0.0776201
229856297	chr1:229856297:T:A	5.52623e-06	-1.4883e-10	-0.565206
229856433	chr1:229856433:C:T	5.45635e-05	1.72465	-2.24018e-10
229856625	chr1:229856625:G:C	3.20329e-06	-1.4883e-10	-1.11053
229856630	chr1:229856630:G:T	5.31287e-06	-1.4883e-10	-0.60458
229856953	chr1:229856953:C:G	7.31896e-06	-1.4883e-10	-0.284243
229856998	chr1:229856998:A:G	7.35187e-06	-1.4883e-10	-0.279757
229857106	chr1:229857106:A:G	5.33147e-06	-1.4883e-10	-0.601084
229857314	chr1:229857314:A:G	3.20818e-06	-1.4883e-10	-1.10901
229857399	chr1:229857399:C:T	6.48175e-06	-0.405721	-2.24018e-10
229857541	chr1:229857541:G:A	5.24311e-06	-1.4883e-10	-0.617797
229857910	chr1:229857910:A:C	4.31276e-06	-1.4883e-10	-0.813132
229857995	chr1:229857995:A:G	5.72941e-06	-1.4883e-10	-0.529099
229858217	chr1:229858217:CA:C	4.50295e-06	-1.4883e-10	-0.769978
229858250	chr1:229858250:C:T	5.80136e-06	-0.524541	0.00792252
229858483	chr1:229858483:G:A	4.12371e-06	-1.4883e-10	-0.857959
229858939	chr1:229858939:G:A	4.47938e-06	-1.4883e-10	-0.775227
229859211	chr1:229859211:C:T	4.72702e-06	-0.721416	-2.24018e-10
229859999	chr1:229859999:C:A	8.65672e-06	-0.116376	-2.24018e-10
229860161	chr1:229860161:C:T	1.53545e-06	-1.65326	-0.192622
229860209	chr1:229860209:G:A	1.17961e-06	-1.59463	-0.514904
229860523	chr1:229860523:G:A	3.81583e-06	-1.4883e-10	-0.935553
229860835	chr1:229860835:G:A	7.19047e-06	-1.4883e-10	-0.301955
229861007	chr1:229861007:C:T	1.15553e-06	-1.60641	-0.52374
229861074	chr1:229861074:G:A	4.19945e-06	-1.4883e-10	-0.839757
229861400	chr1:229861400:T:C	1.10059e-05	-1.4883e-10	0.123722
229861431	chr1:229861431:T:A	4.51814e-06	-1.4883e-10	-0.76661
229861484	chr1:229861484:T:A	3.75404e-06	-1.4883e-10	-0.951878
229862056	chr1:229862056:G:A	3.16024e-06	-1.4883e-10	-1.12406
229862057	chr1:229862057:A:T	3.15451e-06	-1.4883e-10	-1.12588
229862211	chr1:229862211:C:T	1.31125e-06	-1.58006	-0.423665
229862252	chr1:229862252:G:A	3.60286e-06	-1.4883e-10	-0.992983
229862253	chr1:229862253:A:C	3.60352e-06	-1.4883e-10	-0.9928
229862294	chr1:229862294:T:C	1.79989e-06	-1.68699	-2.24018e-10
229862479	chr1:229862479:C:T	7.19505e-06	-1.4883e-10	-0.301319
229862492	chr1:229862492:G:A	2.35213e-05	-1.4883e-10	0.883196
229862696	chr1:229862696:C:T	9.51919e-06	-1.4883e-10	-0.0214021
229862935	chr1:229862935:A:G	1.1047e-05	-1.4883e-10	0.127444
229863049	chr1:229863049:C:G	6.19977e-06	-1.4883e-10	-0.4502
229863083	chr1:229863083:G:T	1.17885e-05	-1.4883e-10	0.192413
229863438	chr1:229863438:G:T	3.71028e-06	-1.4883e-10	-0.963604
229863567	chr1:229863567:C:T	1.10699e-05	-0.707452	0.836972
229863762	chr1:229863762:G:A	9.86651e-07	-1.14084	-1.14731
229864132	chr1:229864132:C:T	3.80092e-06	-0.939468	-2.24018e-10
229864160	chr1:229864160:CA:C	3.40344e-06	-1.4883e-10	-1.04993
229864508	chr1:229864508:A:G	6.41083e-06	-1.4883e-10	-0.416722
229864678	chr1:229864678:G:A	5.88395e-06	-0.578634	0.076151
229864907	chr1:229864907:C:T	3.43319e-06	-1.4883e-10	-1.04122
229865083	chr1:229865083:C:A	1.63256e-05	-1.4883e-10	0.518024
229865285	chr1:229865285:A:G	4.0922e-06	-1.4883e-10	-0.865629
229865554	chr1:229865554:C:T	2.61076e-06	-1.31507	-2.24018e-10
229865758	chr1:229865758:G:A	4.00011e-06	-1.4883e-10	-0.88839
229865765	chr1:229865765:G:A	3.94977e-06	-1.4883e-10	-0.901055
229865769	chr1:229865769:T:C	3.48336e-06	-1.4883e-10	-1.02671
229865782	chr1:229865782:A:G	3.43339e-06	-1.4883e-10	-1.04116
229865804	chr1:229865804:C:T	3.48814e-06	-1.4883e-10	-1.02534
229865826	chr1:229865826:G:A	3.48814e-06	-1.4883e-10	-1.02534
229865843	chr1:229865843:G:A	3.55574e-06	-1.4883e-10	-1.00615
229866100	chr1:229866100:G:A	1.86723e-06	-1.65025	-2.24018e-10
229866412	chr1:229866412:C:T	6.19977e-06	-1.4883e-10	-0.4502
229866826	chr1:229866826:T:C	3.48119e-06	-1.4883e-10	-1.02734
229866901	chr1:229866901:C:T	5.96795e-06	-1.4883e-10	-0.488308
229866931	chr1:229866931:A:G	1.77333e-05	-1.4883e-10	0.600733
229866975	chr1:229866975:TAG:T	3.49044e-06	-1.4883e-10	-1.02468
229867079	chr1:229867079:G:A	2.8686e-06	-1.22089	-2.24018e-10
229867142	chr1:229867142:C:T	3.58646e-06	-1.4883e-10	-0.997545
229867464	chr1:229867464:A:C	3.36445e-06	-1.4883e-10	-1.06145
229867481	chr1:229867481:A:T	8.28109e-06	-1.4883e-10	-0.160737
229867775	chr1:229867775:C:T	5.84298e-06	-0.656267	0.146796
229867813	chr1:229867813:C:T	6.04344e-06	-0.627937	0.152199
229868434	chr1:229868434:A:G	3.08524e-06	-1.4883e-10	-1.14808
229868614	chr1:229868614:C:T	6.19977e-06	-1.4883e-10	-0.4502
229869502	chr1:229869502:G:A	3.05341e-06	-1.60276	0.444309
229869696	chr1:229869696:G:A	6.16546e-06	-1.4883e-10	-0.455749
229869913	chr1:229869913:A:G	4.06642e-06	-1.4883e-10	-0.871949
229869945	chr1:229869945:C:T	3.23128e-06	-1.4883e-10	-1.10183
229870203	chr1:229870203:T:A	6.69848e-06	-1.4883e-10	-0.372831
229870659	chr1:229870659:T:G	3.74599e-06	-1.5228	0.568771
229870663	chr1:229870663:G:A	3.14449e-06	-1.4883e-10	-1.12906
229870751	chr1:229870751:T:C	3.99397e-06	-1.4883e-10	-0.889927
229871231	chr1:229871231:C:T	1.60236e-05	-1.4883e-10	0.499354
229871681	chr1:229871681:A:G	6.83099e-06	-1.4883e-10	-0.353242
229871818	chr1:229871818:T:C	3.50932e-06	-1.4883e-10	-1.01929
229872501	chr1:229872501:G:A	6.58898e-06	-1.4883e-10	-0.389313
229872701	chr1:229872701:C:T	3.11779e-06	-1.4883e-10	-1.13759
229872806	chr1:229872806:C:T	3.13045e-06	-1.4883e-10	-1.13353
229872834	chr1:229872834:A:G	1.76462e-06	-1.70677	-2.24018e-10
229873033	chr1:229873033:T:G	1.60861e-05	-1.4883e-10	0.503243
229873176	chr1:229873176:C:T	4.03107e-06	-0.602933	-0.277746
229873261	chr1:229873261:A:G	1.60515e-05	-1.4883e-10	0.501092
229873371	chr1:229873371:C:T	3.09925e-06	-1.4883e-10	-1.14355
229873431	chr1:229873431:T:C	1.76696e-05	-1.4883e-10	0.597132
229873551	chr1:229873551:C:T	4.6914e-06	-1.4883e-10	-0.728981
229873845	chr1:229873845:C:T	5.29928e-06	-1.4883e-10	-0.60714
229874778	chr1:229874778:G:A	3.83725e-06	-1.4883e-10	-0.929956
229874808	chr1:229874808:G:A	1.23463e-06	-1.48663	-0.577315
229875085	chr1:229875085:C:T	3.08728e-06	-1.4883e-10	-1.14742
229875117	chr1:229875117:T:A	1.25824e-06	-1.46549	-0.579509
229875158	chr1:229875158:C:T	1.83951e-06	-1.66521	-2.24018e-10
229875451	chr1:229875451:T:C	3.26055e-06	-1.4883e-10	-1.09282
229875566	chr1:229875566:A:G	3.15451e-06	-1.12588	-2.24018e-10
229875877	chr1:229875877:T:C	1.9e-06	-1.63286	-2.24018e-10
229875964	chr1:229875964:G:A	4.3842e-06	-1.4883e-10	-0.796704
229876135	chr1:229876135:T:C	4.20558e-06	-1.4883e-10	-0.8383
229876193	chr1:229876193:T:G	3.25306e-06	-1.4883e-10	-1.09512
229876569	chr1:229876569:A:C	1.62722e-05	-1.4883e-10	0.514749
229876941	chr1:229876941:A:T	7.84059e-06	-1.4883e-10	-0.215397
229877162	chr1:229877162:A:G	1.45433e-06	-1.70655	-0.193611
229877163	chr1:229877163:C:T	3.1517e-06	-1.4883e-10	-1.12677
229877207	chr1:229877207:A:G	3.15551e-06	-1.4883e-10	-1.12556
229877296	chr1:229877296:C:T	9.62882e-06	-1.4883e-10	-0.00995107
229877313	chr1:229877313:C:T	2.68685e-05	-1.4883e-10	1.01624
229877324	chr1:229877324:C:T	3.18389e-06	-1.4883e-10	-1.11661
229877345	chr1:229877345:G:A	3.15889e-06	-1.4883e-10	-1.12449
229877599	chr1:229877599:C:T	1.44565e-06	-1.65065	-0.255502
229877737	chr1:229877737:A:T	1.42687e-06	-1.6478	-0.271426
229877985	chr1:229877985:C:T	2.17736e-05	-1.4883e-10	0.805988
229878191	chr1:229878191:G:A	5.80348e-06	0.427683	-0.943937
229878701	chr1:229878701:A:G	3.14946e-06	-1.4883e-10	-1.12748
229878823	chr1:229878823:CA:C	3.16688e-06	-1.4883e-10	-1.12196
229878990	chr1:229878990:A:G	3.13256e-06	-1.4883e-10	-1.13286
229879010	chr1:229879010:A:G	3.24356e-06	-1.4883e-10	-1.09804
229879180	chr1:229879180:T:C	1.5134e-06	-1.69135	-0.169005
229879181	chr1:229879181:G:A	3.08646e-06	-1.4883e-10	-1.14769
229879301	chr1:229879301:G:T	3.16418e-06	-1.4883e-10	-1.12282
229879320	chr1:229879320:C:A	3.16468e-06	-1.4883e-10	-1.12266
229879513	chr1:229879513:C:T	8.40654e-06	-1.4883e-10	-0.145702
229879761	chr1:229879761:T:A	3.08459e-06	-1.4883e-10	-1.14829
229879773	chr1:229879773:C:G	3.10732e-06	-1.4883e-10	-1.14095
229880038	chr1:229880038:C:G	1.05591e-06	-1.70608	-0.514229
229880052	chr1:229880052:T:A	3.08447e-06	-1.4883e-10	-1.14833
229880231	chr1:229880231:C:T	6.86726e-06	-1.4883e-10	-0.347946
229880260	chr1:229880260:TTGAA:T	3.12749e-06	-1.4883e-10	-1.13448
229880268	chr1:229880268:T:C	3.40198e-06	-1.4883e-10	-1.05035
229880359	chr1:229880359:C:T	6.71457e-06	-1.4883e-10	-0.370432
229880534	chr1:229880534:CT:C	2.28342e-05	-1.4883e-10	0.853546
229880608	chr1:229880608:A:G	8.07323e-07	-1.4521	-1.03664
229880633	chr1:229880633:G:A	2.39083e-05	-1.4883e-10	0.899516
229880751	chr1:229880751:C:T	4.5019e-06	-1.4883e-10	-0.770212
229880839	chr1:229880839:A:C	4.94563e-06	-1.4883e-10	-0.676206
229880897	chr1:229880897:C:T	4.97243e-06	-1.4883e-10	-0.670802
229880925	chr1:229880925:A:C	4.29278e-06	-0.817778	-2.24018e-10
229881278	chr1:229881278:T:C	4.82954e-06	-1.4883e-10	-0.699961
229881284	chr1:229881284:A:C	4.83758e-06	-1.4883e-10	-0.698298
229881528	chr1:229881528:G:A	6.54374e-06	0.748541	-1.14474
229881728	chr1:229881728:C:T	3.46732e-06	-1.4883e-10	-1.03133
229881791	chr1:229881791:T:C	4.77988e-06	-1.4883e-10	-0.710297
229881819	chr1:229881819:G:A	4.43477e-06	-1.4883e-10	-0.785237
229881883	chr1:229881883:C:T	3.40435e-06	-1.4883e-10	-1.04966
229881906	chr1:229881906:A:G	4.37026e-06	-1.4883e-10	-0.799888
229881996	chr1:229881996:A:C	4.97011e-06	-1.4883e-10	-0.67127
229882005	chr1:229882005:C:T	3.54207e-06	-1.4883e-10	-1.01
229882010	chr1:229882010:G:A	3.29015e-06	-1.4883e-10	-1.08378
229882249	chr1:229882249:G:T	3.08431e-06	-1.4883e-10	-1.14838
229882663	chr1:229882663:G:T	6.21598e-06	-1.4883e-10	-0.447588
229882712	chr1:229882712:A:G	5.59208e-06	-1.4883e-10	-0.55336
229882726	chr1:229882726:A:G	1.9887e-06	-1.66849	0.0812608
229882882	chr1:229882882:T:TCC	7.46985e-06	-1.4883e-10	-0.263837
229883070	chr1:229883070:C:T	3.08461e-06	-1.4883e-10	-1.14829
229883090	chr1:229883090:T:C	3.36989e-06	-1.4883e-10	-1.05983
229883275	chr1:229883275:C:T	9.56451e-06	-1.4883e-10	-0.0166518
229883301	chr1:229883301:G:A	1.2178e-05	-1.4883e-10	0.224917
229883414	chr1:229883414:G:A	6.87938e-06	-1.4883e-10	-0.346183
229883520	chr1:229883520:G:A	7.35179e-06	-1.4883e-10	-0.279767
229883582	chr1:229883582:T:C	3.1157e-06	-1.4883e-10	-1.13826
229883972	chr1:229883972:G:A	5.48713e-06	-1.4883e-10	-0.572305
229884071	chr1:229884071:C:T	3.08461e-06	-1.4883e-10	-1.14829
229884235	chr1:229884235:A:G	6.37304e-06	-1.4883e-10	-0.422635
229884268	chr1:229884268:A:G	5.23681e-06	-1.4883e-10	-0.619
229884311	chr1:229884311:C:A	6.58395e-06	-1.4883e-10	-0.390077
229884329	chr1:229884329:C:A	5.35437e-06	-1.4883e-10	-0.596799
229884628	chr1:229884628:C:T	3.1169e-06	-1.4883e-10	-1.13787
229884967	chr1:229884967:G:A	6.79318e-06	-1.4883e-10	-0.358792
229885169	chr1:229885169:T:C	6.40998e-06	-1.4883e-10	-0.416856
229885537	chr1:229885537:C:T	4.26565e-06	-1.4883e-10	-0.824117
229886548	chr1:229886548:A:G	2.40379e-06	-1.39767	-2.24018e-10
229886647	chr1:229886647:G:T	6.20959e-06	-1.4883e-10	-0.448617
229886805	chr1:229886805:G:A	4.92204e-06	-1.4883e-10	-0.680989
229886984	chr1:229886984:A:G	1.70354e-06	-1.3756	-0.366405
229887308	chr1:229887308:C:T	6.1597e-06	-1.4883e-10	-0.456683
229887320	chr1:229887320:T:TG	1.45251e-06	-0.761343	-1.14007
229887370	chr1:229887370:C:T	4.48139e-06	-1.4883e-10	-0.774777
229887439	chr1:229887439:G:A	3.43187e-06	-1.4883e-10	-1.04161
229887556	chr1:229887556:G:A	3.94597e-06	-1.4883e-10	-0.902016
229887609	chr1:229887609:G:C	4.9124e-06	-1.4883e-10	-0.682948
229887676	chr1:229887676:A:G	6.49185e-06	-1.4883e-10	-0.404164
229888265	chr1:229888265:C:T	4.58123e-06	-1.4883e-10	-0.752743
229888327	chr1:229888327:T:C	7.79431e-06	-1.4883e-10	-0.221318
229888670	chr1:229888670:T:C	6.41267e-06	-1.4883e-10	-0.416435
229888738	chr1:229888738:T:C	3.97703e-06	-1.4883e-10	-0.894176
229889196	chr1:229889196:C:T	4.64843e-06	-1.4883e-10	-0.738182
229889251	chr1:229889251:A:G	3.47335e-06	-1.4883e-10	-1.02959
229889324	chr1:229889324:A:G	6.59798e-06	-1.4883e-10	-0.387949
229889427	chr1:229889427:A:G	1.13232e-06	-1.67151	-0.478932
229889542	chr1:229889542:G:A	3.4307e-06	-1.4883e-10	-1.04195
229890022	chr1:229890022:C:T	2.1483e-06	-1.53417	0.0241373
229890078	chr1:229890078:G:A	1.45748e-05	-1.4883e-10	0.404581
229890133	chr1:229890133:G:A	6.97394e-06	-1.4883e-10	-0.332531
229890393	chr1:229890393:T:A	2.87314e-06	-1.21931	-2.24018e-10
229890501	chr1:229890501:C:T	6.8463e-06	-1.4883e-10	-0.351004
229890541	chr1:229890541:C:A	3.43187e-06	-1.4883e-10	-1.04161
229890601	chr1:229890601:A:C	1.13692e-06	-1.69576	-0.450627
229890718	chr1:229890718:A:T	3.42899e-06	-1.4883e-10	-1.04244
229890968	chr1:229890968:T:C	1.20518e-05	0.2145	-2.24018e-10
229891227	chr1:229891227:T:A	4.66801e-06	-1.4883e-10	-0.733978
229891292	chr1:229891292:G:A	4.77637e-06	-1.4883e-10	-0.71103
229891538	chr1:229891538:G:A	0.000100666	-1.4883e-10	2.33709
229891782	chr1:229891782:G:A	7.40326e-06	-1.4883e-10	-0.272791
229892105	chr1:229892105:G:A	3.57726e-06	-1.4883e-10	-1.00011
229892344	chr1:229892344:G:A	3.43832e-06	-1.4883e-10	-1.03973
229892509	chr1:229892509:A:T	2.10425e-06	-1.53075	-2.24018e-10
229892570	chr1:229892570:T:C	1.50657e-05	-1.4883e-10	0.437711
229893230	chr1:229893230:T:C	3.38183e-06	-1.05629	-2.24018e-10
229893239	chr1:229893239:A:C	4.49707e-06	-1.4883e-10	-0.771285
229893420	chr1:229893420:C:T	6.45765e-06	-1.4883e-10	-0.409447
229893489	chr1:229893489:A:C	1.22246e-06	-1.66149	-0.412356
229893980	chr1:229893980:A:G	4.20743e-06	-1.4883e-10	-0.83786
229894413	chr1:229894413:C:T	3.38054e-06	-1.4883e-10	-1.05668
229894900	chr1:229894900:G:A	1.62681e-05	-1.4883e-10	0.514495
229895233	chr1:229895233:C:A	1.52134e-05	-1.4883e-10	0.447462
229895787	chr1:229895787:C:G	8.00591e-06	-1.4883e-10	-0.194532
229896458	chr1:229896458:G:A	5.99805e-06	-1.4883e-10	-0.483278
229896510	chr1:229896510:C:G	4.37123e-06	-1.4883e-10	-0.799667
229896679	chr1:229896679:G:A	7.75006e-06	-1.4883e-10	-0.227011
229897229	chr1:229897229:C:T	9.50679e-06	-1.4883e-10	-0.0227053
229898142	chr1:229898142:A:G	3.64778e-06	-1.4883e-10	-0.980593
229898296	chr1:229898296:G:T	3.91635e-06	-1.4883e-10	-0.909551
229898434	chr1:229898434:C:T	6.31118e-06	-1.4883e-10	-0.432389
229898729	chr1:229898729:C:T	4.0289e-06	-1.4883e-10	-0.881217
229898751	chr1:229898751:A:G	3.13591e-06	-1.4883e-10	-1.13179
229899380	chr1:229899380:A:AAAATTCTC	5.87309e-06	-1.4883e-10	-0.50433
229899428	chr1:229899428:A:G	3.90652e-06	-1.4883e-10	-0.912065
229899725	chr1:229899725:T:A	3.98908e-06	-1.4883e-10	-0.891151
229899819	chr1:229899819:G:A	6.89574e-06	-1.4883e-10	-0.343807
229900615	chr1:229900615:G:GA	3.86006e-06	-1.4883e-10	-0.92403
229901671	chr1:229901671:A:G	1.66308e-06	-1.29766	-0.468376
229901839	chr1:229901839:T:A	8.12964e-07	-1.70508	-0.776698
229901971	chr1:229901971:A:G	6.64852e-06	-1.4883e-10	-0.380317
229902012	chr1:229902012:A:G	3.35803e-06	-1.4883e-10	-1.06336
229902156	chr1:229902156:G:A	3.10622e-06	-1.4883e-10	-1.14131
229902246	chr1:229902246:C:T	3.11734e-06	-1.4883e-10	-1.13773
229902516	chr1:229902516:G:T	5.96164e-06	-1.4883e-10	-0.489367
229902702	chr1:229902702:A:G	1.0683e-05	-1.4883e-10	0.0939435
229902942	chr1:229902942:G:A	5.4637e-06	-1.4883e-10	-0.576585
229902972	chr1:229902972:T:C	3.55365e-06	-1.4883e-10	-1.00674
229904088	chr1:229904088:AT:A	3.60132e-06	-1.4883e-10	-0.993411
229904578	chr1:229904578:A:G	3.69714e-06	-1.4883e-10	-0.967151
229904833	chr1:229904833:A:T	1.76962e-06	-1.70395	-2.24018e-10
229904866	chr1:229904866:T:C	1.69516e-05	-1.4883e-10	0.555648
229904926	chr1:229904926:C:T	6.34182e-06	-1.4883e-10	-0.427546
229905026	chr1:229905026:T:A	1.71054e-05	-1.4883e-10	0.56468
229905235	chr1:229905235:AG:A	5.83733e-06	-1.4883e-10	-0.510438
229905337	chr1:229905337:C:T	2.56697e-06	-1.33199	-2.24018e-10
229906329	chr1:229906329:C:G	5.09537e-06	-1.4883e-10	-0.64638
229906722	chr1:229906722:A:T	3.94329e-06	-1.4883e-10	-0.902697
229906833	chr1:229906833:C:T	1.09272e-05	0.116547	-2.24018e-10
229906913	chr1:229906913:A:G	3.84314e-06	-1.4883e-10	-0.928422
229907244	chr1:229907244:T:C	3.24271e-06	-1.4883e-10	-1.0983
229908159	chr1:229908159:C:T	1.54788e-05	-1.4883e-10	0.464759
229908454	chr1:229908454:T:C	3.79965e-06	-1.4883e-10	-0.939803
229908839	chr1:229908839:T:A	3.8961e-06	-1.4883e-10	-0.914736
229909198	chr1:229909198:C:T	3.96577e-06	-1.4883e-10	-0.897012
229909388	chr1:229909388:T:A	4.05071e-06	-1.4883e-10	-0.875818
229910517	chr1:229910517:T:C	6.55807e-06	-1.4883e-10	-0.394016
229910528	chr1:229910528:T:C	9.75753e-06	-1.4883e-10	0.00332814
229910769	chr1:229910769:T:C	1.1489e-06	-1.61193	-0.523976
229910957	chr1:229910957:AAC:A	7.11598e-06	-1.4883e-10	-0.312369
229911047	chr1:229911047:T:C	1.93904e-06	-1.04512	-0.567397
229911461	chr1:229911461:T:C	5.66051e-06	-1.4883e-10	-0.541198
229911469	chr1:229911469:T:C	3.09308e-06	-1.4883e-10	-1.14554
229911553	chr1:229911553:T:C	3.92621e-06	-1.4883e-10	-0.907036
229911583	chr1:229911583:G:A	2.13766e-06	-1.515	-2.24018e-10
229911714	chr1:229911714:G:A	4.46635e-06	-1.4883e-10	-0.778141
229911715	chr1:229911715:T:A	4.37838e-06	-1.4883e-10	-0.798032
229911777	chr1:229911777:G:T	3.89128e-06	-1.4883e-10	-0.915974
229911932	chr1:229911932:AC:A	4.04638e-06	-1.4883e-10	-0.876889
229912061	chr1:229912061:C:T	8.24594e-06	-1.4883e-10	-0.16499
229912313	chr1:229912313:T:C	3.88793e-06	-1.4883e-10	-0.916835
229912870	chr1:229912870:T:C	8.66381e-06	-1.4883e-10	-0.115556
229913366	chr1:229913366:T:C	4.638e-06	-1.4883e-10	-0.740428
229913706	chr1:229913706:C:T	3.80279e-06	-1.4883e-10	-0.938976
229913913	chr1:229913913:C:T	3.95164e-06	-1.4883e-10	-0.900581
229914280	chr1:229914280:C:T	1.25893e-05	-1.4883e-10	0.258135
229915207	chr1:229915207:C:T	5.08634e-06	-1.4883e-10	-0.648153
229915310	chr1:229915310:G:T	1.80788e-06	-1.28481	-0.397742
229915603	chr1:229915603:T:C	3.13162e-06	-1.4883e-10	-1.13316
229915631	chr1:229915631:C:G	1.13715e-05	-1.4883e-10	0.1564
229915654	chr1:229915654:T:G	5.97769e-06	-1.4883e-10	-0.486677
229915758	chr1:229915758:T:A	2.34252e-06	-1.42348	-2.24018e-10
229915857	chr1:229915857:T:C	1.90855e-06	-1.62837	-2.24018e-10
229916047	chr1:229916047:C:T	1.1169e-05	-1.4883e-10	0.138435
229916134	chr1:229916134:G:A	5.3503e-06	-1.4883e-10	-0.597559
229917125	chr1:229917125:C:A	5.81195e-06	-1.4883e-10	-0.514796
229917201	chr1:229917201:A:C	9.87067e-06	-1.4883e-10	0.0148558
229917273	chr1:229917273:G:T	1.13164e-05	-1.4883e-10	0.151538
229917873	chr1:229917873:C:T	1.91321e-06	-1.62593	-2.24018e-10
229918150	chr1:229918150:C:T	9.78112e-06	0.135851	-0.130109
229918250	chr1:229918250:A:C	6.27594e-07	-1.69221	-1.04836
229918330	chr1:229918330:A:G	3.09661e-06	-1.4883e-10	-1.1444
229918501	chr1:229918501:C:CT	8.42324e-07	-1.51708	-0.929223
229918653	chr1:229918653:T:G	3.75375e-06	-1.4883e-10	-0.951956
229918785	chr1:229918785:T:C	1.00811e-05	-1.4883e-10	0.0359461
229919477	chr1:229919477:C:T	8.51092e-06	0.205552	-0.338914
229919828	chr1:229919828:C:T	2.45612e-06	-1.37613	-2.24018e-10
229919994	chr1:229919994:G:A	1.30566e-05	-1.4883e-10	0.294586
229920025	chr1:229920025:T:C	4.04578e-06	-1.4883e-10	-0.877038
229921034	chr1:229921034:A:C	8.71966e-07	-1.30891	-1.1028
229921149	chr1:229921149:G:A	7.92726e-06	-1.4883e-10	-0.204404
229921224	chr1:229921224:G:C	7.63546e-06	-1.4883e-10	-0.241908
229921454	chr1:229921454:G:A	1.24709e-05	-1.4883e-10	0.248685
229921478	chr1:229921478:A:G	1.31733e-05	-1.4883e-10	0.303481
229921516	chr1:229921516:AG:A	3.59769e-06	-1.4883e-10	-0.99442
229921657	chr1:229921657:A:AATGT	3.16739e-06	-1.4883e-10	-1.1218
229921727	chr1:229921727:G:A	1.54779e-05	-1.4883e-10	0.464699
229921902	chr1:229921902:G:A	3.95605e-06	-1.4883e-10	-0.899466
229922052	chr1:229922052:A:T	5.62965e-07	-1.70348	-1.14577
229922192	chr1:229922192:A:G	3.2212e-06	-1.4883e-10	-1.10496
229922451	chr1:229922451:A:G	6.74655e-06	-1.4883e-10	-0.365681
229922609	chr1:229922609:T:C	3.10703e-06	-1.4883e-10	-1.14105
229922705	chr1:229922705:G:A	6.15159e-07	-1.61815	-1.14243
229923345	chr1:229923345:G:A	4.34453e-06	-1.4883e-10	-0.805794
229923388	chr1:229923388:C:T	3.43102e-06	-1.4883e-10	-1.04186
229923407	chr1:229923407:C:T	7.09484e-06	-1.4883e-10	-0.315344
229923497	chr1:229923497:A:G	1.08753e-05	-1.4883e-10	0.111781
229923620	chr1:229923620:T:C	5.3264e-06	-1.4883e-10	-0.602036
229923621	chr1:229923621:G:T	7.38634e-06	-1.4883e-10	-0.275079
229923695	chr1:229923695:T:G	4.38884e-06	-1.4883e-10	-0.795646
229923918	chr1:229923918:G:A	8.51016e-07	-1.42092	-1.01512
229923933	chr1:229923933:C:T	3.93429e-06	-1.4883e-10	-0.904981
229924176	chr1:229924176:C:T	3.56792e-06	-1.4883e-10	-1.00273
229924271	chr1:229924271:C:T	5.52876e-06	-1.4883e-10	-0.564748
229924784	chr1:229924784:G:A	1.7863e-06	-1.69457	-2.24018e-10
229924952	chr1:229924952:C:A	8.38207e-06	-1.4883e-10	-0.148616
229925383	chr1:229925383:G:A	1.32938e-05	-1.4883e-10	0.312586
229926196	chr1:229926196:C:T	7.55978e-06	-1.4883e-10	-0.25187
229926396	chr1:229926396:C:A	3.34834e-06	-1.06625	-2.24018e-10
229926563	chr1:229926563:C:A	3.98255e-06	-1.4883e-10	-0.892789
229926762	chr1:229926762:C:G	7.43421e-06	-1.4883e-10	-0.268619
229926774	chr1:229926774:T:C	7.50396e-06	-1.4883e-10	-0.259281
229926890	chr1:229926890:T:G	3.16166e-06	-1.4883e-10	-1.12361
229927157	chr1:229927157:G:C	7.66099e-06	-1.4883e-10	-0.23857
229927196	chr1:229927196:C:G	1.03015e-05	0.658577	-0.601001
229927214	chr1:229927214:C:T	7.52615e-06	-1.4883e-10	-0.256327
229927383	chr1:229927383:G:A	7.49096e-06	-1.4883e-10	-0.261015
229927599	chr1:229927599:G:A	7.50396e-06	-1.4883e-10	-0.259281
229927677	chr1:229927677:C:A	1.31814e-06	-1.55105	-0.447439
229927895	chr1:229927895:A:T	5.76187e-06	-1.4883e-10	-0.523449
229927907	chr1:229927907:CT:C	5.71655e-06	-1.4883e-10	-0.531346
229927933	chr1:229927933:T:C	1.33928e-06	-1.7046	-0.277979
229928268	chr1:229928268:G:A	3.6839e-06	-1.4883e-10	-0.97074
229928529	chr1:229928529:C:A	3.1937e-06	-1.4883e-10	-1.11353
229928729	chr1:229928729:A:G	7.59404e-06	-1.4883e-10	-0.247348
229928891	chr1:229928891:G:A	7.49404e-06	-1.4883e-10	-0.260604
229929119	chr1:229929119:G:A	5.64551e-06	-1.4883e-10	-0.54385
229929129	chr1:229929129:C:T	7.53285e-06	-1.4883e-10	-0.255438
229929332	chr1:229929332:T:C	7.72928e-07	-1.46317	-1.06911
229929712	chr1:229929712:C:T	3.1975e-06	-1.4883e-10	-1.11234
229929759	chr1:229929759:T:C	2.78967e-05	-1.4883e-10	1.0538
229929889	chr1:229929889:T:A	7.22514e-06	-1.4883e-10	-0.297144
229929974	chr1:229929974:A:T	7.5658e-06	-1.4883e-10	-0.251074
229929990	chr1:229929990:A:G	2.33877e-05	-1.4883e-10	0.877499
229930013	chr1:229930013:C:T	2.62198e-06	-1.31078	-2.24018e-10
229930051	chr1:229930051:G:A	3.72128e-06	-1.4883e-10	-0.960643
229930235	chr1:229930235:G:A	8.01471e-06	-1.4883e-10	-0.193433
229930248	chr1:229930248:C:T	7.77705e-06	-1.4883e-10	-0.223534
229930256	chr1:229930256:AAAAGG:A	7.8453e-06	-1.4883e-10	-0.214797
229930367	chr1:229930367:T:C	3.60991e-06	-1.4883e-10	-0.991029
229930414	chr1:229930414:A:C	7.81683e-06	-1.4883e-10	-0.218433
229930542	chr1:229930542:G:A	1.05122e-05	-1.4883e-10	0.0778243
229930561	chr1:229930561:A:C	8.41096e-06	-1.4883e-10	-0.145176
229930578	chr1:229930578:A:G	3.1732e-06	-1.4883e-10	-1.11997
229930849	chr1:229930849:A:G	7.6504e-06	-1.4883e-10	-0.239954
229930969	chr1:229930969:A:C	3.74473e-06	-0.110537	-0.843825
229931067	chr1:229931067:A:C	3.60649e-06	-1.4883e-10	-0.991978
229931464	chr1:229931464:G:A	3.54817e-06	-1.4883e-10	-1.00828
229931536	chr1:229931536:C:G	7.6331e-06	-1.4883e-10	-0.242217
229931638	chr1:229931638:A:C	7.8511e-06	-1.4883e-10	-0.214058
229931792	chr1:229931792:C:T	1.11218e-05	-1.4883e-10	0.134192
229931821	chr1:229931821:G:C	1.13351e-05	-1.4883e-10	0.153191
229931826	chr1:229931826:G:A	3.13952e-06	-1.4883e-10	-1.13064
229932171	chr1:229932171:G:A	1.28265e-05	-1.4883e-10	0.276798
229932178	chr1:229932178:G:A	3.40184e-06	-1.4883e-10	-1.05039
229932198	chr1:229932198:GGGA:G	2.54817e-06	-1.33934	-2.24018e-10
229932238	chr1:229932238:A:G	2.46729e-05	-1.4883e-10	0.930992
229932343	chr1:229932343:C:A	3.73826e-06	-1.4883e-10	-0.956091
229932750	chr1:229932750:A:G	7.64092e-06	-1.4883e-10	-0.241193
229932752	chr1:229932752:T:A	7.64823e-06	-1.4883e-10	-0.240237
229932772	chr1:229932772:G:A	5.65855e-06	-1.4883e-10	-0.541543
229932807	chr1:229932807:A:C	7.73708e-06	-1.4883e-10	-0.228688
229932925	chr1:229932925:G:A	3.60631e-06	-1.4883e-10	-0.992027
229932954	chr1:229932954:A:G	7.54834e-06	-1.4883e-10	-0.253383
229933423	chr1:229933423:A:C	7.60241e-06	-1.4883e-10	-0.246247
229933532	chr1:229933532:A:G	3.42824e-06	-1.4883e-10	-1.04267
229933711	chr1:229933711:T:C	5.66298e-06	-1.4883e-10	-0.540762
229933804	chr1:229933804:C:A	3.44232e-06	-1.4883e-10	-1.03857
229934034	chr1:229934034:C:T	3.42427e-06	-1.4883e-10	-1.04382
229934106	chr1:229934106:G:A	3.43429e-06	-1.4883e-10	-1.0409
229934157	chr1:229934157:G:A	3.43074e-06	-1.4883e-10	-1.04194
229934290	chr1:229934290:A:G	6.00779e-06	-1.4883e-10	-0.481654
229934475	chr1:229934475:G:A	3.91056e-06	-1.4883e-10	-0.911032
229934542	chr1:229934542:G:A	3.28544e-06	-1.08521	-2.24018e-10
229934663	chr1:229934663:T:A	3.88776e-06	-1.4883e-10	-0.916879
229934742	chr1:229934742:T:C	3.45125e-06	-1.4883e-10	-1.03597
229935063	chr1:229935063:AT:A	3.22768e-06	-1.4883e-10	-1.10295
229935242	chr1:229935242:T:C	7.11684e-06	-1.00825	0.696005
229935251	chr1:229935251:G:A	3.4164e-06	-1.4883e-10	-1.04612
229935323	chr1:229935323:G:A	3.46136e-06	-1.4883e-10	-1.03305
229935506	chr1:229935506:CAATA:C	3.96939e-06	-1.4883e-10	-0.896099
229935557	chr1:229935557:G:A	1.53725e-05	-1.4883e-10	0.45787
229935654	chr1:229935654:T:C	3.47416e-06	-1.4883e-10	-1.02936
229935803	chr1:229935803:T:TA	3.43909e-06	-1.4883e-10	-1.0395
229936389	chr1:229936389:C:T	3.74038e-06	-1.4883e-10	-0.955523
229936453	chr1:229936453:C:T	3.11183e-06	-1.1395	-2.24018e-10
229936716	chr1:229936716:A:G	3.71226e-06	-1.4883e-10	-0.96307
229936883	chr1:229936883:C:T	3.44281e-06	-1.4883e-10	-1.03842
229936956	chr1:229936956:C:T	3.44232e-06	-1.4883e-10	-1.03857
229937112	chr1:229937112:A:G	3.44511e-06	-1.4883e-10	-1.03776
229937123	chr1:229937123:T:C	3.44232e-06	-1.4883e-10	-1.03857
229937148	chr1:229937148:G:A	3.44367e-06	-1.4883e-10	-1.03817
229937322	chr1:229937322:A:G	3.43796e-06	-1.4883e-10	-1.03983
229937515	chr1:229937515:C:T	5.86943e-06	-1.4883e-10	-0.504955
229937544	chr1:229937544:G:A	3.81745e-06	-1.4883e-10	-0.935129
229937559	chr1:229937559:T:C	3.44903e-06	-1.4883e-10	-1.03662
229937620	chr1:229937620:G:A	3.42585e-06	-1.4883e-10	-1.04336
229937864	chr1:229937864:T:G	3.11227e-06	-1.4883e-10	-1.13936
229937870	chr1:229937870:G:A	3.54204e-06	-1.4883e-10	-1.01001
229937897	chr1:229937897:T:C	3.4559e-06	-1.4883e-10	-1.03463
229938110	chr1:229938110:G:T	4.86184e-06	-1.4883e-10	-0.693294
229938352	chr1:229938352:A:G	3.41646e-06	-1.4883e-10	-1.04611
229938995	chr1:229938995:G:T	3.40987e-06	-1.4883e-10	-1.04804
229939068	chr1:229939068:C:T	2.42816e-06	-1.6947	0.307125
229939133	chr1:229939133:T:C	3.67576e-06	-1.4883e-10	-0.97295
229939242	chr1:229939242:G:A	3.51968e-06	-1.4883e-10	-1.01634
229939245	chr1:229939245:T:C	3.52811e-06	-1.4883e-10	-1.01395
229939290	chr1:229939290:G:C	3.48143e-06	-1.4883e-10	-1.02727
229939419	chr1:229939419:G:A	5.15856e-06	-1.4883e-10	-0.634055
229940023	chr1:229940023:C:T	4.1201e-06	-1.05132	0.192483
229940043	chr1:229940043:G:A	4.11948e-06	-1.00681	0.147821
229940422	chr1:229940422:T:C	3.52952e-06	-1.01355	-2.24018e-10
229940684	chr1:229940684:A:G	4.27423e-06	-1.4883e-10	-0.822107
229941193	chr1:229941193:C:T	3.71041e-06	-1.4883e-10	-0.96357
229941204	chr1:229941204:G:A	3.18829e-06	-1.4883e-10	-1.11523
229941299	chr1:229941299:A:G	1.47162e-06	-1.6836	-0.204749
229941585	chr1:229941585:A:G	2.14149e-06	-1.69901	0.185795
229941925	chr1:229941925:C:T	4.0409e-06	-1.4883e-10	-0.878245
229941986	chr1:229941986:G:T	3.33171e-06	-1.4883e-10	-1.07123
229942052	chr1:229942052:G:A	3.10148e-06	-1.4883e-10	-1.14283
229942058	chr1:229942058:T:C	1.28764e-06	-1.54308	-0.478823
229942348	chr1:229942348:T:G	1.04744e-06	-1.60643	-0.621933
229942633	chr1:229942633:T:G	3.09576e-06	-1.4883e-10	-1.14468
229942661	chr1:229942661:G:A	3.11107e-06	-1.4883e-10	-1.13975
229943053	chr1:229943053:G:T	1.61925e-06	-1.52979	-0.262958
229943071	chr1:229943071:C:T	6.27581e-07	-1.6972	-1.04339
229943261	chr1:229943261:T:C	3.34259e-06	-1.4883e-10	-1.06796
229943798	chr1:229943798:G:A	1.77804e-05	-1.4883e-10	0.603387
229945237	chr1:229945237:T:A	1.6349e-06	-1.5236	-0.25953
229945551	chr1:229945551:C:T	1.16702e-06	-1.49606	-0.624203
229945779	chr1:229945779:A:T	3.66332e-06	-0.976342	-2.24018e-10
229945987	chr1:229945987:G:T	4.4572e-06	-1.4883e-10	-0.78019
229946057	chr1:229946057:A:G	8.49981e-07	-1.42583	-1.01143
229946190	chr1:229946190:T:A	3.75153e-06	-1.4883e-10	-0.952549
229946614	chr1:229946614:G:A	1.49443e-06	-1.53222	-0.340749
229946805	chr1:229946805:A:G	7.83099e-07	-1.4102	-1.10901
229947001	chr1:229947001:C:T	3.10153e-06	-1.4883e-10	-1.14282
229947902	chr1:229947902:C:T	4.4572e-06	-1.4883e-10	-0.78019
229948193	chr1:229948193:G:C	3.70801e-06	-1.4883e-10	-0.964216
229948239	chr1:229948239:G:A	1.78718e-06	-1.69407	-2.24018e-10
229948263	chr1:229948263:C:T	2.36191e-06	-1.41524	-2.24018e-10
229948739	chr1:229948739:G:A	3.63448e-06	-1.4883e-10	-0.984244
229948898	chr1:229948898:A:G	1.43574e-06	-1.53443	-0.3786
229949044	chr1:229949044:C:A	1.4712e-06	-1.52305	-0.365583
229949410	chr1:229949410:A:G	7.80425e-07	-1.37612	-1.14651
229949517	chr1:229949517:CT:C	1.44572e-06	-1.53089	-0.375211
229949689	chr1:229949689:GA:G	3.08483e-06	-1.4883e-10	-1.14821
229949952	chr1:229949952:G:A	3.7314e-06	-0.957928	-2.24018e-10
229950764	chr1:229950764:C:T	7.75953e-06	-1.4883e-10	-0.22579
229950870	chr1:229950870:C:T	1.44325e-06	-1.52464	-0.383172
229950987	chr1:229950987:T:G	2.78208e-06	-1.25151	-2.24018e-10
229951114	chr1:229951114:C:T	1.42795e-06	-1.51418	-0.404291
229952109	chr1:229952109:G:A	1.80732e-06	-0.796099	-0.886767
229952462	chr1:229952462:T:C	5.16885e-06	-1.4883e-10	-0.632061
229952929	chr1:229952929:A:G	1.13074e-06	-1.65388	-0.49796
229953379	chr1:229953379:C:T	1.09468e-05	-1.4883e-10	0.118338
229953394	chr1:229953394:C:A	3.08436e-06	-1.4883e-10	-1.14837
229953515	chr1:229953515:G:A	4.07996e-06	-1.4883e-10	-0.868624
229953749	chr1:229953749:C:A	2.15155e-06	-1.50852	-2.24018e-10
229953777	chr1:229953777:C:T	2.0536e-06	-1.55512	-2.24018e-10
229953881	chr1:229953881:G:A	3.27387e-06	-1.4883e-10	-1.08874
229954305	chr1:229954305:G:C	1.38667e-06	-1.49606	-0.451742
229954633	chr1:229954633:A:T	1.99648e-06	-1.59704	0.0137082
229955082	chr1:229955082:T:G	1.3216e-06	-1.5301	-0.465766
229955356	chr1:229955356:T:A	4.08021e-06	-1.4883e-10	-0.868564
229955373	chr1:229955373:T:C	1.33821e-06	-1.52397	-0.459415
229955572	chr1:229955572:G:C	3.94775e-06	-1.4883e-10	-0.901567
229955727	chr1:229955727:C:A	4.1456e-06	-1.4883e-10	-0.852664
229955980	chr1:229955980:G:C	4.03913e-06	-1.4883e-10	-0.878682
229956000	chr1:229956000:T:C	3.08433e-06	-1.4883e-10	-1.14838
229956923	chr1:229956923:T:C	1.31792e-06	-1.53619	-0.462461
229957010	chr1:229957010:G:A	2.00794e-06	-1.5776	-2.24018e-10
229957258	chr1:229957258:G:T	3.09996e-06	-1.4883e-10	-1.14332
229957360	chr1:229957360:G:C	3.08994e-06	-1.4883e-10	-1.14656
229957806	chr1:229957806:A:G	2.11648e-06	-1.57069	0.0457293
229957856	chr1:229957856:C:T	8.21147e-07	-1.62301	-0.848759
229958487	chr1:229958487:G:A	1.37435e-06	-1.52236	-0.434369
229959418	chr1:229959418:A:G	4.06239e-06	-1.4883e-10	-0.872939
229959441	chr1:229959441:A:G	8.93239e-06	-1.4883e-10	-0.0850271
229959512	chr1:229959512:T:G	1.38415e-06	-0.944901	-1.00473
229959622	chr1:229959622:T:C	5.54405e-06	-1.4883e-10	-0.561986
229959623	chr1:229959623:T:A	4.10645e-06	-1.4883e-10	-0.862152
229959673	chr1:229959673:G:A	3.10565e-06	-1.4883e-10	-1.14149
229959762	chr1:229959762:C:T	3.31406e-06	-1.4883e-10	-1.07654
229959826	chr1:229959826:G:A	1.402e-06	-0.907248	-1.02956
229959867	chr1:229959867:T:C	1.78861e-06	-0.8467	-0.846576
229960374	chr1:229960374:T:C	1.41671e-06	-0.921408	-1.00497
229960591	chr1:229960591:T:A	1.77287e-06	-0.787321	-0.914789
229960851	chr1:229960851:A:G	2.89511e-06	-0.964205	-0.247485
229961621	chr1:229961621:A:G	1.85851e-06	-0.727786	-0.92715
229962136	chr1:229962136:C:G	1.75582e-06	-0.790902	-0.920871
229962798	chr1:229962798:T:C	1.9247e-06	-1.61994	-2.24018e-10
229963028	chr1:229963028:T:A	3.30955e-06	-1.4883e-10	-1.0779
229963039	chr1:229963039:A:G	3.1625e-06	-1.4883e-10	-1.12335
229963311	chr1:229963311:C:T	3.25615e-06	-1.4883e-10	-1.09416
229963436	chr1:229963436:G:A	1.2031e-06	-1.13691	-0.952904
229963499	chr1:229963499:G:A	3.26214e-06	-1.4883e-10	-1.09233
229963674	chr1:229963674:A:G	4.09104e-06	-1.4883e-10	-0.865912
229964114	chr1:229964114:C:T	3.27916e-06	-1.4883e-10	-1.08712
229964354	chr1:229964354:C:T	3.13865e-06	-1.4883e-10	-1.13092
229964587	chr1:229964587:A:G	3.28236e-06	-1.4883e-10	-1.08615
229964627	chr1:229964627:T:G	3.27751e-06	-1.4883e-10	-1.08763
229964832	chr1:229964832:T:G	3.28211e-06	-1.4883e-10	-1.08622
229964975	chr1:229964975:T:G	3.25252e-06	-1.4883e-10	-1.09528
229965009	chr1:229965009:G:A	3.33082e-06	-1.4883e-10	-1.07149
229965089	chr1:229965089:A:T	1.25526e-06	-1.52953	-0.51783
229965239	chr1:229965239:A:G	5.03487e-06	-1.4883e-10	-0.658324
229965693	chr1:229965693:TCA:T	3.80708e-06	-1.4883e-10	-0.937848
229965770	chr1:229965770:C:T	3.26518e-06	-1.4883e-10	-1.0914
229966202	chr1:229966202:A:G	4.96419e-06	-1.4883e-10	-0.672461
229966996	chr1:229966996:T:C	4.13112e-06	-1.4883e-10	-0.856163
229968410	chr1:229968410:G:A	9.14733e-07	-1.60435	-0.75948
229968420	chr1:229968420:G:T	9.52535e-07	-1.32775	-0.995589
229968500	chr1:229968500:A:G	1.95598e-06	-1.60382	-2.24018e-10
229968648	chr1:229968648:G:A	1.15767e-06	-1.53424	-0.594064
229968774	chr1:229968774:TCACATAAATACTTG:T	2.00839e-06	-1.57738	-2.24018e-10
229969134	chr1:229969134:GA:G	7.9922e-06	-1.4883e-10	-0.196245
229969527	chr1:229969527:A:G	3.08913e-06	-1.4883e-10	-1.14682
229970328	chr1:229970328:A:C	4.21603e-06	-1.4883e-10	-0.835818
229970382	chr1:229970382:C:T	1.1824e-06	-1.54558	-0.561588
229971422	chr1:229971422:G:A	3.15083e-06	-1.4883e-10	-1.12705
229971761	chr1:229971761:G:A	4.46726e-06	-1.4883e-10	-0.777935
229971923	chr1:229971923:C:G	1.50628e-06	-1.13857	-0.726495
229971931	chr1:229971931:C:T	1.28704e-06	-1.54544	-0.476927
229972227	chr1:229972227:A:G	4.79496e-06	-1.4883e-10	-0.707146
229972323	chr1:229972323:A:G	3.08474e-06	-1.4883e-10	-1.14824
229972532	chr1:229972532:C:T	3.1541e-06	-1.4883e-10	-1.12601
229973147	chr1:229973147:A:G	3.71259e-06	-1.4883e-10	-0.962983
229973603	chr1:229973603:A:G	4.04708e-05	-1.4883e-10	1.42587
229974206	chr1:229974206:C:T	1.76454e-06	-1.70682	-2.24018e-10
229974289	chr1:229974289:G:A	1.295e-05	-1.4883e-10	0.286385
229974811	chr1:229974811:T:C	3.25065e-06	-1.4883e-10	-1.09586
229974875	chr1:229974875:C:T	8.47667e-06	-1.4883e-10	-0.137393
229975399	chr1:229975399:A:G	1.54032e-06	-0.733612	-1.10911
229976380	chr1:229976380:G:A	3.1912e-06	-1.4883e-10	-1.11432
229976381	chr1:229976381:C:T	4.77851e-06	-1.4883e-10	-0.710583
229976458	chr1:229976458:A:G	1.06177e-06	-1.651	-0.563775
229976629	chr1:229976629:T:A	1.94551e-06	-1.60919	-2.24018e-10
229976801	chr1:229976801:C:A	2.13073e-06	-1.51825	-2.24018e-10
229976842	chr1:229976842:T:C	3.71552e-06	-1.4883e-10	-0.962193
229977121	chr1:229977121:A:G	3.44338e-06	-1.4883e-10	-1.03826
229977213	chr1:229977213:A:G	3.44338e-06	-1.4883e-10	-1.03826
229977275	chr1:229977275:T:G	3.20588e-06	-1.4883e-10	-1.10973
229977393	chr1:229977393:TTGTGACAAA:T	4.76563e-06	-1.4883e-10	-0.713281
229977396	chr1:229977396:T:C	1.351e-06	-1.69483	-0.279042
229977479	chr1:229977479:T:C	1.04697e-06	-1.64795	-0.580867
229977673	chr1:229977673:T:C	2.64115e-06	-1.3035	-2.24018e-10
229977674	chr1:229977674:A:G	3.08605e-06	-1.4883e-10	-1.14782
229978001	chr1:229978001:A:G	3.17156e-06	-1.4883e-10	-1.12049
229978116	chr1:229978116:A:T	3.11699e-06	-1.4883e-10	-1.13784
229978456	chr1:229978456:C:A	1.08516e-06	-1.65604	-0.536945
229978868	chr1:229978868:AG:A	3.22524e-06	-1.4883e-10	-1.1037
229979063	chr1:229979063:T:C	3.23916e-06	-1.4883e-10	-1.0994
229979228	chr1:229979228:A:G	6.42772e-06	-1.4883e-10	-0.414092
229979441	chr1:229979441:G:A	4.71173e-06	-1.4883e-10	-0.724656
229979523	chr1:229979523:G:T	3.08549e-06	-1.4883e-10	-1.148
229979542	chr1:229979542:C:T	2.47883e-06	-1.36693	-2.24018e-10
229979678	chr1:229979678:T:C	6.79993e-06	-1.4883e-10	-0.3578
229979898	chr1:229979898:C:T	4.27902e-06	-1.4883e-10	-0.820988
229980656	chr1:229980656:T:C	3.25486e-06	-1.4883e-10	-1.09456
229980832	chr1:229980832:C:A	1.27288e-05	0.269159	-2.24018e-10
229981657	chr1:229981657:T:C	5.35053e-06	-1.4883e-10	-0.597516
229981956	chr1:229981956:C:T	4.45391e-06	-1.4883e-10	-0.780928
229981970	chr1:229981970:C:T	4.25336e-06	-1.4883e-10	-0.827001
229982284	chr1:229982284:C:T	3.24946e-06	-1.4883e-10	-1.09622
229982317	chr1:229982317:T:A	3.80656e-06	-1.4883e-10	-0.937985
229982396	chr1:229982396:A:G	3.38985e-06	-1.4883e-10	-1.05393
229982659	chr1:229982659:A:G	3.22405e-06	-1.4883e-10	-1.10407
229983378	chr1:229983378:G:C	4.27302e-06	-1.4883e-10	-0.82239
229984195	chr1:229984195:C:T	3.18674e-06	-1.4883e-10	-1.11571
229984375	chr1:229984375:G:A	4.55269e-06	-1.4883e-10	-0.758994
229984454	chr1:229984454:A:T	1.76676e-06	-1.70556	-2.24018e-10
229984821	chr1:229984821:G:A	8.23072e-06	-1.4883e-10	-0.166838
229985192	chr1:229985192:G:A	3.43984e-06	-1.4883e-10	-1.03929
229985317	chr1:229985317:C:T	1.94834e-06	-1.60773	-2.24018e-10
229985945	chr1:229985945:C:A	1.25189e-06	-1.70669	-0.343361
229985946	chr1:229985946:T:G	4.27902e-06	-1.4883e-10	-0.820988
229986307	chr1:229986307:T:C	1.06954e-06	-1.64789	-0.559596
229986386	chr1:229986386:A:G	7.3076e-07	-1.55901	-1.02938
229986681	chr1:229986681:T:C	3.70632e-06	-1.4883e-10	-0.964672
229986700	chr1:229986700:T:A	4.76763e-06	-1.4883e-10	-0.712863
229986728	chr1:229986728:C:T	3.75726e-06	-1.4883e-10	-0.951022
229987337	chr1:229987337:AGGTTT:A	3.69711e-06	-1.4883e-10	-0.967161
229987901	chr1:229987901:T:C	4.23592e-06	-1.4883e-10	-0.831111
229988248	chr1:229988248:T:C	4.30266e-06	-1.4883e-10	-0.815479
229988807	chr1:229988807:G:A	3.20322e-06	-1.4883e-10	-1.11056
229989140	chr1:229989140:G:A	4.2104e-06	-1.4883e-10	-0.837154
229989170	chr1:229989170:A:G	4.03547e-06	-1.4883e-10	-0.87959
229989280	chr1:229989280:T:C	3.15301e-06	-1.4883e-10	-1.12635
229989387	chr1:229989387:C:T	3.70926e-06	-1.4883e-10	-0.963879
229989716	chr1:229989716:G:A	3.29922e-06	-1.4883e-10	-1.08103
229990159	chr1:229990159:T:C	4.33315e-06	-1.4883e-10	-0.808416
229990311	chr1:229990311:G:A	6.93814e-06	-1.4883e-10	-0.337678
229990437	chr1:229990437:T:C	8.58387e-07	-1.6179	-0.809515
229990564	chr1:229990564:T:C	3.35032e-06	-1.4883e-10	-1.06565
229990645	chr1:229990645:C:A	3.70052e-06	-1.4883e-10	-0.966239
229990700	chr1:229990700:G:T	3.14564e-06	-1.4883e-10	-1.12869
229990762	chr1:229990762:A:G	2.31939e-06	-1.43341	-2.24018e-10
229990983	chr1:229990983:A:G	6.7713e-07	-1.5912	-1.07341
229991115	chr1:229991115:G:C	8.47096e-07	-1.60426	-0.83639
229991511	chr1:229991511:G:A	3.5001e-06	-1.4883e-10	-1.02192
229991838	chr1:229991838:C:T	4.3384e-06	-1.4883e-10	-0.807206
229991848	chr1:229991848:C:T	7.64931e-07	-1.55085	-0.99183
229991890	chr1:229991890:A:G	1.59989e-06	-1.60783	-0.196951
229992264	chr1:229992264:G:A	2.17837e-06	-1.49614	-2.24018e-10
229992671	chr1:229992671:TAATC:T	3.73874e-06	-1.4883e-10	-0.955964
229992875	chr1:229992875:A:G	3.37607e-06	-1.4883e-10	-1.058
229993060	chr1:229993060:A:G	1.82252e-06	-1.67449	-2.24018e-10
229993134	chr1:229993134:T:G	1.2913e-05	-1.4883e-10	0.283522
229993966	chr1:229993966:C:T	3.86771e-06	-1.4883e-10	-0.922048
229994373	chr1:229994373:C:T	4.47493e-06	-1.4883e-10	-0.776222
229994375	chr1:229994375:G:T	2.02001e-06	-1.57161	-2.24018e-10
229994517	chr1:229994517:C:T	7.68876e-06	-1.4883e-10	-0.234951
229994719	chr1:229994719:G:A	3.15302e-06	-1.4883e-10	-1.12635
229994733	chr1:229994733:A:G	1.32391e-06	-1.14325	-0.850876
229994924	chr1:229994924:C:T	1.13704e-06	-1.69837	-0.447913
229994965	chr1:229994965:T:C	5.99471e-07	-1.69831	-1.08811
229995080	chr1:229995080:G:A	4.10304e-06	-1.4883e-10	-0.862984
229995613	chr1:229995613:A:T	3.13438e-06	-1.4883e-10	-1.13228
229995633	chr1:229995633:A:G	8.93552e-07	-1.70661	-0.680657
229995836	chr1:229995836:A:G	1.29179e-05	-0.53677	0.820674
229995856	chr1:229995856:T:C	3.09802e-06	-1.4883e-10	-1.14395
229995921	chr1:229995921:G:A	3.09592e-06	-1.4883e-10	-1.14463
229995940	chr1:229995940:T:C	2.47801e-06	-1.36726	-2.24018e-10
229996306	chr1:229996306:C:T	1.81253e-05	-1.4883e-10	0.622595
229996750	chr1:229996750:G:A	3.72361e-06	-0.0105604	-0.949457
229998236	chr1:229998236:T:A	4.6632e-06	-1.4883e-10	-0.73501
229998321	chr1:229998321:A:G	1.0168e-06	-1.6018	-0.656245
229998386	chr1:229998386:T:C	3.10314e-06	-1.4883e-10	-1.1423
229998403	chr1:229998403:G:A	1.86766e-06	-1.02627	-0.623758
229998984	chr1:229998984:C:T	4.76782e-06	-1.4883e-10	-0.712823
229998985	chr1:229998985:A:G	8.87093e-07	-1.69024	-0.704276
229999079	chr1:229999079:C:T	1.39376e-06	-1.68022	-0.262485
229999173	chr1:229999173:G:A	1.23248e-06	-1.66212	-0.403561
229999329	chr1:229999329:CT:C	4.53636e-06	-1.4883e-10	-0.762587
229999764	chr1:229999764:C:CAGGTCTCCTTTTTAAATCTAACTA	5.04827e-06	-1.4883e-10	-0.655667
230000046	chr1:230000046:T:C	9.3743e-07	-1.61778	-0.721543
230000094	chr1:230000094:G:A	1.47188e-06	-1.70492	-0.183251
230000120	chr1:230000120:G:A	3.11404e-06	-1.4883e-10	-1.13879
230000152	chr1:230000152:T:C	8.96256e-07	-1.70044	-0.683802
230000403	chr1:230000403:T:C	1.81926e-06	-1.70014	0.0238595
230000429	chr1:230000429:G:A	3.11992e-06	-1.4883e-10	-1.1369
230000506	chr1:230000506:TG:T	4.5603e-06	-1.4883e-10	-0.757323
230000666	chr1:230000666:C:T	7.09196e-07	-1.68554	-0.932792
230000717	chr1:230000717:T:C	4.2785e-06	-1.4883e-10	-0.82111
230001239	chr1:230001239:T:C	1.86525e-06	-0.506787	-1.14453
230001368	chr1:230001368:T:C	1.07634e-06	-1.69872	-0.502433
230001393	chr1:230001393:C:T	1.27383e-06	-1.70669	-0.325999
230001574	chr1:230001574:T:C	5.67943e-07	-1.69207	-1.14838
230001733	chr1:230001733:G:A	3.09021e-06	-1.4883e-10	-1.14647
230001746	chr1:230001746:C:T	3.65682e-06	-1.4883e-10	-0.978118
230001771	chr1:230001771:A:G	5.68554e-07	-1.69114	-1.14823
230001857	chr1:230001857:G:T	2.43356e-05	-1.4883e-10	0.91723
230001959	chr1:230001959:G:A	5.66907e-07	-1.69401	-1.14826
230002038	chr1:230002038:T:C	3.04644e-06	-0.888931	-0.271807
230002060	chr1:230002060:A:G	5.80639e-06	-1.4883e-10	-0.515752
230002309	chr1:230002309:C:T	3.88093e-06	-1.4883e-10	-0.918636
230002506	chr1:230002506:A:G	3.68701e-06	-1.4883e-10	-0.969895
230002561	chr1:230002561:G:A	9.1114e-07	-1.67303	-0.694737
230002757	chr1:230002757:C:T	1.16634e-06	-1.69937	-0.421473
230002775	chr1:230002775:A:G	5.71329e-07	-1.68821	-1.14629
230002779	chr1:230002779:T:C	2.7988e-06	-0.16806	-1.07746
230002807	chr1:230002807:T:C	8.0057e-07	-1.69357	-0.803572
230002832	chr1:230002832:G:A	3.6557e-06	-1.4883e-10	-0.978423
230002857	chr1:230002857:GCCAATTGCATCTCCGGC:G	1.10833e-06	-1.68513	-0.486725
230002871	chr1:230002871:C:T	1.76833e-06	-1.70467	-2.24018e-10
230003067	chr1:230003067:C:T	3.91431e-06	-1.4883e-10	-0.910073
230003101	chr1:230003101:G:A	8.17776e-07	-1.5496	-0.926279
230003117	chr1:230003117:C:T	3.57108e-06	0.0272958	-1.02914
230003308	chr1:230003308:T:C	1.94569e-06	-0.46473	-1.14437
230003399	chr1:230003399:G:A	1.22774e-06	-1.62626	-0.443275
230003512	chr1:230003512:T:C	3.66439e-06	-1.4883e-10	-0.976051
230003525	chr1:230003525:GAAC:G	1.15913e-06	-1.70131	-0.425735
230003556	chr1:230003556:A:G	1.88986e-06	-1.63821	-2.24018e-10
230003830	chr1:230003830:C:T	9.6919e-06	-1.4883e-10	-0.00342074
230003874	chr1:230003874:A:T	3.7926e-06	-1.4883e-10	-0.941661
230004002	chr1:230004002:T:C	1.38697e-05	0.354992	-2.24018e-10
230004047	chr1:230004047:G:A	3.47037e-06	-1.4883e-10	-1.03045
230004243	chr1:230004243:T:C	3.18431e-06	-1.4883e-10	-1.11648
230004276	chr1:230004276:C:A	9.46319e-07	-1.63214	-0.697744
230004475	chr1:230004475:T:C	3.11622e-06	-1.4883e-10	-1.13809
230004661	chr1:230004661:T:C	7.70598e-07	-1.66006	-0.875236
230005371	chr1:230005371:G:T	4.2002e-06	-0.468029	-0.371551
230005664	chr1:230005664:TC:T	3.08869e-06	-1.4883e-10	-1.14697
230005706	chr1:230005706:C:A	8.93761e-07	-1.66236	-0.724665
230005740	chr1:230005740:A:T	5.84797e-05	-1.4883e-10	1.79397
230005923	chr1:230005923:G:T	3.08447e-06	-1.4883e-10	-1.14833
230006003	chr1:230006003:C:T	3.09358e-06	-1.4883e-10	-1.14538
230006130	chr1:230006130:TC:T	8.69683e-07	-1.70146	-0.712881
230006137	chr1:230006137:A:G	8.72083e-07	-1.70091	-0.710668
230006318	chr1:230006318:C:T	2.01442e-05	-1.4883e-10	0.728205
230006580	chr1:230006580:A:G	5.21709e-06	-1.4883e-10	-0.622772
230006589	chr1:230006589:C:T	3.54054e-06	-1.4883e-10	-1.01043
230006631	chr1:230006631:A:T	1.04561e-06	-1.6989	-0.531211
230006836	chr1:230006836:C:T	3.6784e-06	-1.4883e-10	-0.972233
230006879	chr1:230006879:T:C	2.44511e-06	-0.234067	-1.14655
230006880	chr1:230006880:G:A	1.93014e-05	-1.4883e-10	0.685467
230007477	chr1:230007477:T:C	7.67442e-07	-1.69751	-0.841895
230007764	chr1:230007764:G:A	5.79204e-06	-0.328681	-0.189546
230007900	chr1:230007900:A:G	3.46711e-06	-1.67518	0.643788
230008000	chr1:230008000:C:A	1.82744e-05	-1.4883e-10	0.630791
230008089	chr1:230008089:C:T	9.88422e-07	-1.69947	-0.586886
230008192	chr1:230008192:T:A	1.82525e-05	-1.4883e-10	0.62959
230008223	chr1:230008223:T:C	2.66197e-06	-1.67945	0.383808
230008643	chr1:230008643:G:A	3.71659e-06	-1.4883e-10	-0.961904
230009546	chr1:230009546:C:T	4.59683e-05	-1.4883e-10	1.55324
230009637	chr1:230009637:T:A	3.09019e-06	-1.4883e-10	-1.14648
230009817	chr1:230009817:C:T	4.0098e-05	-1.4883e-10	1.41662
230009885	chr1:230009885:G:A	4.74913e-06	0.409696	-1.12645
230009928	chr1:230009928:A:G	2.37907e-06	-0.388304	-1.0197
230009941	chr1:230009941:A:G	7.32702e-07	-1.69075	-0.894978
230010146	chr1:230010146:G:A	3.4002e-06	-1.4883e-10	-1.05088
230010215	chr1:230010215:T:C	2.12933e-05	-1.4883e-10	0.783679
230010392	chr1:230010392:T:C	3.08435e-06	-0.191689	-0.956683
230010635	chr1:230010635:T:TA	2.34669e-06	-1.42171	-2.24018e-10
230010720	chr1:230010720:C:A	2.86168e-06	-0.19842	-1.02488
230010747	chr1:230010747:T:C	8.7434e-07	-1.70174	-0.707262
230010754	chr1:230010754:A:C	7.2095e-06	-0.299311	-2.24018e-10
230011234	chr1:230011234:C:T	1.93649e-05	-1.4883e-10	0.688751
230011474	chr1:230011474:G:A	3.29159e-06	-1.08334	-2.24018e-10
230011485	chr1:230011485:T:C	3.10135e-06	-1.4883e-10	-1.14287
230011856	chr1:230011856:A:T	5.74153e-06	0.537149	-1.06413
230012333	chr1:230012333:A:G	3.41896e-06	-1.4883e-10	-1.04538
230012385	chr1:230012385:C:T	3.37482e-06	-1.4883e-10	-1.05837
230012810	chr1:230012810:T:C	3.69344e-06	-0.0205562	-0.947596
230013661	chr1:230013661:T:A	1.10505e-06	-1.70675	-0.468068
230014369	chr1:230014369:A:G	1.36985e-06	-1.6948	-0.265204
230014882	chr1:230014882:G:A	1.89696e-06	-1.63446	-2.24018e-10
230014946	chr1:230014946:C:T	2.12827e-05	-1.4883e-10	0.783181
230015151	chr1:230015151:C:T	6.28625e-06	0.696669	-1.13302
230015246	chr1:230015246:A:G	6.55484e-06	0.751033	-1.14554
230015689	chr1:230015689:A:G	2.84585e-05	-1.4883e-10	1.07374
230016136	chr1:230016136:G:T	6.19188e-06	0.631669	-1.08314
230016137	chr1:230016137:C:T	5.96812e-06	0.595255	-1.08354
230016331	chr1:230016331:A:G	2.1217e-05	-1.4883e-10	0.780091
230016492	chr1:230016492:C:A	5.52667e-06	0.520536	-1.08566
230016884	chr1:230016884:A:G	3.11241e-06	-1.4883e-10	-1.13931
230016971	chr1:230016971:C:A	2.85645e-06	-0.143904	-1.08123
230017092	chr1:230017092:G:A	3.77694e-06	-0.945797	-2.24018e-10
230017159	chr1:230017159:G:A	5.62521e-06	0.525244	-1.0727
230017295	chr1:230017295:C:T	3.78451e-06	-0.0080197	-0.935774
230017617	chr1:230017617:C:T	4.01495e-06	-1.4883e-10	-0.884686
230017688	chr1:230017688:A:T	3.33444e-06	-0.0930032	-0.977403
230018522	chr1:230018522:C:T	5.54392e-06	-1.4883e-10	-0.562009
230018824	chr1:230018824:A:G	4.50639e-06	-1.4883e-10	-0.769214
230018899	chr1:230018899:T:C	4.07727e-06	-1.4883e-10	-0.869284
230019312	chr1:230019312:T:A	4.62843e-06	-1.69447	0.951979
230019669	chr1:230019669:C:T	3.63359e-06	-1.4883e-10	-0.984491
230019937	chr1:230019937:G:A	1.76856e-06	-1.70455	-2.24018e-10
230020181	chr1:230020181:T:C	1.93147e-05	-1.4883e-10	0.686153
230020314	chr1:230020314:A:G	1.06578e-06	-1.3816	-0.829406
230020425	chr1:230020425:A:C	5.75611e-07	-1.70144	-1.12559
230020435	chr1:230020435:G:A	5.19315e-06	0.491118	-1.11849
230020453	chr1:230020453:A:G	3.31339e-06	-1.4883e-10	-1.07674
230020472	chr1:230020472:C:A	4.48076e-06	-1.4883e-10	-0.774919
230020778	chr1:230020778:T:C	3.36329e-06	-1.4883e-10	-1.06179
230020874	chr1:230020874:A:G	2.35334e-05	0.88371	-2.24018e-10
230021525	chr1:230021525:A:T	3.64276e-06	-1.4883e-10	-0.981969
230021808	chr1:230021808:AG:A	3.03092e-06	-1.16585	-2.24018e-10
230021843	chr1:230021843:A:G	2.28272e-06	-1.44934	-2.24018e-10
230021882	chr1:230021882:G:A	1.69253e-05	-1.4883e-10	0.5541
230022059	chr1:230022059:T:C	1.87736e-06	-1.69979	0.0549462
230022290	chr1:230022290:T:C	3.34598e-06	-1.06695	-2.24018e-10
230022594	chr1:230022594:C:G	9.15315e-06	-0.565545	0.504932
230022957	chr1:230022957:T:C	2.20719e-05	-1.4883e-10	0.819595
230022966	chr1:230022966:A:G	3.33892e-06	-1.4883e-10	-1.06906
230022987	chr1:230022987:C:T	7.55313e-07	-1.70636	-0.848972
230023139	chr1:230023139:G:T	1.76456e-06	-1.70681	-2.24018e-10
230023318	chr1:230023318:C:T	6.29834e-07	-1.706	-1.03101
230023739	chr1:230023739:A:T	1.08687e-06	-1.24627	-0.945139
230024632	chr1:230024632:A:G	1.91419e-05	-1.4883e-10	0.677169
230024673	chr1:230024673:A:G	9.84577e-06	-0.475384	0.487715
230024751	chr1:230024751:C:T	3.1431e-06	-1.4883e-10	-1.1295
230025634	chr1:230025634:A:G	4.18358e-06	-1.4883e-10	-0.843544
230025820	chr1:230025820:T:C	9.14051e-06	-0.487532	0.425537
230025984	chr1:230025984:C:A	1.76945e-06	-1.70404	-2.24018e-10
230026020	chr1:230026020:A:G	7.12634e-07	-1.70503	-0.908466
230026246	chr1:230026246:C:T	1.69664e-06	-1.69	-0.0560676
230026672	chr1:230026672:C:T	1.77417e-06	-1.70138	-2.24018e-10
230026674	chr1:230026674:C:G	1.87541e-06	-1.64589	-2.24018e-10
230026722	chr1:230026722:A:G	9.32463e-06	-0.484137	0.442084
230026817	chr1:230026817:C:T	3.48384e-06	-1.4883e-10	-1.02658
230026822	chr1:230026822:A:C	1.76672e-06	-1.70559	-2.24018e-10
230027177	chr1:230027177:C:T	6.18453e-07	-1.70427	-1.05097
230027364	chr1:230027364:A:T	6.13512e-07	-1.70469	-1.05858
230027594	chr1:230027594:C:T	4.95154e-06	-1.4883e-10	-0.675014
230027626	chr1:230027626:T:A	1.07772e-06	-1.38586	-0.814001
230027840	chr1:230027840:A:G	1.84195e-05	-1.4883e-10	0.638699
230027855	chr1:230027855:A:G	2.18441e-05	-1.4883e-10	0.80922
230027885	chr1:230027885:C:T	1.11022e-06	-1.36082	-0.809338
230027938	chr1:230027938:T:A	1.77828e-05	-1.4883e-10	0.603521
230028121	chr1:230028121:C:T	1.76492e-06	-1.7066	-2.24018e-10
230028193	chr1:230028193:C:G	5.48929e-06	-1.4883e-10	-0.571913
230028302	chr1:230028302:T:C	9.53148e-07	-1.38856	-0.934137
230028410	chr1:230028410:C:A	7.34464e-07	-1.70677	-0.876553
230029172	chr1:230029172:T:C	2.39369e-05	-1.4883e-10	0.90071
230029198	chr1:230029198:G:A	1.74809e-05	-1.4883e-10	0.586399
230029253	chr1:230029253:T:C	7.57261e-07	-1.6876	-0.86516
230029307	chr1:230029307:C:T	3.59192e-06	-1.4883e-10	-0.996024
230029403	chr1:230029403:A:G	4.80798e-06	-1.4883e-10	-0.704435
230029748	chr1:230029748:T:C	3.66483e-06	-1.4883e-10	-0.975929
230029863	chr1:230029863:A:G	3.74323e-05	-1.4883e-10	1.34782
230030225	chr1:230030225:A:G	3.82098e-06	-1.4883e-10	-0.934204
230030466	chr1:230030466:C:T	0.000124642	2.55073	-2.24018e-10
230030467	chr1:230030467:T:C	7.00221e-06	0.768225	-1.09671
230030528	chr1:230030528:C:A	5.13679e-06	-1.4883e-10	-0.638284
230030637	chr1:230030637:A:G	2.02066e-05	-1.4883e-10	0.731299
230030698	chr1:230030698:T:A	2.12708e-05	-1.4883e-10	0.782624
230031165	chr1:230031165:C:T	6.98926e-06	-1.4883e-10	-0.330337
230032085	chr1:230032085:A:G	1.77068e-06	-1.69073	-0.0126234
230033050	chr1:230033050:T:C	3.45637e-06	-1.4883e-10	-1.03449
230033216	chr1:230033216:G:A	1.04928e-05	-0.296599	0.372572
230033522	chr1:230033522:G:A	4.82506e-06	-1.4883e-10	-0.700887
230033547	chr1:230033547:C:T	1.83253e-05	-1.4883e-10	0.633572
230033774	chr1:230033774:G:A	2.0509e-05	-1.4883e-10	0.746153
230033913	chr1:230033913:A:G	2.11594e-05	-1.4883e-10	0.777372
230034419	chr1:230034419:A:C	3.56844e-06	-1.4883e-10	-1.00258
230034535	chr1:230034535:C:A	2.12022e-05	-1.4883e-10	0.779394
230034796	chr1:230034796:T:C	4.23002e-06	-1.4883e-10	-0.832504
230035523	chr1:230035523:G:C	1.90029e-05	-1.4883e-10	0.669882
230035608	chr1:230035608:G:T	1.64355e-05	-1.4883e-10	0.524734
230035845	chr1:230035845:A:G	6.5383e-06	0.640699	-1.03773
230036336	chr1:230036336:A:G	3.36295e-05	-1.4883e-10	1.24069
230036560	chr1:230036560:A:G	3.59748e-06	-1.4883e-10	-0.994477
230036582	chr1:230036582:G:A	9.92598e-06	1.02345	-1.003
230036965	chr1:230036965:G:A	3.78474e-06	-1.4883e-10	-0.943734
230037097	chr1:230037097:T:C	6.21617e-06	0.151072	-0.598631
230037151	chr1:230037151:T:C	3.0858e-06	-1.4883e-10	-1.1479
230038751	chr1:230038751:C:T	2.84761e-05	-1.4883e-10	1.07435
230038967	chr1:230038967:T:C	3.96731e-05	-1.4883e-10	1.40596
230039381	chr1:230039381:A:G	8.61129e-05	-1.4883e-10	2.18095
230039438	chr1:230039438:G:A	3.991e-05	-1.4883e-10	1.41192
230039551	chr1:230039551:A:G	4.22812e-05	-1.4883e-10	1.46963
230039707	chr1:230039707:T:C	4.00503e-05	-1.4883e-10	1.41542
230039781	chr1:230039781:A:G	4.93451e-06	-1.4883e-10	-0.678458
230039960	chr1:230039960:C:G	3.04272e-05	-1.4883e-10	1.14063
230040063	chr1:230040063:G:A	4.33732e-05	-1.4883e-10	1.49513
230040100	chr1:230040100:C:T	1.32106e-05	0.306306	-2.24018e-10
230040136	chr1:230040136:C:T	3.9919e-05	-1.4883e-10	1.41214
230040149	chr1:230040149:C:T	3.95084e-05	-1.4883e-10	1.4018
230040188	chr1:230040188:A:G	4.13445e-05	-1.4883e-10	1.44723
230040323	chr1:230040323:C:T	3.60456e-05	-1.4883e-10	1.31007
230040367	chr1:230040367:A:G	4.05308e-05	-1.4883e-10	1.42735
230040455	chr1:230040455:C:T	3.96184e-05	-1.4883e-10	1.40458
230041003	chr1:230041003:C:T	3.92554e-05	-1.4883e-10	1.39538
230041383	chr1:230041383:T:C	4.05071e-05	-1.4883e-10	1.42677
230041398	chr1:230041398:C:T	4.05142e-05	-1.4883e-10	1.42694
230041415	chr1:230041415:T:C	2.27249e-06	-1.45383	-2.24018e-10
230041752	chr1:230041752:A:G	4.03163e-05	-1.4883e-10	1.42205
230042115	chr1:230042115:T:G	3.4922e-05	-1.4883e-10	1.2784
230042294	chr1:230042294:A:G	1.69481e-05	-1.4883e-10	0.555442
230042380	chr1:230042380:A:G	3.75553e-05	-1.4883e-10	1.3511
230042540	chr1:230042540:C:T	1.38983e-05	-1.4883e-10	0.357054
230042570	chr1:230042570:G:A	3.78629e-05	-1.4883e-10	1.35926
230042634	chr1:230042634:G:A	3.71681e-05	-1.4883e-10	1.34074
230042672	chr1:230042672:AT:A	3.83919e-05	-1.4883e-10	1.37314
230042796	chr1:230042796:A:G	1.98094e-05	-1.4883e-10	0.711444
230042923	chr1:230042923:T:C	2.02226e-05	-1.4883e-10	0.732091
230042968	chr1:230042968:A:G	7.13804e-06	-0.567464	0.25819
230043315	chr1:230043315:T:G	1.91518e-05	-1.4883e-10	0.677685
230043326	chr1:230043326:C:T	3.94283e-06	-0.902812	-2.24018e-10
230043342	chr1:230043342:C:T	4.55623e-06	-1.4883e-10	-0.758217
230043347	chr1:230043347:T:C	1.65591e-06	-1.58665	-0.18371
230043374	chr1:230043374:AG:A	1.35853e-06	-1.62929	-0.339016
230043420	chr1:230043420:T:C	3.68061e-06	-1.4883e-10	-0.971633
230043507	chr1:230043507:A:G	1.27662e-05	1.15057	-0.878481
230043604	chr1:230043604:T:C	5.92467e-07	-1.69276	-1.10541
230043693	chr1:230043693:G:C	1.33587e-06	-1.68075	-0.304381
230044211	chr1:230044211:G:A	2.48898e-05	-1.4883e-10	0.939746
230044284	chr1:230044284:T:C	7.03423e-07	-1.57628	-1.05023
230044343	chr1:230044343:A:G	1.11045e-06	-1.18653	-0.983414
230044700	chr1:230044700:G:A	1.49141e-06	-1.26976	-0.605234
230045034	chr1:230045034:A:T	5.03472e-06	-1.4883e-10	-0.658354
230045076	chr1:230045076:G:A	3.96947e-06	-1.4883e-10	-0.896079
230045147	chr1:230045147:A:G	1.01563e-06	-1.2414	-1.0178
230045172	chr1:230045172:A:G	9.59214e-07	-1.29122	-1.02513
230045403	chr1:230045403:G:A	9.86273e-07	-1.28666	-1.00187
230045544	chr1:230045544:C:T	4.61399e-06	-1.4883e-10	-0.745618
230045714	chr1:230045714:C:T	1.86306e-06	-1.65249	-2.24018e-10
230046201	chr1:230046201:C:G	7.97859e-07	-1.36233	-1.1382
230046306	chr1:230046306:T:G	3.73559e-06	-1.16643	0.209621
230046346	chr1:230046346:C:T	9.84073e-07	-1.64351	-0.647256
230046406	chr1:230046406:G:A	4.48925e-06	-1.4883e-10	-0.773026
230046749	chr1:230046749:C:T	3.09737e-06	-1.4883e-10	-1.14416
230046787	chr1:230046787:T:C	3.08807e-06	-1.4883e-10	-1.14716
230046909	chr1:230046909:T:C	5.01962e-06	-1.4883e-10	-0.661357
230046980	chr1:230046980:C:T	4.90701e-06	-1.4883e-10	-0.684046
230047109	chr1:230047109:T:C	2.01327e-06	-1.57495	-2.24018e-10
230047124	chr1:230047124:A:G	3.10814e-06	-1.4883e-10	-1.14069
230047163	chr1:230047163:G:A	1.04116e-06	-1.29218	-0.942193
230047174	chr1:230047174:G:C	4.369e-06	-1.4883e-10	-0.800178
230047184	chr1:230047184:G:A	4.40514e-06	-0.791939	-2.24018e-10
230047452	chr1:230047452:G:C	1.46043e-06	-1.23389	-0.662091
230048049	chr1:230048049:A:T	2.32862e-05	-1.4883e-10	0.873149
230048256	chr1:230048256:C:T	4.8681e-06	-1.4883e-10	-0.692007
230048276	chr1:230048276:A:T	5.36983e-06	-1.4883e-10	-0.593915
230049183	chr1:230049183:T:G	4.47938e-06	-1.4883e-10	-0.775228
230049595	chr1:230049595:A:G	9.84669e-07	-1.28905	-1.00111
230049767	chr1:230049767:A:G	3.56808e-06	-1.19068	0.187999
230050130	chr1:230050130:T:C	1.9804e-06	-1.59141	-2.24018e-10
230050264	chr1:230050264:A:G	7.29072e-07	-1.44334	-1.14736
230050432	chr1:230050432:C:T	7.99819e-07	-1.43032	-1.06776
230050526	chr1:230050526:T:C	3.52682e-06	-1.4883e-10	-1.01432
230050565	chr1:230050565:A:AAG	6.73766e-07	-1.58663	-1.08295
230050901	chr1:230050901:A:T	1.22821e-05	1.38173	-1.14829
230050960	chr1:230050960:T:C	1.61489e-05	-0.873594	1.38073
230050967	chr1:230050967:T:C	8.96074e-07	-1.34687	-1.03757
230051031	chr1:230051031:C:T	8.98614e-07	-1.35666	-1.02496
230051097	chr1:230051097:T:C	1.82235e-05	-0.891226	1.51923
230051392	chr1:230051392:C:G	1.35504e-05	1.47053	-1.13882
230051689	chr1:230051689:A:G	3.24759e-06	-1.4883e-10	-1.0968
230051779	chr1:230051779:T:G	8.45e-07	-1.36946	-1.07367
230051830	chr1:230051830:T:C	9.86846e-07	-1.17516	-1.11279
230051971	chr1:230051971:G:A	4.03607e-06	-1.4883e-10	-0.87944
230052198	chr1:230052198:A:G	9.87734e-07	-1.17392	-1.11313
230052635	chr1:230052635:C:T	4.14113e-06	-1.4883e-10	-0.853742
230052671	chr1:230052671:C:T	1.61061e-05	-1.00941	1.5139
230053001	chr1:230053001:G:A	9.23855e-06	1.06092	-1.11225
230053014	chr1:230053014:C:T	1.04548e-05	1.17963	-1.10728
230053555	chr1:230053555:G:A	1.28258e-05	1.42413	-1.14739
230053764	chr1:230053764:C:T	8.61892e-07	-1.35377	-1.06956
230054027	chr1:230054027:C:T	3.08438e-06	-1.4883e-10	-1.14836
230054307	chr1:230054307:C:T	1.79098e-06	-1.69195	-2.24018e-10
230054397	chr1:230054397:C:T	5.40436e-06	-1.4883e-10	-0.587506
230054545	chr1:230054545:C:T	8.60549e-06	-1.45776	1.33545
230055271	chr1:230055271:A:G	9.57877e-07	-1.1725	-1.14525
230055863	chr1:230055863:G:A	4.10221e-06	-1.4883e-10	-0.863185
230055949	chr1:230055949:A:C	7.93517e-06	-1.4883e-10	-0.203406
230056305	chr1:230056305:T:C	6.70765e-06	-1.4883e-10	-0.371463
230056348	chr1:230056348:C:T	8.91456e-07	-1.32149	-1.06813
230056502	chr1:230056502:C:T	1.0785e-06	-1.06106	-1.13808
230056738	chr1:230056738:A:G	4.47434e-06	-1.4883e-10	-0.776352
230057101	chr1:230057101:T:C	1.11134e-06	-1.06952	-1.09962
230057790	chr1:230057790:G:A	3.34327e-06	-1.4883e-10	-1.06776
230057798	chr1:230057798:A:T	5.6774e-05	-1.4883e-10	1.76437
230059061	chr1:230059061:T:C	3.1589e-06	-1.4883e-10	-1.12449
230059192	chr1:230059192:C:T	4.58346e-06	-1.4883e-10	-0.752258
230059757	chr1:230059757:C:T	3.68647e-06	-1.4883e-10	-0.970041
230059768	chr1:230059768:A:G	3.23466e-06	-1.4883e-10	-1.10079
230059966	chr1:230059966:C:T	8.00401e-07	-1.35414	-1.14321
230059978	chr1:230059978:T:C	3.80698e-06	-1.4883e-10	-0.937875
230060356	chr1:230060356:T:C	7.41272e-07	-1.66334	-0.91076
230060360	chr1:230060360:T:C	3.18667e-06	-1.4883e-10	-1.11574
230060418	chr1:230060418:C:T	2.61772e-06	-0.22398	-1.08843
230060595	chr1:230060595:T:C	6.6331e-07	-1.64703	-1.03819
230061308	chr1:230061308:T:C	1.27076e-06	-1.26512	-0.769983
230061510	chr1:230061510:T:A	3.93213e-06	-1.4883e-10	-0.905531
230061611	chr1:230061611:T:C	3.49867e-06	-1.4883e-10	-1.02233
230061755	chr1:230061755:T:C	4.11175e-06	-1.4883e-10	-0.860864
230061843	chr1:230061843:C:T	3.30787e-06	-1.4883e-10	-1.07841
230061938	chr1:230061938:T:A	2.31565e-06	-1.48555	0.050532
230062640	chr1:230062640:C:T	9.64622e-05	-1.4883e-10	2.29444
230062955	chr1:230062955:G:A	4.52899e-06	-1.4883e-10	-0.764213
230063038	chr1:230063038:C:T	1.98185e-06	-1.59068	-2.24018e-10
230063368	chr1:230063368:A:G	7.89811e-05	-1.4883e-10	2.0945
230063514	chr1:230063514:A:G	1.56503e-06	-1.56696	-0.259851
230063651	chr1:230063651:C:T	2.8541e-06	-1.35905	0.133098
230064256	chr1:230064256:C:T	4.91035e-06	-1.4883e-10	-0.683366
230065049	chr1:230065049:GATT:G	3.2292e-06	-1.4883e-10	-1.10248
230065181	chr1:230065181:C:A	3.21548e-06	-1.3209	0.214165
230066281	chr1:230066281:C:T	2.21971e-06	-1.23256	-0.244771
230066756	chr1:230066756:C:T	1.93118e-06	-1.61658	-2.24018e-10
230067172	chr1:230067172:C:T	8.37419e-07	-1.66348	-0.788661
230067546	chr1:230067546:C:G	3.45761e-06	-1.33335	0.299215
230068604	chr1:230068604:GA:G	3.83518e-06	-0.930496	-2.24018e-10
230069564	chr1:230069564:G:A	3.22733e-06	-1.4883e-10	-1.10306
230070949	chr1:230070949:A:G	4.59455e-06	-1.39657	0.646727
230071045	chr1:230071045:G:C	0.000103259	-1.4883e-10	2.36253
230071144	chr1:230071144:G:A	4.11039e-06	-1.39643	0.535238
230071216	chr1:230071216:C:T	3.35752e-06	-0.915347	-0.148161
230071312	chr1:230071312:C:T	4.00642e-06	-1.4883e-10	-0.886812
230071547	chr1:230071547:G:T	4.59113e-06	-1.38894	0.638353
230071680	chr1:230071680:A:G	0.000119809	-1.4883e-10	2.51118
230071715	chr1:230071715:A:G	4.13793e-06	-1.42209	0.567573
230071728	chr1:230071728:A:G	2.31363e-06	-1.45804	0.0221493
230072100	chr1:230072100:G:T	2.70823e-06	-1.27842	-2.24018e-10
230072163	chr1:230072163:G:A	3.76567e-06	-1.4883e-10	-0.948786
230072214	chr1:230072214:T:C	4.45052e-06	-1.4883e-10	-0.78169
230072625	chr1:230072625:G:A	1.18883e-05	1.34921	-1.14836
230072687	chr1:230072687:A:G	3.46254e-06	-1.4883e-10	-1.03271
230072750	chr1:230072750:G:A	2.27109e-06	-1.38951	-0.064941
230072858	chr1:230072858:G:A	3.85546e-06	-1.4883e-10	-0.925221
230073105	chr1:230073105:G:A	2.22782e-06	-1.57955	0.105867
230073566	chr1:230073566:G:A	9.04058e-07	-1.69675	-0.678824
230074043	chr1:230074043:T:C	1.89909e-05	1.40917	-0.739919
230074211	chr1:230074211:C:G	1.78848e-06	-1.60642	-0.0869227
230074329	chr1:230074329:T:C	1.76404e-06	-1.68719	-0.0199189
230074618	chr1:230074618:A:T	1.26773e-05	1.17791	-0.912807
230074723	chr1:230074723:A:G	6.71054e-05	-1.4883e-10	1.93155
230074850	chr1:230074850:A:G	2.18523e-06	-1.49299	-2.24018e-10
230074854	chr1:230074854:A:T	2.53495e-06	-1.34454	-2.24018e-10
230075036	chr1:230075036:C:T	3.28875e-06	-1.4883e-10	-1.0842
230075382	chr1:230075382:A:G	1.52985e-05	-1.4883e-10	0.453045
230075496	chr1:230075496:G:T	4.21392e-06	-1.69524	0.858919
230075498	chr1:230075498:C:T	8.97412e-07	-1.4201	-0.962853
230075651	chr1:230075651:G:A	6.24456e-07	-1.60246	-1.14313
230075680	chr1:230075680:T:C	1.76631e-06	-1.70582	-2.24018e-10
230075685	chr1:230075685:G:A	1.23575e-06	-1.60451	-0.458523
230075726	chr1:230075726:C:T	6.48615e-07	-1.56964	-1.13799
230075830	chr1:230075830:G:A	3.12584e-06	-1.4883e-10	-1.13501
230075995	chr1:230075995:C:T	5.66656e-06	-1.4883e-10	-0.540129
230076047	chr1:230076047:A:G	1.04685e-06	-1.24417	-0.984761
230076427	chr1:230076427:A:C	1.79826e-06	-1.68789	-2.24018e-10
230076569	chr1:230076569:A:C	6.74987e-07	-1.70641	-0.961369
230076608	chr1:230076608:A:G	4.38631e-06	-1.4883e-10	-0.796223
230076737	chr1:230076737:C:T	6.54327e-07	-1.57693	-1.12193
230076834	chr1:230076834:G:A	1.94205e-06	-1.55763	-0.0533387
230077964	chr1:230077964:C:T	4.31797e-06	-0.811926	-2.24018e-10
230078449	chr1:230078449:A:G	7.78223e-06	-1.4883e-10	-0.222868
230078561	chr1:230078561:G:A	2.57177e-06	-1.3005	-0.0296145
230078593	chr1:230078593:A:G	4.39766e-06	-1.4883e-10	-0.793639
230078670	chr1:230078670:C:T	3.40222e-06	-1.4883e-10	-1.05028
230079149	chr1:230079149:T:C	5.24477e-06	-1.4883e-10	-0.61748
230079241	chr1:230079241:C:T	3.09311e-06	-1.4883e-10	-1.14553
230079275	chr1:230079275:A:G	8.24691e-06	-1.4883e-10	-0.164873
230079289	chr1:230079289:T:G	3.22323e-06	-1.4883e-10	-1.10433
230079373	chr1:230079373:G:A	3.22522e-06	-1.4883e-10	-1.10371
230080215	chr1:230080215:G:A	2.12821e-06	-1.51943	-2.24018e-10
230080904	chr1:230080904:C:T	6.23548e-06	-1.4883e-10	-0.444456
230081343	chr1:230081343:T:C	2.47983e-05	-1.4883e-10	0.936065
230081355	chr1:230081355:C:T	3.51257e-06	-1.4883e-10	-1.01836
230081493	chr1:230081493:TA:T	2.77117e-06	-1.25544	-2.24018e-10
230082041	chr1:230082041:G:A	1.53065e-06	-1.03369	-0.815326
230082052	chr1:230082052:A:G	1.27881e-05	-0.0949606	0.368763
230082725	chr1:230082725:G:A	6.36012e-07	-1.60393	-1.12332
230083702	chr1:230083702:A:G	5.11712e-06	-1.4883e-10	-0.64212
230083708	chr1:230083708:T:C	2.06927e-06	-1.54752	-2.24018e-10
230083723	chr1:230083723:A:G	7.48064e-07	-1.69363	-0.871353
230083950	chr1:230083950:G:A	1.38171e-06	-1.38801	-0.563378
230084007	chr1:230084007:A:T	1.48326e-05	0.422118	-2.24018e-10
230084373	chr1:230084373:G:C	9.02595e-06	-1.4883e-10	-0.074608
230084441	chr1:230084441:CAA:C	7.13758e-06	-1.4883e-10	-0.309338
230084444	chr1:230084444:A:C	6.96016e-06	-1.4883e-10	-0.334509
230084564	chr1:230084564:G:A	6.41992e-07	-1.63076	-1.08713
230085598	chr1:230085598:G:A	4.62799e-06	-1.4883e-10	-0.74259
230085658	chr1:230085658:C:T	5.74872e-07	-1.69049	-1.13783
230087053	chr1:230087053:A:G	4.16593e-06	-1.4883e-10	-0.847773
230087115	chr1:230087115:C:T	9.10554e-07	-1.22056	-1.14786
230087494	chr1:230087494:A:T	2.04467e-06	-0.412715	-1.14676
230087651	chr1:230087651:C:T	9.54543e-06	-1.4883e-10	-0.0186488
230087672	chr1:230087672:C:T	9.48947e-07	-1.28634	-1.04078
230088035	chr1:230088035:G:A	7.99958e-06	-1.4883e-10	-0.195322
230088072	chr1:230088072:C:T	3.41798e-06	-1.4883e-10	-1.04566
230088620	chr1:230088620:C:G	9.3918e-07	-1.30948	-1.02798
230088787	chr1:230088787:T:C	9.57523e-07	-1.29136	-1.02676
230088952	chr1:230088952:G:A	3.3366e-06	-1.4883e-10	-1.06976
230088973	chr1:230088973:A:G	5.40942e-06	-1.4883e-10	-0.58657
230089112	chr1:230089112:C:T	3.22099e-06	-1.4883e-10	-1.10502
230089794	chr1:230089794:G:A	3.81397e-06	-1.4883e-10	-0.93604
230089936	chr1:230089936:G:A	7.46797e-06	-1.4883e-10	-0.264088
230089995	chr1:230089995:T:G	1.03685e-05	-1.4883e-10	0.0640618
230090206	chr1:230090206:A:G	3.17755e-06	-1.4883e-10	-1.1186
230090999	chr1:230090999:A:T	7.33807e-06	0.486103	-0.767738
230091009	chr1:230091009:C:T	5.3431e-06	-1.4883e-10	-0.598905
230091022	chr1:230091022:A:G	3.28217e-05	-1.4883e-10	1.21638
230091035	chr1:230091035:T:G	2.94852e-05	-1.4883e-10	1.10918
230091071	chr1:230091071:C:G	3.98868e-06	-1.4883e-10	-0.891252
230091082	chr1:230091082:T:TC	8.48294e-06	0.32797	-0.464625
230091353	chr1:230091353:T:C	1.02664e-06	-1.13606	-1.11236
230091419	chr1:230091419:G:A	9.25472e-06	-0.0495775	-2.24018e-10
230091687	chr1:230091687:G:A	3.13166e-06	-1.4883e-10	-1.13315
230092045	chr1:230092045:T:C	6.77588e-05	-1.4883e-10	1.94124
230092945	chr1:230092945:G:A	5.66108e-07	-1.69689	-1.14679
230093040	chr1:230093040:T:C	3.41844e-06	-1.4883e-10	-1.04553
230093233	chr1:230093233:G:T	5.68989e-07	-1.69813	-1.14048
230093410	chr1:230093410:GT:G	5.77833e-07	-1.68901	-1.13418
230094422	chr1:230094422:C:G	5.78063e-07	-1.68096	-1.14182
230094625	chr1:230094625:T:C	6.6289e-07	-1.67512	-1.01074
230095012	chr1:230095012:A:G	8.91145e-07	-1.50191	-0.888053
230095202	chr1:230095202:T:C	9.43631e-06	-1.4883e-10	-0.0301469
230095263	chr1:230095263:T:C	6.14503e-06	-1.4883e-10	-0.459067
230095269	chr1:230095269:C:T	4.72112e-06	-1.4883e-10	-0.722666
230095468	chr1:230095468:A:T	2.0845e-06	-1.54018	-2.24018e-10
230095509	chr1:230095509:C:T	5.70383e-07	-1.6878	-1.14835
230095719	chr1:230095719:A:C	3.42463e-06	-1.4883e-10	-1.04372
230095790	chr1:230095790:C:T	4.25264e-06	-1.4883e-10	-0.82717
230095799	chr1:230095799:T:C	6.79825e-07	-1.69915	-0.961486
230095889	chr1:230095889:G:A	1.14937e-06	-1.181	-0.954497
230096035	chr1:230096035:A:G	9.49969e-07	-1.18725	-1.13879
230096333	chr1:230096333:A:G	6.56775e-07	-1.69854	-0.99659
230096450	chr1:230096450:G:A	3.35532e-06	-1.4883e-10	-1.06416
230096494	chr1:230096494:T:A	5.66825e-07	-1.6942	-1.14821
230096570	chr1:230096570:A:G	4.77972e-06	-0.710329	-2.24018e-10
230096573	chr1:230096573:T:G	1.97716e-06	-1.59305	-2.24018e-10
230097043	chr1:230097043:G:A	5.66289e-07	-1.69679	-1.14657
230097091	chr1:230097091:G:A	8.51361e-06	-1.4883e-10	-0.133045
230097267	chr1:230097267:A:T	5.74253e-07	-1.6936	-1.1358
230098117	chr1:230098117:G:C	5.87792e-07	-1.66071	-1.14539
230098520	chr1:230098520:T:C	4.32834e-06	-1.4883e-10	-0.809527
230098541	chr1:230098541:C:T	1.0087e-05	-1.4883e-10	0.0365366
230098798	chr1:230098798:C:T	3.87125e-06	-1.4883e-10	-0.921134
230099014	chr1:230099014:G:A	4.79223e-06	-0.256803	-0.450913
230099032	chr1:230099032:G:A	5.73054e-06	-1.4883e-10	-0.528902
230099285	chr1:230099285:G:A	5.60097e-07	-1.70682	-1.14754
230099873	chr1:230099873:T:G	3.1826e-06	-1.4883e-10	-1.11701
230100264	chr1:230100264:C:T	5.70661e-07	-1.69052	-1.14515
230100654	chr1:230100654:C:T	5.81423e-07	-1.67019	-1.1468
230100758	chr1:230100758:G:A	5.67371e-07	-1.69435	-1.1471
230100864	chr1:230100864:AATATAC:A	5.67935e-07	-1.6928	-1.14766
230101395	chr1:230101395:C:T	6.42423e-07	-1.70482	-1.0124
230101420	chr1:230101420:C:T	1.11464e-06	-1.65169	-0.514491
230101425	chr1:230101425:G:A	3.20595e-06	-1.4883e-10	-1.1097
230101429	chr1:230101429:G:A	5.70424e-07	-1.70187	-1.13422
230101521	chr1:230101521:T:G	3.09953e-06	-1.4883e-10	-1.14346
230101535	chr1:230101535:C:T	9.55182e-07	-1.69544	-0.625124
230101603	chr1:230101603:A:G	9.31655e-06	-1.4883e-10	-0.0429186
230101630	chr1:230101630:C:G	5.68868e-07	-1.69081	-1.14801
230101793	chr1:230101793:T:A	9.27891e-07	-1.7022	-0.647349
230102217	chr1:230102217:C:T	2.4353e-06	-1.38464	-2.24018e-10
230102239	chr1:230102239:T:C	4.82632e-06	-1.4883e-10	-0.700628
230102562	chr1:230102562:G:A	4.64998e-06	-1.4883e-10	-0.737848
230102760	chr1:230102760:A:G	1.31077e-06	-1.64815	-0.355954
230102822	chr1:230102822:T:C	9.06133e-07	-1.7019	-0.671379
230103074	chr1:230103074:C:T	5.80021e-07	-1.6831	-1.1363
230103510	chr1:230103510:A:G	5.79736e-07	-1.67224	-1.14766
230103512	chr1:230103512:T:C	5.84275e-07	-1.66994	-1.14215
230103880	chr1:230103880:CCG:C	3.26824e-06	-1.4883e-10	-1.09046
230103881	chr1:230103881:C:T	5.89561e-07	-1.65494	-1.14815
230103882	chr1:230103882:G:A	1.88772e-06	-1.63934	-2.24018e-10
230104003	chr1:230104003:G:A	3.08923e-06	-1.4883e-10	-1.14679
230104422	chr1:230104422:T:C	8.83243e-06	-1.4883e-10	-0.0962814
230104703	chr1:230104703:T:A	5.77163e-07	-1.68393	-1.14041
230104722	chr1:230104722:G:A	5.83415e-07	-1.66519	-1.14838
230104921	chr1:230104921:A:G	3.36316e-06	-1.4883e-10	-1.06183
230105008	chr1:230105008:C:T	1.36757e-06	-1.60894	-0.352731
230105367	chr1:230105367:G:C	5.80684e-07	-1.67019	-1.14807
230105377	chr1:230105377:A:C	7.21239e-07	-1.7025	-0.898993
230105406	chr1:230105406:CG:C	3.20738e-06	-1.4883e-10	-1.10926
230105461	chr1:230105461:T:C	3.13322e-06	-1.4883e-10	-1.13265
230105653	chr1:230105653:G:A	1.75923e-06	-1.58509	-0.124746
230105709	chr1:230105709:G:A	5.70027e-07	-1.6885	-1.14828
230105797	chr1:230105797:C:T	3.98183e-06	-1.4883e-10	-0.892969
230106092	chr1:230106092:T:C	8.70275e-07	-1.35133	-1.06233
230106207	chr1:230106207:T:C	1.10066e-05	-1.4883e-10	0.123782
230106230	chr1:230106230:G:C	6.3606e-07	-1.69922	-1.02795
230106357	chr1:230106357:A:G	4.87471e-06	-1.4883e-10	-0.690651
230106576	chr1:230106576:G:A	1.91077e-06	-1.62721	-2.24018e-10
230106614	chr1:230106614:G:A	2.46514e-06	-1.37246	-2.24018e-10
230106648	chr1:230106648:A:G	5.89352e-07	-1.66763	-1.13581
230106780	chr1:230106780:C:CTG	5.66138e-07	-1.70682	-1.13681
230107071	chr1:230107071:C:T	6.03444e-06	-0.016775	-0.460454
230107215	chr1:230107215:C:T	5.76073e-07	-1.68325	-1.14298
230107359	chr1:230107359:G:T	1.50058e-06	-1.57196	-0.296907
230107492	chr1:230107492:A:G	5.30368e-06	-0.606311	-2.24018e-10
230108136	chr1:230108136:C:G	1.42993e-06	-1.53959	-0.377499
230108394	chr1:230108394:C:T	1.76478e-06	-1.70669	-2.24018e-10
230108590	chr1:230108590:G:C	5.75721e-07	-1.68424	-1.14261
230108711	chr1:230108711:A:G	5.75371e-07	-1.68546	-1.14199
230108886	chr1:230108886:T:G	8.74364e-06	-1.4883e-10	-0.106385
230108944	chr1:230108944:GT:G	5.74174e-07	-1.68682	-1.14271
230109088	chr1:230109088:A:G	3.11008e-06	-1.4883e-10	-1.14006
230109122	chr1:230109122:C:T	9.02408e-07	-1.46485	-0.912552
230109453	chr1:230109453:T:C	6.31888e-07	-1.59197	-1.14179
230109554	chr1:230109554:G:A	1.16815e-06	-1.18443	-0.934856
230109689	chr1:230109689:G:A	5.74895e-07	-1.68606	-1.14222
230110153	chr1:230110153:T:C	5.7867e-07	-1.67989	-1.14184
230110340	chr1:230110340:GT:G	3.74813e-06	-1.4883e-10	-0.953453
230110707	chr1:230110707:C:T	5.88122e-07	-1.66706	-1.13847
230110872	chr1:230110872:G:A	3.30012e-06	-1.4883e-10	-1.08075
230110932	chr1:230110932:G:A	7.34134e-06	-0.28119	-2.24018e-10
230110939	chr1:230110939:T:C	3.80999e-06	-1.4883e-10	-0.937085
230111059	chr1:230111059:T:C	5.73541e-07	-1.68636	-1.14427
230111246	chr1:230111246:TACTAATTTGTGCACACGTGCAC:T	5.77983e-07	-1.67614	-1.14678
230111376	chr1:230111376:G:A	5.82303e-07	-1.67146	-1.14402
230111622	chr1:230111622:G:A	5.75392e-07	-1.68725	-1.14017
230111817	chr1:230111817:A:G	9.42924e-07	-1.43271	-0.900767
230112519	chr1:230112519:G:A	5.83267e-07	-1.66662	-1.1472
230112992	chr1:230112992:G:A	1.02856e-06	-1.33247	-0.91408
230113422	chr1:230113422:C:CT	1.10373e-05	0.126565	-2.24018e-10
230114435	chr1:230114435:T:C	5.9217e-07	-1.66509	-1.13358
230114443	chr1:230114443:C:T	8.23362e-07	-1.65514	-0.813932
230114550	chr1:230114550:T:C	5.61697e-07	-1.70652	-1.14498
230115414	chr1:230115414:T:G	8.48954e-06	-1.4883e-10	-0.135877
230115760	chr1:230115760:G:A	5.90957e-07	-1.66454	-1.13619
230115873	chr1:230115873:A:T	3.48744e-06	-1.4883e-10	-1.02554
230116076	chr1:230116076:G:A	5.67132e-07	-1.70609	-1.13578
230117287	chr1:230117287:C:T	5.9437e-07	-1.66144	-1.13353
230117478	chr1:230117478:G:A	1.93591e-06	-1.61413	-2.24018e-10
230117500	chr1:230117500:C:T	5.93783e-07	-1.66415	-1.1318
230117553	chr1:230117553:T:A	6.10293e-07	-1.64563	-1.1229
230117631	chr1:230117631:C:A	5.63301e-07	-1.70194	-1.14671
230117659	chr1:230117659:G:A	6.15423e-07	-1.64173	-1.11843
230118164	chr1:230118164:T:G	4.97216e-06	-1.4883e-10	-0.670857
230118216	chr1:230118216:C:A	8.31282e-06	-1.4883e-10	-0.156912
230118894	chr1:230118894:C:T	3.61651e-06	-1.4883e-10	-0.989202
230118968	chr1:230118968:C:G	4.03299e-06	-1.4883e-10	-0.880204
230118971	chr1:230118971:C:T	1.1216e-06	-1.68441	-0.475542
230119552	chr1:230119552:T:C	3.27281e-05	-1.4883e-10	1.21352
230119626	chr1:230119626:A:G	5.57938e-06	-1.4883e-10	-0.555634
230119729	chr1:230119729:C:G	4.09436e-06	-1.4883e-10	-0.865102
230119883	chr1:230119883:C:T	9.58907e-07	-1.32527	-0.991404
230120037	chr1:230120037:C:T	1.02455e-06	-1.28364	-0.966822
230120112	chr1:230120112:C:T	6.61455e-07	-1.6881	-0.999925
230120351	chr1:230120351:A:G	5.64978e-07	-1.70048	-1.1452
230120352	chr1:230120352:T:TCCTG	5.59947e-07	-1.7067	-1.14792
230120536	chr1:230120536:C:T	9.84796e-07	-1.70651	-0.583521
230120569	chr1:230120569:C:A	2.22098e-06	-1.47676	-2.24018e-10
230121279	chr1:230121279:C:T	1.04987e-05	-1.4883e-10	0.0765365
230121374	chr1:230121374:G:A	4.15694e-06	-1.4883e-10	-0.849933
230121415	chr1:230121415:T:G	8.32825e-06	-0.155058	-2.24018e-10
230121728	chr1:230121728:C:T	5.64807e-07	-1.69945	-1.14654
230121966	chr1:230121966:TTC:T	4.03364e-06	-1.4883e-10	-0.880042
230122171	chr1:230122171:C:T	5.62933e-07	-1.70263	-1.14668
230122175	chr1:230122175:G:A	5.11576e-06	-1.4883e-10	-0.642386
230122690	chr1:230122690:T:C	4.47973e-06	-1.4883e-10	-0.775148
230123971	chr1:230123971:G:A	6.14127e-07	-1.61666	-1.1456
230124032	chr1:230124032:C:T	3.59787e-06	-1.4883e-10	-0.99437
230124135	chr1:230124135:A:G	5.50262e-06	-0.569488	-2.24018e-10
230124224	chr1:230124224:G:A	4.05318e-06	-0.875211	-2.24018e-10
230124853	chr1:230124853:T:TCA	2.71317e-06	-0.898027	-0.378567
230124855	chr1:230124855:TGAG:T	2.72513e-06	-0.892563	-0.379633
230125063	chr1:230125063:T:G	6.32379e-07	-1.63098	-1.102
230125215	chr1:230125215:A:G	3.3513e-05	-1.4883e-10	1.23722
230126072	chr1:230126072:G:A	3.78761e-06	-1.4883e-10	-0.942976
230126182	chr1:230126182:T:G	5.66389e-07	-1.703	-1.14018
230126214	chr1:230126214:A:G	1.89885e-06	-1.63346	-2.24018e-10
230126298	chr1:230126298:C:T	7.38751e-06	-1.4883e-10	-0.274921
230126475	chr1:230126475:T:C	3.54105e-06	-1.4883e-10	-1.01029
230127626	chr1:230127626:G:A	1.33348e-06	-0.849928	-1.13699
230127721	chr1:230127721:C:T	2.56958e-06	-0.619737	-0.711233
230127740	chr1:230127740:ATCC:A	6.00899e-07	-1.69429	-1.08975
230127855	chr1:230127855:C:G	5.47541e-06	-1.4883e-10	-0.574444
230127858	chr1:230127858:A:T	5.63899e-07	-1.70107	-1.14652
230127990	chr1:230127990:T:C	5.99143e-07	-1.70653	-1.08043
230128009	chr1:230128009:CTGAA:C	1.95229e-06	-0.696974	-0.908732
230128088	chr1:230128088:A:G	1.03651e-06	-1.20935	-1.02951
230128159	chr1:230128159:T:C	6.07962e-07	-1.6914	-1.08096
230128212	chr1:230128212:G:A	6.00048e-07	-1.69119	-1.09427
230128309	chr1:230128309:G:A	2.24823e-06	-1.46457	-2.24018e-10
230128315	chr1:230128315:T:C	1.05437e-06	-1.70022	-0.521542
230128371	chr1:230128371:C:T	3.52091e-06	-1.4883e-10	-1.01599
230128872	chr1:230128872:G:A	9.97464e-07	-1.27363	-1.00362
230129001	chr1:230129001:G:A	7.20113e-07	-1.67126	-0.931801
230129595	chr1:230129595:T:C	1.88985e-06	-0.52171	-1.1165
230130147	chr1:230130147:A:C	4.82174e-06	-1.4883e-10	-0.701576
230130259	chr1:230130259:G:A	4.25999e-06	-1.4883e-10	-0.825444
230130712	chr1:230130712:A:T	1.57342e-06	-1.11967	-0.701788
230131476	chr1:230131476:A:C	3.08623e-06	-0.908264	-0.239496
230131477	chr1:230131477:T:C	1.65444e-06	-1.13567	-0.635578
230131765	chr1:230131765:G:A	4.37894e-06	-1.4883e-10	-0.797905
230131943	chr1:230131943:G:A	8.6478e-07	-1.27162	-1.14837
230132068	chr1:230132068:C:CT	3.15484e-06	-1.12577	-2.24018e-10
230132519	chr1:230132519:C:G	3.71603e-06	-1.4883e-10	-0.962057
230132562	chr1:230132562:G:A	3.12133e-05	-1.4883e-10	1.16613
230132692	chr1:230132692:T:C	4.52816e-06	-1.4883e-10	-0.764397
230133261	chr1:230133261:G:A	3.64483e-06	-1.4883e-10	-0.981402
230133426	chr1:230133426:G:A	4.57119e-06	-1.4883e-10	-0.754939
230133692	chr1:230133692:T:G	2.7597e-05	-1.4883e-10	1.04299
230133694	chr1:230133694:A:T	2.78008e-05	-1.4883e-10	1.05035
230133942	chr1:230133942:TTATG:T	7.0209e-07	-1.69719	-0.931219
230133973	chr1:230133973:C:G	2.1606e-06	-0.379313	-1.12501
230134202	chr1:230134202:G:A	1.90229e-06	-1.00841	-0.623241
230134646	chr1:230134646:A:G	1.59649e-06	-1.1728	-0.634106
230134829	chr1:230134829:C:T	1.57461e-06	-1.2171	-0.603601
230134851	chr1:230134851:T:C	3.21763e-06	-1.4883e-10	-1.10607
230135120	chr1:230135120:TA:T	7.08669e-07	-1.4987	-1.12038
230135237	chr1:230135237:C:T	8.09349e-06	-1.4883e-10	-0.183651
230135383	chr1:230135383:G:A	6.82748e-07	-1.57189	-1.08445
230135473	chr1:230135473:C:T	9.19876e-06	-1.4883e-10	-0.0556429
230135508	chr1:230135508:C:T	1.6698e-06	-1.17239	-0.589618
230135694	chr1:230135694:G:A	1.73326e-06	-1.13328	-0.591429
230135708	chr1:230135708:C:T	3.71334e-06	-1.4883e-10	-0.962779
230135820	chr1:230135820:G:A	1.77391e-06	-1.16525	-0.536272
230135869	chr1:230135869:T:C	1.19535e-06	-1.5219	-0.574371
230135931	chr1:230135931:G:A	1.19571e-06	-1.00086	-1.09511
230135941	chr1:230135941:C:T	7.11491e-07	-1.58622	-1.02888
230136061	chr1:230136061:G:A	4.13472e-06	-1.4883e-10	-0.855293
230136316	chr1:230136316:T:C	6.31977e-07	-1.68509	-1.04852
230136548	chr1:230136548:G:A	5.94296e-07	-1.66343	-1.13166
230136633	chr1:230136633:G:A	5.78474e-07	-1.69304	-1.12904
230136655	chr1:230136655:TGA:T	1.76559e-06	-1.70622	-2.24018e-10
230136724	chr1:230136724:C:T	3.38296e-06	-1.4883e-10	-1.05596
230136877	chr1:230136877:G:A	7.14759e-07	-1.69959	-0.910933
230136943	chr1:230136943:G:C	2.01018e-06	-0.460025	-1.11646
230137016	chr1:230137016:C:T	3.72494e-06	-1.4883e-10	-0.959662
230137118	chr1:230137118:G:C	8.98173e-07	-1.69463	-0.687476
230137128	chr1:230137128:A:T	6.12281e-07	-1.69635	-1.06893
230137178	chr1:230137178:C:T	1.33744e-06	-1.67406	-0.309892
230137261	chr1:230137261:A:G	3.37223e-06	-1.4883e-10	-1.05914
230137332	chr1:230137332:G:A	3.875e-06	-1.4883e-10	-0.920165
230137466	chr1:230137466:T:A	1.22324e-06	-1.70671	-0.366504
230137681	chr1:230137681:G:C	1.31452e-06	-1.47129	-0.529955
230138119	chr1:230138119:T:C	6.57634e-07	-1.54581	-1.14801
230138299	chr1:230138299:C:T	1.13879e-06	-1.70445	-0.440288
230138420	chr1:230138420:G:A	4.13222e-06	-1.4883e-10	-0.855897
230138422	chr1:230138422:G:A	3.78434e-06	-1.61196	0.668115
230138649	chr1:230138649:G:A	5.71401e-07	-1.68633	-1.14804
230138737	chr1:230138737:T:C	5.69976e-07	-1.68872	-1.14815
230138783	chr1:230138783:C:T	3.49153e-06	-1.4883e-10	-1.02437
230139060	chr1:230139060:T:C	5.81702e-07	-1.66829	-1.14822
230139347	chr1:230139347:A:T	4.28652e-06	-1.4883e-10	-0.819236
230139642	chr1:230139642:G:A	7.93224e-07	-1.62306	-0.8833
230139929	chr1:230139929:T:A	1.34999e-06	-1.68031	-0.294303
230139930	chr1:230139930:C:T	6.97544e-07	-1.61513	-1.01978
230140169	chr1:230140169:C:T	7.51682e-07	-1.65201	-0.908142
230140416	chr1:230140416:C:T	2.92038e-05	-1.4883e-10	1.09959
230140443	chr1:230140443:G:A	6.36565e-07	-1.60904	-1.11734
230140578	chr1:230140578:C:T	1.90826e-05	-1.4883e-10	0.674064
230141256	chr1:230141256:G:A	3.16231e-06	-1.4883e-10	-1.12341
230141272	chr1:230141272:C:T	4.2758e-06	-1.4883e-10	-0.82174
230141277	chr1:230141277:C:G	4.13125e-05	1.44645	-2.24018e-10
230141368	chr1:230141368:A:G	1.10484e-05	-0.750813	0.878392
230141833	chr1:230141833:T:G	9.80764e-06	0.433466	-0.425016
230142477	chr1:230142477:A:G	3.35282e-05	-1.4883e-10	1.23768
230142544	chr1:230142544:C:G	0.000174013	3.82361	-0.939189
230143079	chr1:230143079:A:G	0.000201311	3.95668	-0.926535
230143145	chr1:230143145:C:T	0.000247154	4.16527	-0.929976
230143263	chr1:230143263:G:C	8.15417e-07	-1.4506	-1.02817
230143264	chr1:230143264:C:T	0.000347868	4.06216	-0.485051
230143320	chr1:230143320:G:T	0.000261667	4.18667	-0.894308
230143343	chr1:230143343:T:C	0.0002687	4.14587	-0.82698
230143422	chr1:230143422:G:A	0.000266484	4.23247	-0.92187
230143572	chr1:230143572:A:G	5.29394e-06	-0.608149	-2.24018e-10
230143663	chr1:230143663:G:A	0.000248171	4.14968	-0.910273
230143664	chr1:230143664:C:T	9.90575e-07	-1.21786	-1.06632
230143669	chr1:230143669:C:T	3.65786e-06	-1.4883e-10	-0.977834
230143673	chr1:230143673:C:G	3.65786e-06	-1.4883e-10	-0.977834
230143835	chr1:230143835:A:G	0.000219369	4.0547	-0.938656
230144303	chr1:230144303:C:T	3.86607e-06	-1.4883e-10	-0.922474
230144367	chr1:230144367:C:T	2.41485e-06	-1.39307	-2.24018e-10
230144451	chr1:230144451:T:C	0.000289517	3.98686	-0.593355
230144570	chr1:230144570:C:T	3.08895e-06	-1.4883e-10	-1.14688
230144619	chr1:230144619:A:G	0.000212803	4.04927	-0.963618
230144738	chr1:230144738:A:G	3.86607e-06	-1.4883e-10	-0.922474
230144766	chr1:230144766:T:C	0.00031472	4.06186	-0.584891
230144775	chr1:230144775:T:C	0.000310614	4.08739	-0.623553
230144949	chr1:230144949:C:T	8.69887e-05	2.19107	-2.24018e-10
230145049	chr1:230145049:C:T	3.23994e-06	-1.4883e-10	-1.09916
230145107	chr1:230145107:C:T	7.70392e-07	-1.42052	-1.11505
230145123	chr1:230145123:TA:T	6.62937e-07	-1.55074	-1.13505
230145328	chr1:230145328:T:C	3.88036e-06	-1.4883e-10	-0.918782
230145409	chr1:230145409:G:A	7.30952e-05	2.35809	-0.341036
230145669	chr1:230145669:A:C	3.86683e-06	-1.4883e-10	-0.922278
230145871	chr1:230145871:G:A	0.000256915	4.37353	-1.0995
230145923	chr1:230145923:A:G	3.86347e-06	-1.4883e-10	-0.923146
230145951	chr1:230145951:A:G	0.000412279	4.88684	-1.13985
230146206	chr1:230146206:A:G	0.000356752	4.07205	-0.469722
230146210	chr1:230146210:A:T	3.85457e-06	-1.4883e-10	-0.925451
230146317	chr1:230146317:A:G	3.86607e-06	-1.4883e-10	-0.922474
230146452	chr1:230146452:G:A	3.1236e-06	-1.4883e-10	-1.13572
230146559	chr1:230146559:C:T	2.16338e-06	-1.50304	-2.24018e-10
230146960	chr1:230146960:T:C	0.000390599	4.8086	-1.11563
230147106	chr1:230147106:C:T	0.000288978	4.25386	-0.862224
230147152	chr1:230147152:G:A	3.66088e-06	-1.4883e-10	-0.977009
230147721	chr1:230147721:C:T	3.66088e-06	-1.4883e-10	-0.977009
230147759	chr1:230147759:G:A	0.000429919	4.64638	-0.85749
230147786	chr1:230147786:T:G	4.16391e-06	-1.4883e-10	-0.848258
230147846	chr1:230147846:C:T	4.24251e-06	-1.4883e-10	-0.829556
230147889	chr1:230147889:A:G	3.66266e-06	-1.4883e-10	-0.976522
230147900	chr1:230147900:G:C	4.16535e-06	-1.4883e-10	-0.847912
230148060	chr1:230148060:C:T	3.13512e-06	-1.4883e-10	-1.13204
230148155	chr1:230148155:A:C	4.24983e-06	-1.4883e-10	-0.827832
230148165	chr1:230148165:C:T	2.95442e-05	-1.4883e-10	1.11118
230148527	chr1:230148527:T:C	3.64698e-06	-1.4883e-10	-0.980811
230148628	chr1:230148628:C:T	0.000415029	4.30575	-0.552111
230148956	chr1:230148956:T:C	0.000254754	4.18286	-0.917271
230149101	chr1:230149101:G:A	3.27116e-06	-1.08957	-2.24018e-10
230149177	chr1:230149177:A:G	0.00038541	4.23343	-0.553833
230149309	chr1:230149309:G:A	0.0107825	7.76704	-0.756069
230149625	chr1:230149625:G:A	0.000336644	4.39162	-0.847309
230150186	chr1:230150186:G:A	3.14718e-06	-1.4883e-10	-1.1282
230150269	chr1:230150269:C:T	2.31009e-06	-0.563027	-0.874397
230151381	chr1:230151381:T:G	5.65704e-05	2.8636	-1.10283
230151566	chr1:230151566:T:C	4.12184e-06	-1.4883e-10	-0.858412
230151770	chr1:230151770:A:C	0.000320429	4.47279	-0.977842
230151970	chr1:230151970:A:G	3.0872e-06	-1.4883e-10	-1.14745
230152015	chr1:230152015:C:T	3.08727e-06	-1.4883e-10	-1.14742
230154091	chr1:230154091:C:G	3.13645e-06	-1.4883e-10	-1.13162
230154099	chr1:230154099:GTGTC:G	1.97079e-06	-1.59628	-2.24018e-10
230154322	chr1:230154322:C:T	0.831305	12.4975	-1.14143
230154507	chr1:230154507:G:A	0.00663356	7.22736	-0.702171
230154916	chr1:230154916:G:GT	3.79115e-06	-1.4883e-10	-0.942042
230155197	chr1:230155197:T:A	4.00466e-06	-1.4883e-10	-0.887253
230155626	chr1:230155626:G:A	1.1876e-06	-1.241	-0.861774
230155871	chr1:230155871:A:G	6.84948e-07	-1.70597	-0.947151
230156043	chr1:230156043:G:A	1.036e-06	-1.09145	-1.14789
230156121	chr1:230156121:T:C	0.000208675	3.90432	-0.838255
230156590	chr1:230156590:A:G	3.16802e-06	-1.4883e-10	-1.1216
230156752	chr1:230156752:T:C	0.00021725	3.83437	-0.728027
230156830	chr1:230156830:T:C	6.82899e-07	-1.70507	-0.951049
230157290	chr1:230157290:A:G	6.24585e-05	2.84905	-0.989262
230158030	chr1:230158030:G:A	7.09293e-06	-0.126703	-0.18891
230158033	chr1:230158033:G:A	2.75047e-06	-0.528765	-0.734174
230158326	chr1:230158326:G:T	3.64539e-06	-1.4883e-10	-0.981249
230158438	chr1:230158438:A:T	0.00179028	6.31559	-1.10018
230158846	chr1:230158846:A:G	3.26943e-06	-1.4883e-10	-1.09009
230158901	chr1:230158901:A:G	2.09627e-06	-1.53455	-2.24018e-10
230159100	chr1:230159100:G:A	7.24501e-06	-1.4883e-10	-0.294399
230159169	chr1:230159169:C:T	0.0017734	6.26543	-1.05948
230159329	chr1:230159329:TCTTAAAGTGTTCAGCACTCCC:T	0.00172923	6.22907	-1.04835
230159498	chr1:230159498:C:T	0.00141946	5.88273	-0.899418
230159560	chr1:230159560:C:G	0.00547816	7.47475	-1.14094
230159680	chr1:230159680:G:A	3.53932e-06	-1.4883e-10	-1.01078
230159998	chr1:230159998:A:G	2.68093e-06	-1.28855	-2.24018e-10
230160293	chr1:230160293:G:A	1.87352e-05	-1.4883e-10	0.655691
230160406	chr1:230160406:C:T	0.00534845	7.35598	-1.04613
230160746	chr1:230160746:G:A	0.00189105	6.35845	-1.08828
230161297	chr1:230161297:A:G	3.15906e-06	-1.4883e-10	-1.12444
230161648	chr1:230161648:TGA:T	2.85639e-06	-1.22515	-2.24018e-10
230161683	chr1:230161683:T:G	1.67036e-05	-1.4883e-10	0.540915
230161913	chr1:230161913:C:T	0.00308211	6.76513	-1.00647
230162032	chr1:230162032:A:T	0.00312291	6.79138	-1.01957
230162220	chr1:230162220:C:T	3.87772e-05	2.50076	-1.11764
230162539	chr1:230162539:T:A	0.00169618	6.08711	-0.925687
230163140	chr1:230163140:C:T	3.7525e-06	-1.4883e-10	-0.95229
230163476	chr1:230163476:T:C	0.00103318	5.72333	-1.05764
230163881	chr1:230163881:C:T	3.09695e-06	-1.4883e-10	-1.14429
230164203	chr1:230164203:T:C	0.00267364	6.62535	-1.00886
230164334	chr1:230164334:G:A	3.66456e-06	-1.4883e-10	-0.976004
230164728	chr1:230164728:C:A	5.6319e-06	-0.546265	-2.24018e-10
230164735	chr1:230164735:C:T	0.022947	8.86306	-1.09683
230164840	chr1:230164840:C:T	0.00159845	6.054	-0.951924
230165542	chr1:230165542:T:C	4.14172e-06	-1.4883e-10	-0.853599
230165705	chr1:230165705:A:G	0.00133679	5.85181	-0.928492
230165983	chr1:230165983:G:A	1.86013e-06	-1.65407	-2.24018e-10
230166030	chr1:230166030:G:A	0.00151083	5.96731	-0.921602
230166602	chr1:230166602:T:G	6.47682e-06	-1.4883e-10	-0.406482
230166915	chr1:230166915:A:G	0.000964732	5.67756	-1.08042
230167253	chr1:230167253:C:G	1.3975e-06	-1.17587	-0.764152
230167404	chr1:230167404:C:T	0.00317458	6.59324	-0.805017
230167490	chr1:230167490:G:A	7.92704e-07	-1.38378	-1.12324
230167602	chr1:230167602:C:T	3.72593e-06	-1.4883e-10	-0.959396
230167766	chr1:230167766:C:T	0.000153758	3.86474	-1.10408
230167865	chr1:230167865:C:A	0.00263478	6.62229	-1.02045
230167938	chr1:230167938:C:A	3.18749e-06	-1.24662	0.131136
230168102	chr1:230168102:T:G	0.00467781	7.02199	-0.84612
230168305	chr1:230168305:C:T	0.00384723	6.87845	-0.898053
230168487	chr1:230168487:T:C	3.22218e-06	-1.4883e-10	-1.10465
230168606	chr1:230168606:G:A	0.0051614	6.99501	-0.72076
230168865	chr1:230168865:A:G	3.18261e-06	-1.4883e-10	-1.11701
230169168	chr1:230169168:A:G	0.00510523	6.89958	-0.636267
230169184	chr1:230169184:C:G	0.00490263	6.85769	-0.634871
230169566	chr1:230169566:G:A	0.00496614	6.91894	-0.683256
230169791	chr1:230169791:A:G	3.27159e-06	-1.4883e-10	-1.08944
230169793	chr1:230169793:T:A	1.10512e-06	-1.03279	-1.14197
230169999	chr1:230169999:G:A	5.30451e-06	-1.4883e-10	-0.606155
230170220	chr1:230170220:A:G	0.00451512	6.80776	-0.667284
230170878	chr1:230170878:G:A	3.16391e-06	-1.1229	-2.24018e-10
230171436	chr1:230171436:T:C	0.000588127	4.92304	-0.820809
230171476	chr1:230171476:T:G	3.77849e-05	2.38411	-1.02691
230171586	chr1:230171586:C:T	1.20892e-06	-1.12868	-0.956304
230171651	chr1:230171651:C:T	2.50217e-06	-0.525943	-0.831612
230171804	chr1:230171804:G:A	3.13619e-06	-1.4883e-10	-1.1317
230171951	chr1:230171951:G:A	1.06657e-06	-1.15368	-1.05659
230172247	chr1:230172247:C:G	6.62391e-07	-1.69896	-0.987653
230172591	chr1:230172591:A:G	3.18571e-06	-1.4883e-10	-1.11604
230172593	chr1:230172593:A:G	9.42643e-06	-1.4883e-10	-0.0311946
230172638	chr1:230172638:G:A	1.72799e-06	-0.616966	-1.11078
230173060	chr1:230173060:G:C	5.60983e-07	-1.70522	-1.14755
230173109	chr1:230173109:A:G	5.95056e-07	-1.70527	-1.08854
230173160	chr1:230173160:T:A	1.30086e-05	1.36407	-1.07317
230173460	chr1:230173460:T:G	3.23522e-06	-1.4883e-10	-1.10062
230173518	chr1:230173518:G:A	1.16931e-06	-1.69109	-0.427211
230173657	chr1:230173657:G:T	7.05809e-07	-1.66106	-0.962064
230173873	chr1:230173873:A:G	3.01911e-05	2.02931	-0.896477
230174025	chr1:230174025:T:C	6.63452e-05	3.06852	-1.14836
230174109	chr1:230174109:C:T	5.79819e-07	-1.6732	-1.14655
230174171	chr1:230174171:A:G	4.61977e-06	-1.4883e-10	-0.744367
230174323	chr1:230174323:A:G	6.22127e-05	2.98842	-1.13257
230174348	chr1:230174348:C:T	5.77098e-07	-1.679	-1.14545
230174408	chr1:230174408:C:T	1.3491e-06	-0.833824	-1.14145
230174534	chr1:230174534:G:A	8.93811e-07	-1.39815	-0.988822
230174822	chr1:230174822:C:T	4.49609e-06	0.19188	-0.963384
230174930	chr1:230174930:G:A	4.92199e-06	-1.4883e-10	-0.680998
230174982	chr1:230174982:C:T	6.79353e-05	3.09216	-1.14831
230174994	chr1:230174994:C:T	7.19955e-05	3.15025	-1.14836
230175003	chr1:230175003:G:A	9.94831e-07	-1.53053	-0.749364
230175226	chr1:230175226:T:C	5.75884e-07	-1.70682	-1.11975
230175430	chr1:230175430:A:G	6.03466e-05	2.97345	-1.14805
230175759	chr1:230175759:C:T	9.25601e-07	-1.57732	-0.774706
230175846	chr1:230175846:T:C	4.96683e-06	-1.4883e-10	-0.67193
230175931	chr1:230175931:G:A	6.77611e-05	3.08965	-1.14837
230175999	chr1:230175999:G:A	4.39789e-06	-1.4883e-10	-0.793587
230176103	chr1:230176103:G:A	3.31873e-06	-1.4883e-10	-1.07513
230176172	chr1:230176172:G:A	5.44083e-05	2.87018	-1.14837
230176548	chr1:230176548:C:T	1.87557e-06	-0.806427	-0.839371
230176837	chr1:230176837:G:T	6.71699e-06	-0.370071	-2.24018e-10
230176958	chr1:230176958:C:T	6.75564e-05	3.08458	-1.14633
230177149	chr1:230177149:T:C	5.75216e-07	-1.70223	-1.12549
230177691	chr1:230177691:G:T	6.74099e-07	-1.68769	-0.981395
230177830	chr1:230177830:T:C	3.15199e-06	-1.4883e-10	-1.12668
230177905	chr1:230177905:C:G	6.83394e-05	3.07837	-1.1286
230177916	chr1:230177916:A:G	6.8371e-05	3.08276	-1.13252
230178165	chr1:230178165:T:C	7.49394e-05	3.16447	-1.12251
230178499	chr1:230178499:T:A	3.12109e-06	-1.4883e-10	-1.13653
230178545	chr1:230178545:A:G	6.73014e-05	3.06048	-1.12601
230178650	chr1:230178650:A:G	6.74706e-05	3.06773	-1.13075
230178768	chr1:230178768:G:A	4.02148e-06	-1.4883e-10	-0.883062
230178781	chr1:230178781:G:A	1.6872e-05	1.60595	-1.05501
230179208	chr1:230179208:G:A	7.82803e-05	3.21205	-1.12646
230179437	chr1:230179437:G:A	7.21456e-07	-1.68229	-0.918902
230179768	chr1:230179768:G:A	3.19783e-06	-1.4883e-10	-1.11224
230180022	chr1:230180022:C:T	7.27335e-06	0.851176	-1.14167
230180443	chr1:230180443:A:G	6.16364e-06	0.68342	-1.13946
230180698	chr1:230180698:T:A	8.17798e-05	3.24966	-1.12034
230181272	chr1:230181272:C:T	7.36584e-05	3.14598	-1.12125
230181344	chr1:230181344:T:TA	6.77655e-07	-1.66195	-1.00187
230181430	chr1:230181430:C:T	3.45043e-06	-1.4883e-10	-1.03621
230181445	chr1:230181445:C:T	4.17193e-06	-1.4883e-10	-0.846332
230181784	chr1:230181784:G:A	3.31799e-06	-1.4883e-10	-1.07535
230181912	chr1:230181912:C:A	4.62894e-06	-1.4883e-10	-0.742384
230181941	chr1:230181941:C:T	7.13748e-06	0.833056	-1.14241
230182074	chr1:230182074:G:A	6.54775e-05	3.03195	-1.12495
230182193	chr1:230182193:TTG:T	1.82715e-06	-1.67195	-2.24018e-10
230182318	chr1:230182318:G:A	4.26508e-06	-1.4883e-10	-0.82425
230182520	chr1:230182520:C:T	8.93577e-06	-0.0846495	-2.24018e-10
230182612	chr1:230182612:T:G	4.29796e-06	-1.4883e-10	-0.816572
230182656	chr1:230182656:C:T	6.19122e-05	2.97833	-1.12733
230182734	chr1:230182734:T:C	3.3955e-06	-1.4883e-10	-1.05226
230183061	chr1:230183061:A:G	3.32236e-06	-1.4883e-10	-1.07404
230183806	chr1:230183806:T:C	3.43324e-06	-1.4883e-10	-1.04121
230184102	chr1:230184102:AT:A	7.40672e-07	-1.58732	-0.987587
230184282	chr1:230184282:A:G	1.61235e-05	1.64997	-1.14441
230184410	chr1:230184410:C:T	6.35878e-05	2.99631	-1.1186
230184592	chr1:230184592:G:A	1.37257e-06	-1.68993	-0.268096
230184682	chr1:230184682:G:A	7.00446e-05	3.10059	-1.12617
230184854	chr1:230184854:G:A	7.29221e-05	3.12538	-1.1107
230184901	chr1:230184901:C:T	6.91823e-06	-0.340551	-2.24018e-10
230185553	chr1:230185553:T:TAA	4.61769e-06	-1.4883e-10	-0.744818
230185746	chr1:230185746:A:G	5.8511e-07	-1.67659	-1.13408
230185907	chr1:230185907:C:T	5.27549e-06	-1.4883e-10	-0.611639
230186321	chr1:230186321:C:T	1.4129e-06	-1.67843	-0.250635
230186370	chr1:230186370:C:T	5.18329e-06	-1.4883e-10	-0.629272
230186806	chr1:230186806:T:C	1.29618e-05	0.287294	-2.24018e-10
230186917	chr1:230186917:T:C	3.31051e-06	-1.4883e-10	-1.07761
230186962	chr1:230186962:A:G	4.13456e-05	2.56736	-1.12011
230187001	chr1:230187001:C:T	2.48296e-05	1.89539	-0.958063
230187230	chr1:230187230:A:G	3.09646e-06	-1.4883e-10	-1.14445
230187313	chr1:230187313:C:T	3.48179e-06	-1.4883e-10	-1.02717
230187499	chr1:230187499:T:TG	5.84258e-07	-1.67919	-1.13293
230187649	chr1:230187649:C:T	4.68196e-06	-1.4883e-10	-0.730995
230187922	chr1:230187922:G:T	6.11702e-07	-1.63109	-1.13513
230187955	chr1:230187955:G:A	5.98126e-07	-1.64346	-1.14521
230188112	chr1:230188112:G:A	4.55954e-06	-1.4883e-10	-0.757489
230188239	chr1:230188239:G:A	5.27289e-06	-1.4883e-10	-0.612132
230188348	chr1:230188348:C:G	5.55367e-05	-1.4883e-10	1.74233
230188373	chr1:230188373:G:A	6.95072e-05	3.09283	-1.12611
230188399	chr1:230188399:G:T	8.56332e-05	3.29469	-1.11933
230188427	chr1:230188427:C:T	7.89471e-05	3.20246	-1.1084
230188618	chr1:230188618:T:C	0.000345426	4.71483	-1.14476
230189055	chr1:230189055:G:A	3.19339e-05	2.28523	-1.09627
230189281	chr1:230189281:C:G	5.26344e-05	2.79794	-1.10928
230189351	chr1:230189351:G:A	1.66618e-06	-0.83943	-0.924751
230189353	chr1:230189353:T:C	4.67608e-06	-1.4883e-10	-0.732252
230189745	chr1:230189745:A:C	4.68308e-06	-1.4883e-10	-0.730755
230190046	chr1:230190046:A:G	4.95606e-06	-1.4883e-10	-0.674101
230190353	chr1:230190353:T:C	5.64922e-06	-1.4883e-10	-0.543193
230190518	chr1:230190518:T:A	3.14734e-06	-1.4883e-10	-1.12815
230190666	chr1:230190666:G:A	4.45986e-05	2.65374	-1.13075
230190982	chr1:230190982:T:A	3.09674e-06	-1.4883e-10	-1.14436
230191068	chr1:230191068:T:TTCCA	5.10268e-06	-1.4883e-10	-0.644946
230191558	chr1:230191558:T:C	5.90814e-07	-1.70246	-1.09851
230191667	chr1:230191667:A:G	8.92917e-07	-1.68441	-0.703563
230191715	chr1:230191715:G:A	1.31097e-06	-1.70243	-0.301515
230191822	chr1:230191822:C:T	1.91297e-06	-0.48237	-1.14368
230191827	chr1:230191827:G:GT	1.77754e-06	-0.680031	-1.01945
230191932	chr1:230191932:G:A	4.54947e-06	-1.4883e-10	-0.759701
230192013	chr1:230192013:A:G	3.08617e-06	-1.4883e-10	-1.14778
230192020	chr1:230192020:T:C	1.23345e-06	-0.925048	-1.13985
230192471	chr1:230192471:C:T	3.52579e-06	-1.4883e-10	-1.01461
230192512	chr1:230192512:G:A	0.000156174	-1.4883e-10	2.77626
230192587	chr1:230192587:C:T	0.000151718	-1.4883e-10	2.74731
230192881	chr1:230192881:C:G	1.05991e-06	-1.39841	-0.818112
230193064	chr1:230193064:T:A	1.9996e-06	-1.58176	-2.24018e-10
230193300	chr1:230193300:G:A	3.8016e-06	-1.4883e-10	-0.939289
230193651	chr1:230193651:G:A	3.86497e-06	-0.600601	-0.322157
230194318	chr1:230194318:G:A	7.50543e-06	-1.43979	1.18071
230194492	chr1:230194492:G:A	3.15491e-06	-1.4883e-10	-1.12575
230194747	chr1:230194747:C:T	9.47734e-07	-1.66556	-0.662836
230194871	chr1:230194871:G:A	2.5565e-06	-1.33607	-2.24018e-10
230195091	chr1:230195091:C:T	3.77725e-06	-1.4883e-10	-0.945715
230195280	chr1:230195280:T:C	5.64135e-06	-0.834857	0.290269
230195329	chr1:230195329:TAGAC:T	9.30202e-07	-1.67927	-0.667794
230195396	chr1:230195396:A:G	3.63902e-06	-0.982996	-2.24018e-10
230195408	chr1:230195408:G:A	1.69564e-06	-0.654327	-1.09233
230195430	chr1:230195430:G:T	3.2575e-06	-1.4883e-10	-1.09375
230195791	chr1:230195791:G:A	9.21075e-07	-1.70525	-0.651679
230195847	chr1:230195847:G:GT	8.95557e-07	-1.68142	-0.703605
230196360	chr1:230196360:C:T	1.82877e-06	-1.67107	-2.24018e-10
230196608	chr1:230196608:T:C	8.86862e-07	-1.40949	-0.985288
230197123	chr1:230197123:A:G	7.49589e-07	-1.51665	-1.04629
230197347	chr1:230197347:G:A	1.82188e-06	-1.67484	-2.24018e-10
230197382	chr1:230197382:G:C	1.05406e-05	-0.206026	0.286549
230197384	chr1:230197384:C:A	3.09765e-06	-1.4883e-10	-1.14407
230197441	chr1:230197441:G:C	8.81865e-07	-1.66701	-0.733422
230197991	chr1:230197991:G:A	2.23311e-06	-1.47132	-2.24018e-10
230198091	chr1:230198091:C:T	3.51013e-06	-1.4883e-10	-1.01906
230198131	chr1:230198131:G:A	3.2776e-06	-0.433243	-0.654358
230198141	chr1:230198141:C:T	2.2008e-06	-1.66608	0.180184
230198204	chr1:230198204:C:T	3.9604e-06	-1.4883e-10	-0.898366
230198387	chr1:230198387:G:T	7.94215e-07	-1.46169	-1.04342
230198426	chr1:230198426:G:T	8.29017e-07	-1.31389	-1.14833
230198585	chr1:230198585:A:G	3.30354e-06	-1.4883e-10	-1.07972
230198603	chr1:230198603:A:G	5.3113e-06	-1.4883e-10	-0.604875
230199506	chr1:230199506:A:G	5.21116e-06	-1.4883e-10	-0.623909
230199557	chr1:230199557:A:G	1.39972e-06	-0.798851	-1.13959
230199810	chr1:230199810:G:A	7.71222e-07	-1.43237	-1.10212
230199990	chr1:230199990:C:T	5.54781e-05	1.74128	-2.24018e-10
230200132	chr1:230200132:G:A	5.05504e-06	-1.56071	0.906379
230200207	chr1:230200207:C:T	2.32197e-06	-1.62559	0.193298
230200541	chr1:230200541:A:G	5.43535e-06	-1.5626	0.980815
230200683	chr1:230200683:C:G	5.48329e-06	-1.4883e-10	-0.573006
230201491	chr1:230201491:A:T	4.2944e-06	-1.4883e-10	-0.817399
230201888	chr1:230201888:C:T	7.96416e-07	-1.40373	-1.09862
230202141	chr1:230202141:G:A	9.31063e-07	-1.55908	-0.787055
230202956	chr1:230202956:C:T	5.49249e-06	-1.4883e-10	-0.571331
230203301	chr1:230203301:C:A	3.08452e-06	-1.4883e-10	-1.14832
230204122	chr1:230204122:C:T	3.13816e-06	-1.4883e-10	-1.13107
230204132	chr1:230204132:T:C	3.08442e-06	-1.4883e-10	-1.14835
230204767	chr1:230204767:G:A	3.09168e-06	-1.4883e-10	-1.146
230204884	chr1:230204884:G:A	2.06533e-06	-1.54942	-2.24018e-10
230205046	chr1:230205046:T:A	3.86586e-06	-1.34493	0.4224
230205148	chr1:230205148:G:A	7.34627e-06	-1.4883e-10	-0.280518
230205192	chr1:230205192:G:T	4.08815e-06	-1.4883e-10	-0.866618
230205709	chr1:230205709:C:T	6.05648e-06	-1.4883e-10	-0.473583
230206159	chr1:230206159:C:T	3.66524e-06	-1.4883e-10	-0.975816
230206498	chr1:230206498:C:T	2.33614e-06	-1.42621	-2.24018e-10
230206534	chr1:230206534:C:T	1.12268e-06	-1.31696	-0.842029
230206933	chr1:230206933:T:C	2.13471e-06	-1.51638	-2.24018e-10
230206992	chr1:230206992:G:A	3.18452e-06	-1.4883e-10	-1.11641
230207115	chr1:230207115:C:T	4.51392e-06	-1.4883e-10	-0.767547
230207243	chr1:230207243:A:C	3.76018e-06	-1.4883e-10	-0.950243
230207339	chr1:230207339:C:T	3.14496e-06	-1.4883e-10	-1.12891
230207657	chr1:230207657:T:C	6.29389e-05	2.8406	-0.97315
230207946	chr1:230207946:A:G	4.70552e-06	-0.725975	-2.24018e-10
230208187	chr1:230208187:G:A	3.10614e-06	-1.4883e-10	-1.14133
230208232	chr1:230208232:G:A	3.10522e-06	-1.4883e-10	-1.14163
230208577	chr1:230208577:G:A	1.1845e-06	-1.70631	-0.399077
230209345	chr1:230209345:T:A	3.35195e-06	-1.4883e-10	-1.06517
230209382	chr1:230209382:A:G	1.78141e-06	-1.6973	-2.24018e-10
230209579	chr1:230209579:T:C	1.13607e-06	-1.61468	-0.532458
230209989	chr1:230209989:A:T	3.11853e-06	-1.4883e-10	-1.13735
230210094	chr1:230210094:C:T	2.40143e-06	-1.38877	-0.0098757
230210390	chr1:230210390:T:G	1.65753e-06	-1.70669	-0.0626961
230210410	chr1:230210410:T:C	3.11841e-06	-1.4883e-10	-1.13739
230211053	chr1:230211053:A:C	8.30358e-07	-1.38562	-1.07499
230211083	chr1:230211083:C:T	1.08956e-06	-1.59319	-0.595753
230211249	chr1:230211249:C:CA	3.03299e-06	-1.41522	0.250056
230211513	chr1:230211513:G:A	3.12748e-06	-1.4883e-10	-1.13449
230211621	chr1:230211621:C:A	2.96562e-05	2.11926	-1.0043
230211779	chr1:230211779:T:C	1.0771e-06	-1.6499	-0.550534
230211798	chr1:230211798:T:C	3.11859e-06	-1.4883e-10	-1.13733
230211986	chr1:230211986:G:A	1.27536e-06	-1.70676	-0.324726
230212148	chr1:230212148:G:A	5.12716e-06	-1.4883e-10	-0.640159
230212206	chr1:230212206:C:T	2.24069e-06	-1.69542	0.227488
230212708	chr1:230212708:A:G	3.76512e-06	-1.4883e-10	-0.948933
230212728	chr1:230212728:C:A	1.53875e-06	-1.02827	-0.815471
230212808	chr1:230212808:A:G	1.58364e-06	-0.986053	-0.828935
230212817	chr1:230212817:C:T	3.44202e-06	-1.4883e-10	-1.03865
230213201	chr1:230213201:G:A	3.08664e-06	-1.4883e-10	-1.14763
230213727	chr1:230213727:G:A	4.77017e-06	-1.4883e-10	-0.71233
230214287	chr1:230214287:T:A	3.74804e-06	-1.4883e-10	-0.953478
230214429	chr1:230214429:A:G	2.26135e-05	0.843837	-2.24018e-10
230215093	chr1:230215093:G:A	9.45977e-06	-1.4883e-10	-0.0276632
230215102	chr1:230215102:C:G	1.9657e-06	-1.59887	-2.24018e-10
230215135	chr1:230215135:C:G	2.08449e-06	-1.66787	0.127679
230215218	chr1:230215218:T:C	4.25045e-06	-1.4883e-10	-0.827686
230215305	chr1:230215305:G:A	3.12299e-06	-1.4883e-10	-1.13592
230215486	chr1:230215486:TAGTG:T	3.21028e-06	-1.4883e-10	-1.10835
230215611	chr1:230215611:A:G	1.17024e-06	-1.65304	-0.46446
230215659	chr1:230215659:G:T	4.69571e-06	-1.4883e-10	-0.728062
230215681	chr1:230215681:A:C	3.82608e-06	-1.4883e-10	-0.93287
230215827	chr1:230215827:T:A	1.7731e-06	-1.59781	-0.10417
230216083	chr1:230216083:A:G	1.75657e-06	-1.63149	-0.0798553
230216140	chr1:230216140:C:G	3.20741e-06	-1.4883e-10	-1.10925
230216169	chr1:230216169:A:G	2.01406e-06	-1.5787	0.0041383
230216339	chr1:230216339:G:A	2.96429e-06	-1.18808	-2.24018e-10
230216388	chr1:230216388:G:A	4.72275e-06	-1.4883e-10	-0.722319
230216518	chr1:230216518:C:T	1.64188e-06	-1.65253	-0.126333
230216726	chr1:230216726:C:G	3.09369e-06	-1.4883e-10	-1.14535
230216935	chr1:230216935:A:G	4.44658e-06	-0.585545	-0.197032
230217045	chr1:230217045:T:A	3.11291e-06	-1.4883e-10	-1.13915
230217194	chr1:230217194:A:AG	7.83642e-07	-1.43197	-1.08655
230217324	chr1:230217324:T:C	4.41567e-06	-1.4883e-10	-0.789552
230217434	chr1:230217434:G:A	1.81058e-06	-1.64911	-0.0319518
230217708	chr1:230217708:C:T	3.20119e-06	-1.4883e-10	-1.11119
230217734	chr1:230217734:G:T	7.51706e-07	-1.41945	-1.14067
230218021	chr1:230218021:AG:A	3.81056e-06	-1.4883e-10	-0.936936
230218032	chr1:230218032:A:C	7.73617e-07	-1.45943	-1.07196
230218077	chr1:230218077:TAC:T	5.77933e-06	-1.4883e-10	-0.520424
230218473	chr1:230218473:C:T	3.89961e-06	-1.4883e-10	-0.913834
230218490	chr1:230218490:G:A	3.09195e-06	-1.4883e-10	-1.14591
230218556	chr1:230218556:G:T	8.58856e-06	-1.4883e-10	-0.124281
230218785	chr1:230218785:C:CTT	7.62053e-07	-1.4551	-1.09135
230218857	chr1:230218857:G:A	4.4167e-06	-1.4883e-10	-0.78932
230218905	chr1:230218905:G:A	3.17105e-06	-1.4883e-10	-1.12065
230218958	chr1:230218958:T:C	2.76592e-06	-1.70261	0.445278
230219082	chr1:230219082:G:A	2.82395e-06	-1.69654	0.459963
230219280	chr1:230219280:A:G	2.82118e-06	-1.69666	0.459107
230219649	chr1:230219649:G:A	8.01667e-07	-1.47188	-1.02389
230219692	chr1:230219692:C:T	3.53e-06	-1.4883e-10	-1.01341
230219695	chr1:230219695:G:A	2.83571e-06	-1.68068	0.448257
230219697	chr1:230219697:A:G	3.25203e-06	-1.4883e-10	-1.09543
230219707	chr1:230219707:G:C	1.65282e-06	-0.958581	-0.813649
230220437	chr1:230220437:G:A	1.30508e-06	-1.6025	-0.405953
230220771	chr1:230220771:A:G	4.28272e-06	-1.4883e-10	-0.820122
230220778	chr1:230220778:G:C	3.10376e-06	-1.4883e-10	-1.1421
230221071	chr1:230221071:A:G	1.32503e-06	-1.62302	-0.370253
230221991	chr1:230221991:A:C	1.29468e-06	-1.59744	-0.419003
230222484	chr1:230222484:G:A	3.74632e-06	-1.4883e-10	-0.953937
230222601	chr1:230222601:T:C	2.66651e-06	-1.70102	0.407079
230222632	chr1:230222632:C:T	2.60717e-06	-1.67122	0.354773
230222808	chr1:230222808:GA:G	3.35195e-06	-1.4883e-10	-1.06517
230222845	chr1:230222845:ATAGT:A	3.75407e-06	-1.4883e-10	-0.951872
230223710	chr1:230223710:A:T	8.38055e-06	-1.4883e-10	-0.148797
230223828	chr1:230223828:G:T	4.03845e-06	-1.4883e-10	-0.87885
230223906	chr1:230223906:G:T	1.21998e-06	-1.59448	-0.481402
230223911	chr1:230223911:C:A	1.22604e-06	-1.58952	-0.481402
230224238	chr1:230224238:G:A	1.81255e-06	-1.67998	-2.24018e-10
230224276	chr1:230224276:A:G	3.35195e-06	-1.4883e-10	-1.06517
230224613	chr1:230224613:A:G	1.98677e-06	-1.573	-0.0151976
230224684	chr1:230224684:G:A	4.24842e-06	-1.4883e-10	-0.828165
230224747	chr1:230224747:A:G	7.46457e-07	-1.43818	-1.12895
230224880	chr1:230224880:ACTC:A	7.4936e-07	-1.50383	-1.05942
230224909	chr1:230224909:T:G	7.49975e-07	-1.41534	-1.14708
230225217	chr1:230225217:G:A	1.84196e-06	-1.64008	-0.0237955
230225289	chr1:230225289:T:A	3.17001e-06	-1.4883e-10	-1.12098
230225391	chr1:230225391:A:G	1.07098e-06	-1.66457	-0.541572
230225396	chr1:230225396:C:T	7.01822e-07	-1.4873	-1.14149
230225585	chr1:230225585:TGG:T	7.43013e-07	-1.50918	-1.06258
230225938	chr1:230225938:T:G	1.30536e-06	-1.6025	-0.405739
230225989	chr1:230225989:T:C	7.5723e-07	-1.42951	-1.12329
230226053	chr1:230226053:G:A	3.80813e-06	-1.4883e-10	-0.937573
230226467	chr1:230226467:G:T	3.17235e-06	-1.4883e-10	-1.12024
230226648	chr1:230226648:T:C	2.78055e-06	-1.31967	0.0676049
230226826	chr1:230226826:T:C	2.09689e-06	-1.5874	0.053143
230226942	chr1:230226942:C:T	7.69312e-07	-1.47755	-1.05942
230227051	chr1:230227051:AAG:A	1.42073e-06	-1.12205	-0.801493
230227096	chr1:230227096:A:G	3.2291e-06	-1.4883e-10	-1.10251
230227328	chr1:230227328:T:C	7.6427e-07	-1.4151	-1.12844
230227590	chr1:230227590:G:A	1.29137e-06	-1.53528	-0.483726
230227747	chr1:230227747:C:T	5.74383e-06	-1.4883e-10	-0.526585
230227868	chr1:230227868:G:A	4.78422e-06	-1.4883e-10	-0.709388
230228043	chr1:230228043:G:A	1.13707e-05	-1.4883e-10	0.156332
230228204	chr1:230228204:A:G	3.22982e-06	-1.4883e-10	-1.10229
230228218	chr1:230228218:A:G	2.09168e-06	-1.5732	0.0364532
230228272	chr1:230228272:T:C	4.64516e-06	-1.4883e-10	-0.738885
230228546	chr1:230228546:G:A	2.96177e-06	-1.63781	0.448882
230228705	chr1:230228705:G:A	2.10094e-06	-1.58102	0.0486948
230228707	chr1:230228707:T:C	4.35383e-06	-1.4883e-10	-0.803656
230228719	chr1:230228719:C:T	3.24213e-06	-1.4883e-10	-1.09848
230229129	chr1:230229129:C:A	1.01917e-06	-1.56796	-0.687762
230229279	chr1:230229279:A:G	3.75895e-06	-1.4883e-10	-0.950571
230229385	chr1:230229385:C:T	3.75982e-06	-1.4883e-10	-0.95034
230229895	chr1:230229895:A:G	3.91901e-06	-1.4883e-10	-0.908872
230230301	chr1:230230301:C:T	7.84306e-07	-1.45884	-1.05883
230230591	chr1:230230591:C:G	7.59893e-07	-1.40097	-1.14832
230230988	chr1:230230988:C:T	1.67624e-06	-1.70033	-0.0578297
230230989	chr1:230230989:T:C	1.62425e-06	-1.70044	-0.0892272
230231127	chr1:230231127:G:A	2.00792e-06	-1.55141	-0.0262075
230231421	chr1:230231421:C:T	3.1043e-06	-1.4883e-10	-1.14192
230231541	chr1:230231541:C:G	1.62698e-06	-1.69215	-0.0958413
230232129	chr1:230232129:A:G	7.63164e-07	-1.48614	-1.05885
230232388	chr1:230232388:G:A	7.64673e-07	-1.49422	-1.0488
230232878	chr1:230232878:CT:C	4.43859e-06	-1.4883e-10	-0.784375
230233472	chr1:230233472:G:A	3.93995e-06	-1.4883e-10	-0.903545
230233958	chr1:230233958:AG:A	7.31523e-06	-1.4883e-10	-0.284753
230233973	chr1:230233973:T:A	4.20397e-06	-1.4883e-10	-0.838683
230234104	chr1:230234104:G:A	3.08871e-06	-1.4883e-10	-1.14696
230234360	chr1:230234360:G:A	7.60924e-07	-1.47468	-1.07325
230234409	chr1:230234409:C:G	3.14709e-06	-1.4883e-10	-1.12823
230234478	chr1:230234478:G:A	7.30585e-06	-1.4883e-10	-0.286035
230235946	chr1:230235946:G:C	3.15488e-06	-1.4883e-10	-1.12576
230236137	chr1:230236137:G:A	9.86079e-07	-1.59196	-0.696769
230236279	chr1:230236279:A:G	1.71566e-06	-1.58102	-0.153894
230236315	chr1:230236315:A:G	8.04127e-07	-1.65218	-0.840526
230236839	chr1:230236839:C:T	1.76752e-06	-1.70514	-2.24018e-10
230237021	chr1:230237021:AG:A	3.757e-06	-1.4883e-10	-0.95109
230237097	chr1:230237097:G:A	3.94578e-06	-1.4883e-10	-0.902065
230237225	chr1:230237225:C:T	3.78107e-06	-1.4883e-10	-0.944705
230237483	chr1:230237483:T:C	8.05983e-07	-1.35567	-1.13473
230237694	chr1:230237694:A:C	3.10405e-06	-1.4883e-10	-1.142
230237784	chr1:230237784:CT:C	4.90244e-06	-1.4883e-10	-0.684978
230237962	chr1:230237962:A:G	6.22075e-06	-1.4883e-10	-0.446821
230238168	chr1:230238168:G:A	5.55125e-06	-1.4883e-10	-0.560689
230238876	chr1:230238876:C:T	3.41198e-06	-1.4883e-10	-1.04742
230239042	chr1:230239042:T:A	4.27416e-06	-1.4883e-10	-0.822125
230239433	chr1:230239433:G:C	3.15187e-06	-1.4883e-10	-1.12672
230239541	chr1:230239541:G:A	3.18608e-06	-1.4883e-10	-1.11592
230239665	chr1:230239665:A:G	1.79933e-06	-1.6873	-2.24018e-10
230239777	chr1:230239777:G:A	1.02147e-06	-1.54937	-0.704098
230240438	chr1:230240438:G:A	3.7313e-06	-1.4883e-10	-0.957955
230240484	chr1:230240484:C:T	2.0696e-06	-1.54736	-2.24018e-10
230240485	chr1:230240485:G:A	8.41143e-06	-1.4883e-10	-0.145119
230240542	chr1:230240542:A:G	5.46007e-06	-1.4883e-10	-0.577249
230241141	chr1:230241141:T:C	4.08592e-06	-1.4883e-10	-0.867164
230241198	chr1:230241198:G:A	6.64922e-06	-1.4883e-10	-0.380212
230241591	chr1:230241591:C:T	4.72543e-06	-1.4883e-10	-0.721754
230242411	chr1:230242411:G:T	1.71357e-06	-0.89753	-0.8386
230242708	chr1:230242708:A:G	4.89246e-06	-1.4883e-10	-0.687016
230242936	chr1:230242936:C:T	4.66016e-06	-1.4883e-10	-0.735662
230243020	chr1:230243020:T:C	1.77994e-06	-1.69813	-2.24018e-10
230243462	chr1:230243462:G:A	3.09469e-06	-1.4883e-10	-1.14502
230243654	chr1:230243654:G:A	3.66835e-06	-1.4883e-10	-0.974968
230243966	chr1:230243966:G:A	3.67982e-06	-1.4883e-10	-0.971848
230244207	chr1:230244207:A:G	4.15115e-06	-0.851325	-2.24018e-10
230244688	chr1:230244688:C:A	3.14743e-06	-1.4883e-10	-1.12813
230244869	chr1:230244869:C:CAAACACTG	1.84028e-06	-1.6648	-2.24018e-10
230244873	chr1:230244873:T:TAG	1.84161e-06	-1.66407	-2.24018e-10
230244874	chr1:230244874:TCCTTC:T	1.83595e-06	-1.66715	-2.24018e-10
230244880	chr1:230244880:ACC:A	1.8366e-06	-1.6668	-2.24018e-10
230245150	chr1:230245150:G:T	3.80949e-06	-1.4883e-10	-0.937216
230245460	chr1:230245460:G:A	1.36372e-06	-1.05765	-0.90684
230245541	chr1:230245541:T:C	1.67685e-06	-0.936187	-0.821608
230247133	chr1:230247133:A:C	7.29146e-07	-1.53207	-1.05853
230247454	chr1:230247454:C:T	3.09415e-06	-1.4883e-10	-1.1452
230247508	chr1:230247508:A:G	1.38002e-06	-1.44492	-0.507693
230247769	chr1:230247769:G:A	2.634e-06	-1.7061	0.399892
230248093	chr1:230248093:C:T	7.32233e-07	-1.53977	-1.0466
230248104	chr1:230248104:A:C	3.08717e-06	-1.4883e-10	-1.14746
230248139	chr1:230248139:A:G	7.30981e-07	-1.52893	-1.05915
230248226	chr1:230248226:T:C	4.30545e-06	-1.4883e-10	-0.814829
230248296	chr1:230248296:G:A	3.60135e-06	-1.4883e-10	-0.993402
230248438	chr1:230248438:A:G	3.70959e-05	2.30452	-0.965721
230248514	chr1:230248514:A:G	7.30439e-06	-1.4883e-10	-0.286236
230248525	chr1:230248525:C:T	3.13002e-06	-1.4883e-10	-1.13367
230248629	chr1:230248629:T:C	4.92518e-06	-0.68035	-2.24018e-10
230248792	chr1:230248792:A:G	3.08632e-06	-1.4883e-10	-1.14773
230248836	chr1:230248836:C:T	3.14381e-06	-1.4883e-10	-1.12928
230248899	chr1:230248899:A:AT	4.2986e-06	-1.4883e-10	-0.816422
230249191	chr1:230249191:T:C	4.36538e-06	-1.4883e-10	-0.801006
230249224	chr1:230249224:G:A	7.66481e-07	-1.41008	-1.13057
230249306	chr1:230249306:G:T	3.289e-06	-1.08413	-2.24018e-10
230249645	chr1:230249645:C:G	4.36847e-06	-1.4883e-10	-0.800299
230249684	chr1:230249684:CT:C	7.92543e-06	0.84106	-1.04569
230250262	chr1:230250262:G:A	3.80813e-06	-1.4883e-10	-0.937573
230250264	chr1:230250264:C:T	3.68609e-06	-1.4883e-10	-0.970145
230250298	chr1:230250298:G:A	3.08667e-06	-1.4883e-10	-1.14762
230250428	chr1:230250428:C:T	3.14287e-06	-1.4883e-10	-1.12958
230250595	chr1:230250595:T:A	1.50451e-06	-1.69352	-0.172727
230250892	chr1:230250892:A:C	4.88111e-06	-0.689338	-2.24018e-10
230251017	chr1:230251017:G:A	6.23781e-06	-1.4883e-10	-0.444082
230251537	chr1:230251537:A:G	6.80079e-06	-1.63245	1.27478
230251539	chr1:230251539:G:A	7.03376e-07	-1.54568	-1.0809
230251591	chr1:230251591:A:G	3.10498e-06	-1.4883e-10	-1.14171
230251880	chr1:230251880:G:A	1.81464e-06	-1.67882	-2.24018e-10
230251964	chr1:230251964:G:GC	2.95517e-05	2.15789	-1.04646
230252359	chr1:230252359:C:T	3.28561e-06	-1.4883e-10	-1.08516
230252423	chr1:230252423:G:A	3.08444e-06	-1.4883e-10	-1.14834
230252469	chr1:230252469:A:G	3.94565e-06	-1.48515	0.58305
230252499	chr1:230252499:A:G	4.0865e-06	-1.4883e-10	-0.867023
230252551	chr1:230252551:C:T	2.25685e-06	-1.46074	-2.24018e-10
230253032	chr1:230253032:G:A	5.86178e-06	-0.550569	0.0443104
230253123	chr1:230253123:C:T	1.49373e-06	-1.53082	-0.342611
230253712	chr1:230253712:A:G	5.46752e-06	-1.4883e-10	-0.575886
230254093	chr1:230254093:G:A	3.68122e-06	-1.4883e-10	-0.971468
230254281	chr1:230254281:G:A	1.35612e-06	-1.54975	-0.420332
230254353	chr1:230254353:C:T	5.79606e-06	-1.6034	1.08587
230254360	chr1:230254360:C:T	3.35688e-06	-1.4883e-10	-1.0637
230254536	chr1:230254536:G:A	1.77862e-05	-1.4883e-10	0.603712
230254702	chr1:230254702:A:G	1.77786e-06	-1.6993	-2.24018e-10
230254766	chr1:230254766:G:C	3.09244e-06	-1.4883e-10	-1.14575
230254778	chr1:230254778:G:A	3.67761e-06	-1.4883e-10	-0.972449
230254971	chr1:230254971:C:T	6.96084e-07	-1.58825	-1.04874
230255096	chr1:230255096:A:G	3.16669e-06	-1.4883e-10	-1.12203
230255210	chr1:230255210:C:T	3.19515e-06	-1.4883e-10	-1.11308
230255510	chr1:230255510:C:T	2.0319e-06	-0.88462	-0.681121
230255895	chr1:230255895:A:C	4.91882e-06	-1.4883e-10	-0.681644
230255946	chr1:230255946:T:G	3.39555e-06	-1.4883e-10	-1.05225
230255967	chr1:230255967:G:A	6.67515e-06	-0.846112	0.469793
230256174	chr1:230256174:C:T	8.61829e-06	-1.4883e-10	-0.120825
230256208	chr1:230256208:A:G	1.46896e-06	-1.57596	-0.314193
230256544	chr1:230256544:T:TA	3.11593e-06	-1.4883e-10	-1.13818
230256604	chr1:230256604:T:C	3.24968e-06	-1.4883e-10	-1.09615
230256702	chr1:230256702:T:C	1.78037e-06	-1.69789	-2.24018e-10
230256785	chr1:230256785:T:G	1.89274e-06	-1.70644	0.069761
230256979	chr1:230256979:G:A	3.16351e-06	-1.12303	-2.24018e-10
230257256	chr1:230257256:C:T	6.72298e-07	-1.59256	-1.0792
230258204	chr1:230258204:C:T	3.10599e-06	-1.4883e-10	-1.14138
230258417	chr1:230258417:A:G	1.64864e-06	-1.30216	-0.472599
230258552	chr1:230258552:T:C	4.69624e-06	-1.4883e-10	-0.727949
230259086	chr1:230259086:A:T	6.98814e-07	-1.55566	-1.07742
230259564	chr1:230259564:T:C	8.1776e-06	-1.4883e-10	-0.173313
230259739	chr1:230259739:A:G	2.22574e-06	-1.47462	-2.24018e-10
230259788	chr1:230259788:A:G	9.95662e-07	-1.53683	-0.742226
230260140	chr1:230260140:A:G	5.34588e-05	2.43022	-0.726022
230260185	chr1:230260185:T:C	3.53032e-06	-1.4883e-10	-1.01332
230260977	chr1:230260977:T:C	4.60744e-06	-1.4883e-10	-0.74704
230261199	chr1:230261199:G:A	7.80478e-06	-1.4883e-10	-0.219975
230261598	chr1:230261598:C:G	3.45097e-06	-1.4883e-10	-1.03606
230261960	chr1:230261960:G:A	4.04221e-06	-1.4883e-10	-0.87792
230262356	chr1:230262356:A:G	6.35413e-05	1.87698	-2.24018e-10
230262495	chr1:230262495:C:T	1.6251e-06	-1.70594	-0.0832034
230262858	chr1:230262858:T:G	3.63129e-06	-1.4883e-10	-0.985123
230263193	chr1:230263193:G:C	3.73999e-05	2.37093	-1.02398
230263199	chr1:230263199:G:C	9.34493e-06	-1.4883e-10	-0.0398779
230263664	chr1:230263664:G:A	5.8534e-07	-1.69895	-1.11133
230264101	chr1:230264101:C:T	6.84464e-07	-1.53416	-1.11967
230264375	chr1:230264375:C:G	1.64299e-06	-1.70656	-0.0716337
230264609	chr1:230264609:T:C	3.4265e-06	-1.62692	0.583752
230264702	chr1:230264702:AAAGT:A	1.68649e-06	-1.70639	-0.0456712
230265205	chr1:230265205:T:G	5.9881e-06	-1.4883e-10	-0.484938
230265495	chr1:230265495:G:T	3.4676e-06	-1.37495	0.343697
230265643	chr1:230265643:C:T	4.77523e-06	-1.33429	0.623017
230265888	chr1:230265888:G:T	1.24098e-06	-1.55314	-0.505678
230266004	chr1:230266004:C:T	6.73905e-07	-1.53844	-1.13094
230266021	chr1:230266021:T:G	7.47788e-07	-1.4547	-1.11065
230266878	chr1:230266878:A:G	5.85939e-05	2.52437	-0.728456
230267240	chr1:230267240:T:C	8.71421e-07	-1.50185	-0.91049
230267297	chr1:230267297:C:T	1.70114e-06	-1.70588	-0.0375317
230267406	chr1:230267406:C:T	4.18845e-06	-0.842381	-2.24018e-10
230267490	chr1:230267490:C:T	3.54078e-06	-1.4883e-10	-1.01036
230267657	chr1:230267657:C:T	6.32162e-06	-1.4883e-10	-0.430736
230268304	chr1:230268304:TC:T	1.75961e-06	-0.989353	-0.720268
230268557	chr1:230268557:C:T	7.06241e-07	-1.48909	-1.13342
230269271	chr1:230269271:C:T	6.36459e-06	-1.4883e-10	-0.423962
230269586	chr1:230269586:C:A	4.72805e-06	-1.4883e-10	-0.721198
230269765	chr1:230269765:C:T	6.98608e-07	-1.51176	-1.12161
230269895	chr1:230269895:C:T	2.0548e-06	-1.67649	0.12196
230269905	chr1:230269905:T:C	3.52314e-06	-1.4883e-10	-1.01536
230270554	chr1:230270554:G:A	6.94202e-06	-1.4883e-10	-0.337119
230270714	chr1:230270714:G:T	5.74595e-06	-0.347633	-0.178583
230271220	chr1:230271220:C:T	4.76827e-06	-1.4883e-10	-0.712728
230271687	chr1:230271687:CTG:C	7.74332e-06	-1.4883e-10	-0.22788
230272016	chr1:230272016:C:G	1.76461e-06	-1.70678	-2.24018e-10
230272427	chr1:230272427:G:A	3.27703e-06	-1.4883e-10	-1.08777
230272492	chr1:230272492:G:A	5.51842e-06	-1.4883e-10	-0.56662
230272780	chr1:230272780:C:T	4.65237e-06	-1.4883e-10	-0.737335
230273106	chr1:230273106:C:T	1.00583e-06	-1.28324	-0.985657
230273112	chr1:230273112:A:G	1.84557e-06	-0.578556	-1.08337
230273693	chr1:230273693:T:G	1.30646e-05	-1.4883e-10	0.295193
230273816	chr1:230273816:A:C	1.52878e-06	-0.743151	-1.10709
230273878	chr1:230273878:A:G	2.08646e-06	-1.65103	0.111784
230274274	chr1:230274274:T:C	5.44406e-06	-1.4883e-10	-0.580186
230274404	chr1:230274404:C:T	9.61702e-06	-1.4883e-10	-0.0111774
230274471	chr1:230274471:G:A	4.15323e-05	-1.4883e-10	1.45176
230274596	chr1:230274596:G:A	0.000103113	-1.4883e-10	2.36111
230274628	chr1:230274628:G:A	1.01164e-06	-1.22243	-1.0407
230274868	chr1:230274868:T:C	1.79141e-06	-1.69171	-2.24018e-10
230274972	chr1:230274972:A:G	3.24838e-06	-1.4883e-10	-1.09656
230275038	chr1:230275038:T:C	5.04618e-05	-1.4883e-10	1.64651
230275107	chr1:230275107:CACATATATAT:C	6.6576e-05	-1.4883e-10	1.92363
230275180	chr1:230275180:T:C	3.17053e-06	-1.4883e-10	-1.12081
230275317	chr1:230275317:A:C	3.52775e-05	-1.4883e-10	1.28853
230275534	chr1:230275534:TAG:T	3.46666e-06	-1.4883e-10	-1.03152
230275553	chr1:230275553:G:A	1.77428e-06	-1.70132	-2.24018e-10
230275755	chr1:230275755:T:TAC	3.60399e-06	-1.4883e-10	-0.992669
230275758	chr1:230275758:A:G	6.11327e-07	-1.68283	-1.08401
230275810	chr1:230275810:A:G	6.67071e-06	-1.59009	1.2131
230275909	chr1:230275909:CAT:C	1.57028e-06	-0.80847	-1.01499
230275926	chr1:230275926:C:T	1.23547e-06	-1.25531	-0.807952
230275958	chr1:230275958:ATATATACATGCCACATATATATACGTATATATACATGCCACATATATATACGTATATATACATGCCACATATATATACG:A	2.22528e-06	-1.22305	-0.251777
230276281	chr1:230276281:C:G	1.54439e-06	-0.814261	-1.02582
230276365	chr1:230276365:T:G	1.5143e-06	-0.854787	-1.00497
230276629	chr1:230276629:C:T	3.23813e-06	-1.4883e-10	-1.09972
230277051	chr1:230277051:C:T	1.4836e-06	-0.873371	-1.00687
230277088	chr1:230277088:C:T	1.58578e-06	-1.40083	-0.412806
230277090	chr1:230277090:G:C	7.38583e-07	-1.70344	-0.874293
230277472	chr1:230277472:G:A	5.84188e-06	-1.4883e-10	-0.509658
230277567	chr1:230277567:T:C	1.08308e-06	-1.70681	-0.488088
230278093	chr1:230278093:G:A	4.44606e-06	-0.782692	-2.24018e-10
230278499	chr1:230278499:T:C	3.59706e-06	-1.4883e-10	-0.994593
230278971	chr1:230278971:C:T	1.09288e-06	-1.14399	-1.04191
230279279	chr1:230279279:A:G	6.80332e-07	-1.51355	-1.14634
230279402	chr1:230279402:G:A	1.59214e-06	-1.35061	-0.459025
230279466	chr1:230279466:C:T	3.56393e-06	-1.4883e-10	-1.00385
230279498	chr1:230279498:T:C	9.36342e-07	-1.59322	-0.747262
230279671	chr1:230279671:A:G	3.17029e-06	-1.4883e-10	-1.12089
230280064	chr1:230280064:G:A	3.67848e-06	-0.803552	-0.168661
230280082	chr1:230280082:G:A	7.76724e-06	-1.4883e-10	-0.224796
230280178	chr1:230280178:G:T	5.35005e-06	-1.59564	0.998037
230280292	chr1:230280292:G:A	4.37872e-06	-0.198247	-0.599708
230280338	chr1:230280338:C:T	3.57444e-06	-1.4883e-10	-1.0009
230280472	chr1:230280472:T:C	6.52678e-06	-1.4883e-10	-0.398797
230280573	chr1:230280573:A:C	7.18063e-07	-1.46366	-1.14225
230280574	chr1:230280574:C:T	2.32602e-06	-0.368553	-1.062
230280665	chr1:230280665:GC:G	1.26729e-06	-1.21999	-0.817842
230280705	chr1:230280705:C:T	3.08552e-06	-1.4883e-10	-1.14799
230281022	chr1:230281022:A:G	1.76474e-06	-1.70671	-2.24018e-10
230281086	chr1:230281086:T:A	7.95751e-07	-1.68005	-0.823127
230281134	chr1:230281134:C:T	4.40135e-06	-1.4883e-10	-0.792799
230281204	chr1:230281204:C:T	6.51745e-07	-1.62978	-1.07304
230281207	chr1:230281207:A:G	5.72123e-07	-1.69197	-1.14115
230281310	chr1:230281310:G:C	1.99927e-06	-0.433876	-1.14805
230281548	chr1:230281548:A:G	2.39019e-06	-0.716448	-0.686889
230281568	chr1:230281568:T:C	3.43672e-06	-1.4883e-10	-1.04019
230281574	chr1:230281574:T:C	8.59401e-07	-1.28005	-1.14618
230281575	chr1:230281575:T:A	8.52166e-07	-1.29028	-1.1444
230281583	chr1:230281583:A:G	1.22423e-06	-1.38641	-0.685988
230281625	chr1:230281625:C:T	1.16954e-06	-1.63982	-0.478277
230281662	chr1:230281662:T:C	5.67545e-07	-1.70222	-1.13892
230281811	chr1:230281811:T:C	2.94776e-06	-1.69915	0.505485
230281814	chr1:230281814:A:G	2.94759e-06	-1.70148	0.507757
230282244	chr1:230282244:T:C	9.99537e-07	-1.69707	-0.578101
230282455	chr1:230282455:C:T	2.07721e-06	-0.603953	-0.939732
230282655	chr1:230282655:G:A	5.04396e-06	-1.4883e-10	-0.65652
230282683	chr1:230282683:G:A	6.57017e-06	0.514724	-0.906897
230282940	chr1:230282940:AGT:A	3.24967e-06	-1.4883e-10	-1.09616
230282997	chr1:230282997:C:A	8.16524e-07	-1.40336	-1.07405
230283028	chr1:230283028:T:C	7.02579e-07	-1.53589	-1.09182
230283052	chr1:230283052:A:G	4.91294e-06	-1.4883e-10	-0.682838
230283304	chr1:230283304:A:G	0.00013851	-1.4883e-10	2.65623
230283364	chr1:230283364:G:A	3.27397e-06	-1.4883e-10	-1.08871
230283400	chr1:230283400:A:G	4.59542e-06	-1.4883e-10	-0.749651
230283406	chr1:230283406:C:T	1.18644e-06	-1.04524	-1.05851
230283461	chr1:230283461:G:A	9.39387e-06	-1.4883e-10	-0.034654
230283562	chr1:230283562:C:T	6.08286e-07	-1.701	-1.07083
230283566	chr1:230283566:C:T	3.28114e-06	-1.4883e-10	-1.08652
230283598	chr1:230283598:G:A	1.50438e-06	-1.06539	-0.800943
230283678	chr1:230283678:G:A	4.02328e-06	-0.882615	-2.24018e-10
230283811	chr1:230283811:T:C	3.3704e-05	1.2429	-2.24018e-10
230283987	chr1:230283987:G:A	6.69869e-07	-1.69894	-0.976448
230284205	chr1:230284205:A:G	3.12422e-06	-1.4883e-10	-1.13553
230284359	chr1:230284359:C:T	3.09369e-06	-1.4883e-10	-1.14535
230284624	chr1:230284624:T:C	1.51918e-06	-1.0848	-0.771741
230284626	chr1:230284626:C:T	4.0107e-06	-1.4883e-10	-0.885745
230284673	chr1:230284673:G:A	7.22995e-06	0.846812	-1.14329
230284798	chr1:230284798:A:G	2.0639e-06	-1.55011	-2.24018e-10
230284855	chr1:230284855:C:T	7.33941e-05	1.33303	0.688102
230285052	chr1:230285052:G:A	5.60639e-06	-1.4883e-10	-0.550805
230285188	chr1:230285188:G:A	4.8262e-06	-1.4883e-10	-0.700653
230285446	chr1:230285446:G:A	4.85877e-06	-0.693925	-2.24018e-10
230285474	chr1:230285474:GA:G	3.19824e-05	1.19048	-2.24018e-10
230285573	chr1:230285573:C:G	3.30035e-05	1.2219	-2.24018e-10
230285634	chr1:230285634:G:A	3.17252e-06	-1.4883e-10	-1.12019
230285731	chr1:230285731:T:C	8.51394e-07	-1.30115	-1.13444
230285757	chr1:230285757:T:C	8.01326e-07	-1.36958	-1.12662
230285774	chr1:230285774:G:A	8.22605e-07	-1.34733	-1.12266
230285819	chr1:230285819:A:G	1.25221e-06	-1.3991	-0.650699
230285976	chr1:230285976:G:A	9.06596e-07	-1.53004	-0.842733
230285991	chr1:230285991:A:T	3.68939e-06	-1.4883e-10	-0.969251
230286285	chr1:230286285:T:G	3.2597e-05	1.20951	-2.24018e-10
230286473	chr1:230286473:G:T	3.38015e-06	-1.4883e-10	-1.05679
230286529	chr1:230286529:TGA:T	3.14591e-06	-1.4883e-10	-1.12861
230286631	chr1:230286631:A:G	7.65673e-07	-1.42344	-1.11827
230286808	chr1:230286808:C:T	3.85568e-06	-1.4883e-10	-0.925164
230286820	chr1:230286820:G:A	2.95498e-05	1.11136	-2.24018e-10
230286833	chr1:230286833:C:T	3.23653e-06	-1.4883e-10	-1.10021
230286901	chr1:230286901:A:AC	5.84889e-07	-1.67752	-1.13353
230286997	chr1:230286997:T:G	5.7826e-07	-1.69011	-1.13234
230287117	chr1:230287117:G:A	3.19983e-06	-1.4883e-10	-1.11161
230287239	chr1:230287239:G:A	5.80571e-07	-1.68901	-1.12944
230287241	chr1:230287241:C:G	2.06018e-06	-1.55192	-2.24018e-10
230287513	chr1:230287513:A:G	3.08648e-06	-1.4883e-10	-1.14768
230287633	chr1:230287633:GC:G	8.22579e-07	-1.3217	-1.14832
230287735	chr1:230287735:A:C	9.85181e-07	-1.1566	-1.13304
230287945	chr1:230287945:G:C	3.78317e-06	-1.4883e-10	-0.94415
230287974	chr1:230287974:G:T	6.48101e-06	-1.4883e-10	-0.405834
230287998	chr1:230287998:C:T	9.16398e-07	-1.23278	-1.12923
230288044	chr1:230288044:A:G	1.49919e-06	-1.66933	-0.200451
230288052	chr1:230288052:C:T	3.60894e-06	-1.4883e-10	-0.991298
230288145	chr1:230288145:A:T	9.23576e-07	-1.21019	-1.14402
230288189	chr1:230288189:G:A	9.47815e-07	-1.19629	-1.13202
230288255	chr1:230288255:G:A	3.26257e-06	-1.4883e-10	-1.0922
230288363	chr1:230288363:A:G	9.66296e-07	-1.18122	-1.12778
230288384	chr1:230288384:T:C	9.27674e-07	-1.27949	-1.0703
230288511	chr1:230288511:G:T	8.02219e-07	-1.70584	-0.789249
230288542	chr1:230288542:T:C	9.40789e-07	-1.21437	-1.12138
230288648	chr1:230288648:G:A	3.63318e-06	-1.4883e-10	-0.984603
230288777	chr1:230288777:G:A	2.28371e-06	-0.321689	-1.12722
230288803	chr1:230288803:C:T	3.26126e-06	-1.4883e-10	-1.0926
230288804	chr1:230288804:T:C	9.88651e-07	-1.22953	-1.0566
230288877	chr1:230288877:T:G	3.26257e-06	-1.4883e-10	-1.0922
230289001	chr1:230289001:C:T	8.03734e-07	-1.68569	-0.807512
230289344	chr1:230289344:A:G	6.013e-07	-1.63511	-1.14826
230289379	chr1:230289379:G:A	3.26114e-06	-1.4883e-10	-1.09264
230289430	chr1:230289430:CAG:C	1.03979e-06	-1.20709	-1.02861
230289731	chr1:230289731:T:C	9.80198e-07	-1.31559	-0.979119
230289826	chr1:230289826:G:A	1.62476e-06	-0.72422	-1.06513
230289991	chr1:230289991:G:A	4.04763e-06	-1.4883e-10	-0.876579
230290115	chr1:230290115:C:T	8.18428e-07	-1.70124	-0.773839
230290192	chr1:230290192:A:T	2.86552e-05	1.08062	-2.24018e-10
230290326	chr1:230290326:G:A	3.23445e-06	-1.4883e-10	-1.10085
230290329	chr1:230290329:C:T	3.60631e-06	-1.4883e-10	-0.992025
230290464	chr1:230290464:T:TCTCA	1.07562e-05	0.100772	-2.24018e-10
230290640	chr1:230290640:C:T	3.61778e-06	-1.4883e-10	-0.98885
230290681	chr1:230290681:A:G	1.0713e-06	-1.17146	-1.03438
230290731	chr1:230290731:C:T	1.52617e-06	-1.69906	-0.152891
230290754	chr1:230290754:G:A	4.76776e-06	-0.712835	-2.24018e-10
230290771	chr1:230290771:C:T	6.76082e-07	-1.70591	-0.960244
230290907	chr1:230290907:C:T	3.83298e-06	-1.4883e-10	-0.931068
230291802	chr1:230291802:G:A	9.77373e-07	-1.25149	-1.04611
230292094	chr1:230292094:A:G	9.01785e-07	-1.67753	-0.700561
230292172	chr1:230292172:C:T	3.18171e-06	-1.4883e-10	-1.11729
230292283	chr1:230292283:G:A	3.62068e-06	-1.4883e-10	-0.988048
230292314	chr1:230292314:T:C	4.30273e-06	-1.4883e-10	-0.815463
230292438	chr1:230292438:T:C	3.09585e-06	-1.4883e-10	-1.14465
230292694	chr1:230292694:A:AT	5.882e-07	-1.65705	-1.14835
230292756	chr1:230292756:A:G	1.02744e-06	-1.18278	-1.06486
230292867	chr1:230292867:A:G	3.50562e-06	-1.4883e-10	-1.02034
230292878	chr1:230292878:G:A	7.29676e-07	-1.44652	-1.14335
230293111	chr1:230293111:G:A	1.04178e-06	-1.24115	-0.992636
230293397	chr1:230293397:C:T	1.07362e-06	-1.27064	-0.933042
230293426	chr1:230293426:A:G	7.22748e-06	-1.4883e-10	-0.296821
230293464	chr1:230293464:G:A	1.14222e-06	-1.69167	-0.450073
230293729	chr1:230293729:T:C	9.12098e-07	-1.2841	-1.08262
230293774	chr1:230293774:G:C	1.07113e-06	-1.60377	-0.602228
230294169	chr1:230294169:T:C	1.7125e-06	-0.602925	-1.13383
230294288	chr1:230294288:C:T	2.58108e-06	-1.3265	-2.24018e-10
230294327	chr1:230294327:A:G	1.1625e-06	-1.60297	-0.521172
230294382	chr1:230294382:A:T	4.90887e-06	-1.4883e-10	-0.683669
230294634	chr1:230294634:A:G	1.28496e-06	-1.59675	-0.427229
230294668	chr1:230294668:G:A	9.75087e-07	-1.25739	-1.04254
230294786	chr1:230294786:TTATA:T	1.04938e-06	-1.64231	-0.58421
230294812	chr1:230294812:T:C	3.15169e-06	-1.4883e-10	-1.12677
230294848	chr1:230294848:G:A	8.86203e-07	-1.2474	-1.14812
230294982	chr1:230294982:T:G	8.77118e-07	-1.31459	-1.09124
230295278	chr1:230295278:A:G	8.0868e-07	-1.68974	-0.797319
230295464	chr1:230295464:CT:C	7.82509e-06	-1.33415	1.11677
230295967	chr1:230295967:C:T	7.90788e-06	-1.36333	1.15648
230296173	chr1:230296173:C:T	3.63086e-06	-1.4883e-10	-0.985243
230296284	chr1:230296284:G:A	6.47141e-06	-0.407317	-2.24018e-10
230296481	chr1:230296481:T:C	6.65977e-07	-1.6054	-1.07581
230296554	chr1:230296554:C:T	3.14736e-06	-1.4883e-10	-1.12815
230296568	chr1:230296568:C:T	1.20316e-06	-1.55495	-0.53481
230297268	chr1:230297268:A:G	7.33878e-07	-1.69437	-0.88975
230297662	chr1:230297662:T:A	1.22028e-06	-1.24493	-0.830705
230297664	chr1:230297664:G:C	1.22629e-06	-1.23581	-0.834915
230297736	chr1:230297736:A:T	8.19228e-06	-1.31162	1.1401
230298146	chr1:230298146:A:C	1.9418e-06	-1.6111	-2.24018e-10
230298222	chr1:230298222:C:T	2.14581e-06	-1.51119	-2.24018e-10
230298272	chr1:230298272:TCAAA:T	2.80584e-06	-0.527298	-0.715712
230298685	chr1:230298685:G:A	4.79241e-06	-1.4883e-10	-0.707679
230298700	chr1:230298700:C:T	9.27651e-06	-1.24711	1.19989
230298705	chr1:230298705:C:T	8.11579e-07	-1.70651	-0.776975
230299056	chr1:230299056:G:A	3.93866e-06	-1.4883e-10	-0.90387
230299275	chr1:230299275:G:A	5.58988e-06	-1.4883e-10	-0.553754
230299738	chr1:230299738:T:A	1.36945e-06	-0.812085	-1.14822
230299839	chr1:230299839:C:T	4.84308e-06	-1.4883e-10	-0.69716
230299922	chr1:230299922:C:G	3.66512e-06	-1.4883e-10	-0.97585
230299992	chr1:230299992:C:A	7.97128e-07	-1.58297	-0.918482
230300176	chr1:230300176:C:T	6.27523e-07	-1.59609	-1.1446
230300185	chr1:230300185:A:G	1.84127e-06	-0.538063	-1.1262
230300245	chr1:230300245:G:A	2.53583e-06	-0.635616	-0.708577
230300256	chr1:230300256:T:C	4.15683e-06	-1.4883e-10	-0.849959
230300339	chr1:230300339:C:T	6.67938e-07	-1.63305	-1.04522
230300340	chr1:230300340:A:G	6.02298e-07	-1.64926	-1.13245
230300429	chr1:230300429:A:G	7.82798e-07	-1.3713	-1.1483
230300521	chr1:230300521:G:T	2.10692e-05	0.773103	-2.24018e-10
230300774	chr1:230300774:A:G	2.83076e-06	-0.142717	-1.09145
230300831	chr1:230300831:A:G	1.03154e-06	-1.55141	-0.692253
230300869	chr1:230300869:C:T	1.03056e-05	-1.66129	1.71927
230300959	chr1:230300959:C:T	1.22655e-06	-1.59075	-0.479758
230300960	chr1:230300960:G:A	4.41505e-06	-1.4883e-10	-0.789692
230301444	chr1:230301444:C:T	7.44255e-06	-1.4883e-10	-0.267498
230301612	chr1:230301612:T:C	0.000185957	3.56238	-0.611573
230301805	chr1:230301805:C:T	3.3069e-06	-1.4883e-10	-1.0787
230301975	chr1:230301975:C:A	4.97491e-06	-1.4883e-10	-0.670303
230302045	chr1:230302045:G:A	1.12235e-06	-1.55965	-0.599629
230302078	chr1:230302078:G:A	1.26912e-06	-1.05138	-0.985015
230302317	chr1:230302317:C:T	7.72645e-07	-1.45411	-1.07853
230302846	chr1:230302846:A:G	6.31377e-07	-1.59053	-1.14403
230302941	chr1:230302941:A:C	4.36267e-06	0.212204	-1.01383
230303111	chr1:230303111:G:A	1.27141e-05	-1.4883e-10	0.268002
230303195	chr1:230303195:T:A	1.65091e-06	-1.39324	-0.380146
230303199	chr1:230303199:G:A	5.67553e-07	-1.69627	-1.14487
230303508	chr1:230303508:G:A	2.35923e-06	-1.41638	-2.24018e-10
230303690	chr1:230303690:C:G	3.29968e-06	-1.4883e-10	-1.08089
230303828	chr1:230303828:C:T	4.1602e-06	-1.4883e-10	-0.849147
230304004	chr1:230304004:C:T	3.1279e-06	-1.4883e-10	-1.13435
230304061	chr1:230304061:A:G	1.01644e-06	-1.36483	-0.893571
230304352	chr1:230304352:G:T	3.94877e-06	-1.4883e-10	-0.901307
230304511	chr1:230304511:C:T	9.84298e-07	-1.21962	-1.07092
230304602	chr1:230304602:C:G	1.09436e-06	-1.54497	-0.639572
230304835	chr1:230304835:T:A	2.95766e-06	-1.19031	-2.24018e-10
230304922	chr1:230304922:T:C	5.92016e-06	-1.4883e-10	-0.496349
230305717	chr1:230305717:C:G	1.76697e-06	-1.70544	-2.24018e-10
230305892	chr1:230305892:T:C	1.09754e-05	0.120948	-2.24018e-10
230305915	chr1:230305915:G:A	2.84652e-06	-1.22861	-2.24018e-10
230306784	chr1:230306784:A:G	3.44865e-06	-1.4883e-10	-1.03673
230306797	chr1:230306797:T:C	2.83028e-06	-1.27602	0.0416902
230307018	chr1:230307018:C:T	6.84266e-07	-1.56087	-1.09325
230307101	chr1:230307101:A:C	5.74946e-06	-1.4883e-10	-0.525605
230307170	chr1:230307170:G:C	7.02733e-07	-1.51638	-1.11111
230307488	chr1:230307488:G:A	3.75188e-06	-1.4883e-10	-0.952453
230308010	chr1:230308010:G:A	7.91797e-07	-1.48875	-1.01941
230308104	chr1:230308104:G:T	0.000139254	-1.4883e-10	2.66159
230308789	chr1:230308789:A:G	5.09557e-06	-1.4883e-10	-0.64634
230308843	chr1:230308843:C:T	1.79735e-06	-1.6884	-2.24018e-10
230309008	chr1:230309008:C:T	2.05854e-06	-1.55271	-2.24018e-10
230309087	chr1:230309087:C:T	7.36993e-07	-1.69737	-0.88252
230309443	chr1:230309443:G:A	3.43289e-06	-1.4883e-10	-1.04131
230309479	chr1:230309479:C:T	7.52771e-07	-1.63545	-0.923259
230309723	chr1:230309723:C:T	0.000161464	-1.4883e-10	2.80957
230309952	chr1:230309952:C:T	1.08154e-06	-1.17414	-1.02219
230310144	chr1:230310144:G:A	6.00572e-07	-1.66042	-1.12416
230310474	chr1:230310474:C:T	3.37912e-06	-1.4883e-10	-1.0571
230310863	chr1:230310863:T:C	1.05515e-06	-1.50819	-0.712841
230310875	chr1:230310875:C:CTCTGTTAAAACAGATTTG	1.83106e-06	-1.66982	-2.24018e-10
230310993	chr1:230310993:A:T	7.01555e-06	-1.4883e-10	-0.326583
230311024	chr1:230311024:T:C	5.75546e-06	-1.4883e-10	-0.524563
230311239	chr1:230311239:C:T	8.71653e-07	-1.66205	-0.750025
230311543	chr1:230311543:G:A	1.51805e-06	-1.01154	-0.845739
230311551	chr1:230311551:G:GATCC	3.43573e-06	-1.4883e-10	-1.04048
230311741	chr1:230311741:G:A	3.9561e-06	-1.4883e-10	-0.899453
230312326	chr1:230312326:G:T	1.03661e-06	-1.16269	-1.07607
230312531	chr1:230312531:C:G	1.52824e-06	-0.70289	-1.14771
230312646	chr1:230312646:C:G	4.1131e-06	-1.4883e-10	-0.860534
230312949	chr1:230312949:A:G	1.05148e-06	-1.45975	-0.764756
230313718	chr1:230313718:C:T	6.10351e-07	-1.62912	-1.13932
230313775	chr1:230313775:C:T	1.48877e-06	-1.66631	-0.210451
230313836	chr1:230313836:G:T	2.60613e-06	-0.246386	-1.07046
230313882	chr1:230313882:G:A	3.0967e-06	-1.4883e-10	-1.14438
230314003	chr1:230314003:T:C	6.52088e-07	-1.5549	-1.14739
230314035	chr1:230314035:T:A	3.1578e-06	-1.4883e-10	-1.12484
230314036	chr1:230314036:C:A	3.15785e-06	-1.4883e-10	-1.12482
230314197	chr1:230314197:A:G	2.1861e-06	-0.34422	-1.14837
230314781	chr1:230314781:G:T	9.74944e-07	-1.21687	-1.08322
230314830	chr1:230314830:A:G	5.34129e-06	-1.4883e-10	-0.599244
230314914	chr1:230314914:C:T	2.04178e-06	-0.77703	-0.783862
230314925	chr1:230314925:A:C	6.52424e-06	-1.4883e-10	-0.399187
230314930	chr1:230314930:C:G	6.49886e-07	-1.70513	-1.00054
230314984	chr1:230314984:G:A	5.69959e-07	-1.68961	-1.14729
230315031	chr1:230315031:T:C	2.5623e-06	-1.65048	0.316671
230315124	chr1:230315124:C:G	8.19412e-07	-1.42056	-1.05332
230315348	chr1:230315348:GCCTCCTGGGATATGCACCCGGCGGTCCCCATTCAGCCCCGGGAGCCACTCGGATCAAGTCTGGCTGTATCCCGAGGGCGACCAGGACAGCCCTGTGAGCAGCAGTTCC:G	1.20095e-06	-1.14493	-0.946668
230315402	chr1:230315402:T:A	2.16345e-06	-1.50301	-2.24018e-10
230315448	chr1:230315448:A:G	5.61154e-06	-0.549887	-2.24018e-10
230315528	chr1:230315528:C:T	6.05596e-07	-1.62989	-1.14636
230315542	chr1:230315542:T:C	2.86171e-06	-0.693691	-0.529601
230315589	chr1:230315589:A:AT	3.58449e-06	-1.4883e-10	-0.998096
230315688	chr1:230315688:AT:A	5.62896e-06	-1.4883e-10	-0.546786
230315689	chr1:230315689:T:A	3.22587e-06	-1.4883e-10	-1.10351
230315692	chr1:230315692:TTACACACACA:ATACACACACA	3.21574e-06	-1.4883e-10	-1.10665
230315814	chr1:230315814:GCATA:G	8.14422e-07	-1.58566	-0.894323
230315826	chr1:230315826:AG:A	6.38063e-07	-1.61696	-1.10707
230315843	chr1:230315843:C:T	1.69643e-06	-0.754366	-0.991821
230315848	chr1:230315848:CTG:C	9.74506e-07	-1.47134	-0.829195
230316228	chr1:230316228:ATACG:A	6.71348e-07	-1.5248	-1.14838
230316342	chr1:230316342:C:T	3.09297e-06	-1.4883e-10	-1.14558
230316487	chr1:230316487:C:T	7.3373e-07	-1.6797	-0.904628
230316488	chr1:230316488:G:A	6.39437e-07	-1.62943	-1.09245
230316499	chr1:230316499:A:G	2.17689e-06	-1.49681	-2.24018e-10
230316577	chr1:230316577:T:C	9.91284e-07	-1.62766	-0.655803
230316846	chr1:230316846:C:T	3.92417e-06	-1.4883e-10	-0.907556
230316863	chr1:230316863:C:T	3.09678e-06	-1.4883e-10	-1.14435
230316922	chr1:230316922:G:C	1.40763e-05	-1.4883e-10	0.369778
230317042	chr1:230317042:C:A	5.99138e-06	-1.4883e-10	-0.484389
230317112	chr1:230317112:C:T	3.41217e-06	-1.4883e-10	-1.04736
230317773	chr1:230317773:C:T	1.74658e-05	-1.4883e-10	0.585532
230317851	chr1:230317851:A:G	3.65739e-06	-1.4883e-10	-0.977961
230317886	chr1:230317886:G:A	5.07167e-06	-1.4883e-10	-0.651041
230318105	chr1:230318105:C:T	2.86793e-06	-1.22112	-2.24018e-10
230318112	chr1:230318112:G:A	2.85455e-06	-1.2258	-2.24018e-10
230318231	chr1:230318231:C:T	2.79618e-06	-1.24646	-2.24018e-10
230318236	chr1:230318236:ACT:A	1.61003e-05	-1.4883e-10	0.504125
230318297	chr1:230318297:G:A	1.07426e-06	-1.64635	-0.556724
230318726	chr1:230318726:A:C	7.63803e-06	-0.241571	-2.24018e-10
230318787	chr1:230318787:C:T	3.9513e-06	-0.900667	-2.24018e-10
230318881	chr1:230318881:C:T	2.84481e-06	-1.22921	-2.24018e-10
230318928	chr1:230318928:C:A	2.97698e-06	-1.57632	0.392519
230319023	chr1:230319023:A:G	4.17332e-06	-1.4883e-10	-0.845999
230319145	chr1:230319145:T:G	2.10429e-06	-0.549043	-0.981689
230319213	chr1:230319213:G:C	4.17332e-06	-1.4883e-10	-0.845999
230319469	chr1:230319469:A:T	4.88707e-06	-1.4883e-10	-0.688118
230319477	chr1:230319477:G:A	4.47802e-06	-1.4883e-10	-0.77553
230319616	chr1:230319616:T:C	2.07217e-06	-1.54612	-2.24018e-10
230320121	chr1:230320121:A:G	1.50109e-05	-1.4883e-10	0.434065
230320813	chr1:230320813:C:T	3.09285e-06	-1.4883e-10	-1.14562
230320977	chr1:230320977:AAC:A	4.37011e-06	-1.4883e-10	-0.799923
230321280	chr1:230321280:C:T	1.17947e-06	-1.00296	-1.10669
230321445	chr1:230321445:C:T	4.20778e-06	-1.4883e-10	-0.837776
230321601	chr1:230321601:G:A	9.27947e-07	-1.39525	-0.954242
230321880	chr1:230321880:C:T	3.44606e-06	-1.4883e-10	-1.03748
230322315	chr1:230322315:C:G	4.20149e-06	-1.4883e-10	-0.839273
230323201	chr1:230323201:G:A	3.8805e-06	-1.4883e-10	-0.918748
230323643	chr1:230323643:C:T	4.13761e-06	-1.4883e-10	-0.854593
230323730	chr1:230323730:C:T	6.13567e-07	-1.68324	-1.07994
230323905	chr1:230323905:C:T	1.86243e-06	-1.65283	-2.24018e-10
230324079	chr1:230324079:A:C	4.1907e-06	-1.4883e-10	-0.841845
230324116	chr1:230324116:C:T	1.66363e-06	-1.53934	-0.226376
230324893	chr1:230324893:T:C	1.24164e-06	-1.68144	-0.376838
230324972	chr1:230324972:G:A	4.92492e-06	-1.4883e-10	-0.680403
230325026	chr1:230325026:T:C	7.59502e-07	-1.63944	-0.91036
230325084	chr1:230325084:T:C	8.34169e-07	-1.60678	-0.849254
230325333	chr1:230325333:G:A	6.55716e-07	-1.56211	-1.13462
230325913	chr1:230325913:ACACAGGGTGACTGCAGAGTCACCCCG:A	1.80543e-06	-1.68391	-2.24018e-10
230326373	chr1:230326373:G:A	8.5413e-07	-1.62712	-0.805268
230326858	chr1:230326858:C:T	3.49727e-06	-1.02273	-2.24018e-10
230327118	chr1:230327118:G:A	5.04826e-06	-1.26141	0.605739
230327382	chr1:230327382:A:G	7.85329e-07	-1.6408	-0.875566
230327447	chr1:230327447:C:G	1.81261e-06	-1.67994	-2.24018e-10
230327791	chr1:230327791:A:G	1.8349e-06	-1.20199	-0.465731
230328046	chr1:230328046:G:A	1.81642e-06	-1.67784	-2.24018e-10
230328220	chr1:230328220:T:C	3.84819e-06	-1.4883e-10	-0.927109
230328476	chr1:230328476:C:A	7.55068e-06	-1.4883e-10	-0.253074
230328606	chr1:230328606:T:C	6.36456e-07	-1.58903	-1.13752
230328995	chr1:230328995:C:T	5.18396e-06	-0.629143	-2.24018e-10
230330273	chr1:230330273:T:C	6.99952e-07	-1.69101	-0.940447
230330278	chr1:230330278:T:G	1.39532e-06	-1.04566	-0.895932
230330549	chr1:230330549:A:T	6.86809e-07	-1.6824	-0.968012
230330802	chr1:230330802:C:T	3.15109e-06	-1.4883e-10	-1.12696
230331007	chr1:230331007:G:A	5.16015e-06	-1.4883e-10	-0.633745
230331411	chr1:230331411:G:C	3.26506e-06	-1.4883e-10	-1.09143
230331897	chr1:230331897:T:C	1.78548e-06	-1.69503	-2.24018e-10
230332107	chr1:230332107:T:C	1.78717e-06	-1.69408	-2.24018e-10
230332186	chr1:230332186:G:A	5.21218e-06	-1.4883e-10	-0.623714
230332317	chr1:230332317:T:C	1.3716e-06	-1.70663	-0.252098
230332438	chr1:230332438:C:A	4.64424e-06	-1.4883e-10	-0.739083
230332465	chr1:230332465:G:A	2.87889e-06	-1.21731	-2.24018e-10
230332529	chr1:230332529:G:A	1.704e-06	-1.70651	-0.0352268
230333081	chr1:230333081:T:G	6.34534e-06	-0.42699	-2.24018e-10
230333115	chr1:230333115:C:A	1.67907e-05	-1.4883e-10	0.546111
230333364	chr1:230333364:C:T	1.81569e-06	-1.67825	-2.24018e-10
230333492	chr1:230333492:A:T	3.32968e-06	0.0398183	-1.11165
230333600	chr1:230333600:C:T	1.53809e-05	-1.4883e-10	0.458412
230333661	chr1:230333661:T:C	5.24068e-05	1.68433	-2.24018e-10
230333759	chr1:230333759:A:G	6.67051e-07	-1.70411	-0.975492
230333946	chr1:230333946:G:A	1.3614e-06	-1.4597	-0.506499
230334495	chr1:230334495:G:T	3.85385e-06	-0.92564	-2.24018e-10
230334632	chr1:230334632:A:G	4.51337e-06	-1.4883e-10	-0.767667
230334634	chr1:230334634:T:A	3.08554e-06	-1.4883e-10	-1.14799
230334836	chr1:230334836:C:A	1.87965e-06	-1.64363	-2.24018e-10
230335166	chr1:230335166:C:T	2.68085e-06	-1.28858	-2.24018e-10
230336041	chr1:230336041:G:A	1.07094e-05	-1.4883e-10	0.0964119
230336050	chr1:230336050:A:G	4.63007e-06	-1.4883e-10	-0.74214
230336774	chr1:230336774:T:G	3.08843e-06	-1.4883e-10	-1.14705
230336794	chr1:230336794:G:T	1.80624e-06	-1.68347	-2.24018e-10
230337208	chr1:230337208:C:T	3.34891e-06	-1.4883e-10	-1.06608
230337357	chr1:230337357:A:C	1.17536e-06	-1.70476	-0.408374
230337698	chr1:230337698:T:C	3.80662e-06	-1.4883e-10	-0.937969
230337701	chr1:230337701:T:C	3.14524e-06	-1.4883e-10	-1.12882
230337773	chr1:230337773:C:T	4.61605e-05	-1.4883e-10	1.55741
230337799	chr1:230337799:C:A	8.55937e-07	-1.35751	-1.07276
230337906	chr1:230337906:G:A	3.45097e-06	-1.4883e-10	-1.03606
230337994	chr1:230337994:G:A	1.39435e-05	-1.4883e-10	0.360302
230338044	chr1:230338044:C:T	1.40698e-05	-1.4883e-10	0.369317
230338047	chr1:230338047:T:C	7.34152e-06	-1.4883e-10	-0.281166
230338144	chr1:230338144:G:C	3.80621e-06	-1.4883e-10	-0.938078
230338355	chr1:230338355:C:T	1.47401e-05	-1.4883e-10	0.415862
230338396	chr1:230338396:C:T	3.61897e-06	-1.4883e-10	-0.988522
230338537	chr1:230338537:C:T	3.40995e-06	-1.4883e-10	-1.04801
230338570	chr1:230338570:T:C	3.41765e-06	-1.4883e-10	-1.04576
230338773	chr1:230338773:C:T	4.6634e-05	-1.4883e-10	1.56762
230339152	chr1:230339152:G:A	1.92775e-06	-1.62626	0.00789631
230339181	chr1:230339181:A:T	2.40489e-06	-0.273639	-1.12357
230339247	chr1:230339247:T:C	3.41517e-06	-1.4883e-10	-1.04648
230339586	chr1:230339586:C:T	1.12902e-06	-1.05855	-1.09482
230340925	chr1:230340925:G:A	4.19725e-06	-0.840281	-2.24018e-10
230340926	chr1:230340926:C:T	4.62448e-06	-1.4883e-10	-0.743347
230340988	chr1:230340988:T:C	4.61742e-06	-1.4883e-10	-0.744875
230341168	chr1:230341168:C:T	2.28508e-06	-1.44831	-2.24018e-10
230341317	chr1:230341317:C:T	7.03399e-07	-1.65542	-0.971123
230341764	chr1:230341764:A:C	3.36259e-06	-1.4883e-10	-1.062
230342186	chr1:230342186:TC:T	4.4892e-05	1.52955	-2.24018e-10
230342224	chr1:230342224:C:T	1.01873e-06	-1.68005	-0.576105
230342557	chr1:230342557:TGAGA:T	1.00865e-06	-1.13224	-1.13386
230343010	chr1:230343010:A:G	7.02572e-07	-1.65261	-0.975109
230343978	chr1:230343978:C:T	9.86841e-06	-1.4883e-10	0.0146276
230344142	chr1:230344142:G:A	3.30308e-06	-1.4883e-10	-1.07986
230344154	chr1:230344154:G:A	7.56167e-07	-1.67839	-0.875813
230344185	chr1:230344185:T:TGAGGCAGGAGAATGGTGTG	4.41485e-05	-1.4883e-10	1.51285
230344280	chr1:230344280:G:A	2.07024e-06	-1.54705	-2.24018e-10
230347104	chr1:230347104:C:T	9.75591e-07	-1.18982	-1.10961
230347484	chr1:230347484:T:C	3.25871e-06	0.00955255	-1.10293
230347610	chr1:230347610:T:G	5.52314e-06	0.541144	-1.10691
230347740	chr1:230347740:T:C	3.29433e-06	-1.4883e-10	-1.08251
230347753	chr1:230347753:T:C	3.14489e-06	-1.4883e-10	-1.12893
230348305	chr1:230348305:A:G	1.26801e-06	-1.20724	-0.830025
230348626	chr1:230348626:A:T	3.78643e-06	-1.4883e-10	-0.943287
230348761	chr1:230348761:C:G	1.0626e-05	-1.50644	1.59503
230348927	chr1:230348927:G:A	1.34526e-06	-1.37199	-0.606131
230348928	chr1:230348928:C:T	1.94352e-06	-1.61021	-2.24018e-10
230349139	chr1:230349139:C:G	1.87522e-06	-1.64599	-2.24018e-10
230349176	chr1:230349176:T:C	1.07101e-06	-1.06404	-1.14207
230349734	chr1:230349734:C:T	1.97208e-06	-1.05316	-0.542466
230349891	chr1:230349891:G:A	4.7202e-06	-1.4883e-10	-0.72286
230349934	chr1:230349934:C:T	1.39695e-06	-1.17693	-0.763491
230350338	chr1:230350338:G:A	5.74368e-06	-1.4883e-10	-0.526612
230350424	chr1:230350424:C:T	8.25191e-06	-0.164267	-2.24018e-10
230350613	chr1:230350613:T:C	4.7202e-06	-1.4883e-10	-0.72286
230350793	chr1:230350793:G:A	3.1803e-06	-0.907536	-0.2102
230352464	chr1:230352464:T:A	3.34685e-05	-1.18297	2.41886
230352479	chr1:230352479:T:C	5.74121e-06	-0.575697	0.0486545
230352921	chr1:230352921:A:G	1.81018e-06	-1.68129	-2.24018e-10
230353460	chr1:230353460:G:T	5.04328e-06	-1.4883e-10	-0.656655
230353563	chr1:230353563:G:A	6.12963e-05	-0.93136	2.77237
230353583	chr1:230353583:G:A	2.46653e-06	-0.985818	-0.38608
230353607	chr1:230353607:G:A	3.08678e-06	-1.4883e-10	-1.14758
230353632	chr1:230353632:A:T	4.73008e-06	-1.4883e-10	-0.720769
230353738	chr1:230353738:C:A	2.93064e-06	-1.19949	-2.24018e-10
230353827	chr1:230353827:C:T	3.41095e-06	-0.908592	-0.139128
230353919	chr1:230353919:G:A	1.13063e-05	-1.4883e-10	0.150648
230354320	chr1:230354320:GC:G	2.25006e-05	-1.4883e-10	0.83883
230354485	chr1:230354485:TATGATCAGCCC:T	3.72014e-06	-1.4883e-10	-0.96095
230354536	chr1:230354536:T:C	9.55976e-06	-1.4883e-10	-0.0171487
230354905	chr1:230354905:G:A	3.26025e-06	-0.94919	-0.143717
230355242	chr1:230355242:C:T	7.90388e-06	-1.4883e-10	-0.207357
230355425	chr1:230355425:C:T	9.32174e-06	-1.4883e-10	-0.0423617
230355454	chr1:230355454:T:C	2.43744e-05	-1.4883e-10	0.91882
230355487	chr1:230355487:T:C	5.80005e-05	-1.08718	2.87292
230355525	chr1:230355525:T:G	5.86487e-05	-1.02773	2.82459
230355553	chr1:230355553:G:A	2.44477e-05	-1.4883e-10	0.921825
230355576	chr1:230355576:C:G	2.36508e-05	-1.4883e-10	0.888687
230355863	chr1:230355863:G:A	4.05347e-06	-1.4883e-10	-0.875137
230356099	chr1:230356099:C:T	3.3215e-06	-1.4883e-10	-1.0743
230356101	chr1:230356101:G:A	6.06842e-06	-1.4883e-10	-0.471614
230356315	chr1:230356315:G:A	7.84241e-06	-1.4883e-10	-0.215166
230356398	chr1:230356398:T:C	4.09525e-06	-1.4883e-10	-0.864883
230356525	chr1:230356525:C:T	2.10975e-06	-1.52814	-2.24018e-10
230357352	chr1:230357352:T:C	1.34536e-05	-1.4883e-10	0.324534
230357428	chr1:230357428:C:T	1.50782e-05	-1.4883e-10	0.438537
230357439	chr1:230357439:G:A	5.50257e-06	-1.4883e-10	-0.569497
230357607	chr1:230357607:C:T	3.08467e-06	-1.4883e-10	-1.14827
230357698	chr1:230357698:C:T	9.39294e-06	-1.4883e-10	-0.0347533
230358835	chr1:230358835:A:G	1.98826e-05	-1.4883e-10	0.715132
230358920	chr1:230358920:G:C	3.16963e-06	-1.4883e-10	-1.1211
230359163	chr1:230359163:G:C	3.98537e-06	-1.4883e-10	-0.89208
230359197	chr1:230359197:C:G	1.99156e-05	-1.4883e-10	0.716794
230359356	chr1:230359356:G:A	1.22705e-05	-1.4883e-10	0.232486
230359571	chr1:230359571:C:T	1.11117e-05	-1.4883e-10	0.13329
230359842	chr1:230359842:A:G	1.8098e-05	0.429729	0.19136
230359854	chr1:230359854:A:G	4.21558e-06	0.250434	-1.08636
230360366	chr1:230360366:T:C	1.78462e-05	-1.59668	2.20376
230360432	chr1:230360432:C:T	1.08191e-05	-1.66752	1.77412
230360619	chr1:230360619:G:A	3.2806e-06	-1.4883e-10	-1.08668
230360655	chr1:230360655:G:A	3.0923e-06	-1.4883e-10	-1.1458
230360694	chr1:230360694:G:A	5.39861e-06	-1.4883e-10	-0.58857
230360751	chr1:230360751:T:C	9.6679e-06	-1.70188	1.69598
230360769	chr1:230360769:C:T	3.11071e-06	-1.4883e-10	-1.13986
230360890	chr1:230360890:G:A	3.42818e-06	-1.4883e-10	-1.04268
230361028	chr1:230361028:TC:T	3.1405e-06	-1.4883e-10	-1.13033
230361029	chr1:230361029:C:T	1.34483e-05	-1.4883e-10	0.324144
230361062	chr1:230361062:C:T	9.89556e-06	-1.70425	1.72162
230361132	chr1:230361132:G:A	3.2901e-06	-1.4883e-10	-1.08379
230361365	chr1:230361365:G:A	1.9232e-06	-0.671248	-0.949476
230361548	chr1:230361548:G:C	1.10641e-05	-1.7051	1.8341
230361747	chr1:230361747:C:T	1.02092e-05	-1.70163	1.7502
230361887	chr1:230361887:T:C	1.11027e-05	-1.69746	1.82994
230362068	chr1:230362068:A:G	0.000121163	2.60542	-0.0830011
230362094	chr1:230362094:C:T	3.88777e-06	-1.4883e-10	-0.916876
230362098	chr1:230362098:C:G	0.000202276	3.01566	0.0192603
230362348	chr1:230362348:A:C	9.96489e-06	-1.70203	1.72639
230362445	chr1:230362445:T:C	7.10762e-06	-1.4883e-10	-0.313544
230362486	chr1:230362486:C:T	0.000113128	2.98423	-0.530418
230362657	chr1:230362657:G:A	3.8712e-06	-1.4883e-10	-0.921147
230362833	chr1:230362833:T:C	0.000106412	2.70369	-0.311085
230362856	chr1:230362856:T:C	0.000179655	3.10966	-0.193335
230363016	chr1:230363016:G:A	9.1401e-06	-1.703	1.64096
230363111	chr1:230363111:C:T	3.70339e-06	-1.4883e-10	-0.965462
230363411	chr1:230363411:G:A	3.22766e-06	-1.4883e-10	-1.10295
230363850	chr1:230363850:AT:A	4.68134e-05	-1.4883e-10	1.57146
230364107	chr1:230364107:C:T	0.000256164	4.14115	-0.870044
230364115	chr1:230364115:CT:C	2.61734e-06	-1.31255	-2.24018e-10
230364167	chr1:230364167:T:C	0.000198649	3.19329	-0.176465
230364179	chr1:230364179:G:A	7.55888e-06	-0.251988	-2.24018e-10
230364678	chr1:230364678:T:C	7.74174e-07	-1.70682	-0.82385
230364712	chr1:230364712:T:C	3.20457e-06	-1.4883e-10	-1.11013
230364881	chr1:230364881:G:A	0.000209303	3.71269	-0.643617
230365141	chr1:230365141:A:G	0.000139075	3.32469	-0.664395
230365423	chr1:230365423:C:A	7.8841e-07	-1.70679	-0.805657
230365646	chr1:230365646:C:T	3.2126e-06	-1.4883e-10	-1.10763
230365652	chr1:230365652:C:G	0.000233184	3.83191	-0.654794
230365719	chr1:230365719:C:T	0.000252904	3.84209	-0.583796
230365752	chr1:230365752:C:T	5.73761e-06	-0.527668	-2.24018e-10
230365753	chr1:230365753:A:G	0.000207529	3.72504	-0.664485
230365832	chr1:230365832:T:C	0.000238713	3.88348	-0.682927
230365868	chr1:230365868:T:C	3.9774e-06	0.112719	-1.0068
230366120	chr1:230366120:C:T	3.49954e-06	-1.4883e-10	-1.02208
230366121	chr1:230366121:A:G	0.000190813	3.27519	-0.298608
230366136	chr1:230366136:TC:T	5.29394e-05	-1.4883e-10	1.69444
230366313	chr1:230366313:G:A	0.000303997	4.12454	-0.68223
230366513	chr1:230366513:C:T	0.000270487	3.96261	-0.637101
230366578	chr1:230366578:T:C	0.00025448	3.98072	-0.716206
230366588	chr1:230366588:G:A	3.65164e-06	-1.4883e-10	-0.979534
230366635	chr1:230366635:G:C	5.83159e-05	-1.4883e-10	1.79116
230366672	chr1:230366672:A:G	0.000200343	3.32834	-0.30302
230366684	chr1:230366684:A:G	3.12279e-06	-1.4883e-10	-1.13599
230366819	chr1:230366819:C:T	0.000272025	3.95662	-0.625439
230366872	chr1:230366872:G:A	6.42828e-07	-1.70461	-1.01198
230366887	chr1:230366887:G:A	1.85433e-05	0.645397	-2.24018e-10
230367047	chr1:230367047:G:A	3.67729e-06	-1.4883e-10	-0.972534
230367183	chr1:230367183:A:G	3.18237e-06	-1.4883e-10	-1.11708
230367369	chr1:230367369:G:A	1.00743e-06	-1.12852	-1.13879
230367372	chr1:230367372:C:T	0.000257127	3.38958	-0.114723
230367374	chr1:230367374:C:T	3.20388e-06	-1.4883e-10	-1.11035
230367473	chr1:230367473:T:A	0.000230796	3.88116	-0.714341
230367550	chr1:230367550:A:G	3.66458e-06	-1.4883e-10	-0.975998
230367638	chr1:230367638:T:C	0.000235666	3.92196	-0.734257
230367651	chr1:230367651:C:T	3.66685e-06	-1.4883e-10	-0.975378
230367654	chr1:230367654:C:T	3.14253e-06	-1.4883e-10	-1.12968
230367800	chr1:230367800:G:A	3.14812e-06	-1.4883e-10	-1.12791
230368031	chr1:230368031:G:A	3.25522e-06	-1.4883e-10	-1.09445
230368149	chr1:230368149:G:A	3.08611e-06	-1.4883e-10	-1.1478
230368334	chr1:230368334:G:C	3.23635e-06	-1.4883e-10	-1.10027
230368433	chr1:230368433:G:A	7.95504e-06	-1.4883e-10	-0.200906
230368481	chr1:230368481:T:C	3.58513e-06	-1.4883e-10	-0.997916
230368530	chr1:230368530:C:T	2.32374e-05	-1.4883e-10	0.871053
230368539	chr1:230368539:G:A	0.000206961	3.86585	-0.808032
230368547	chr1:230368547:G:C	0.000211155	3.88592	-0.808032
230368586	chr1:230368586:C:A	3.28831e-06	-1.4883e-10	-1.08434
230368602	chr1:230368602:C:T	3.52181e-06	-1.4883e-10	-1.01574
230368603	chr1:230368603:G:A	6.32433e-06	-1.4883e-10	-0.430307
230368752	chr1:230368752:T:C	1.65672e-06	-0.774128	-0.995745
230368773	chr1:230368773:C:T	2.61374e-06	-0.559678	-0.754249
230368953	chr1:230368953:C:T	0.000393466	3.84763	-0.147343
230369022	chr1:230369022:A:G	3.14807e-06	-1.4883e-10	-1.12792
230369042	chr1:230369042:CCT:C	3.11017e-06	-1.4883e-10	-1.14003
230369124	chr1:230369124:A:G	3.20036e-06	-1.4883e-10	-1.11145
230369129	chr1:230369129:T:G	0.000183139	3.81673	-0.881198
230369188	chr1:230369188:A:C	0.000202728	3.85743	-0.820277
230369319	chr1:230369319:G:C	0.000200851	3.84789	-0.820034
230369378	chr1:230369378:C:T	3.19964e-06	-1.4883e-10	-1.11167
230369567	chr1:230369567:C:A	3.60968e-06	-1.4883e-10	-0.991094
230369829	chr1:230369829:A:G	4.03218e-06	-0.880404	-2.24018e-10
230369865	chr1:230369865:C:A	6.51506e-07	-1.70163	-1.00155
230369907	chr1:230369907:G:T	2.73235e-05	-1.4883e-10	1.03304
230369998	chr1:230369998:G:A	2.61796e-06	-0.740371	-0.571944
230370124	chr1:230370124:C:T	3.22964e-06	-0.349889	-0.752453
230370364	chr1:230370364:G:A	0.000293427	3.69183	-0.284912
230370369	chr1:230370369:C:T	6.61377e-06	-0.385558	-2.24018e-10
230370397	chr1:230370397:T:C	0.000304919	3.74768	-0.302344
230370782	chr1:230370782:C:G	0.000277151	3.63635	-0.286499
230370799	chr1:230370799:A:G	0.000311971	3.6531	-0.184903
230370852	chr1:230370852:T:C	1.41378e-06	-0.847405	-1.08104
230370919	chr1:230370919:G:A	0.000317342	3.62914	-0.143872
230370923	chr1:230370923:T:C	7.29565e-06	-1.4883e-10	-0.287433
230370958	chr1:230370958:C:T	7.40406e-07	-1.6999	-0.87537
230371106	chr1:230371106:G:C	0.000318386	3.64395	-0.155393
230371130	chr1:230371130:C:A	0.000308284	3.61747	-0.161163
230371270	chr1:230371270:C:T	0.000325334	3.78596	-0.275816
230371444	chr1:230371444:C:T	0.000364448	3.9076	-0.283929
230371578	chr1:230371578:C:T	0.000335242	3.85374	-0.313597
230371587	chr1:230371587:T:C	7.79531e-06	0.176422	-0.397612
230371607	chr1:230371607:C:T	0.000317436	3.77987	-0.294307
230371673	chr1:230371673:G:A	3.20567e-06	-1.4883e-10	-1.10979
230371871	chr1:230371871:G:A	3.07536e-05	-1.4883e-10	1.1513
230371914	chr1:230371914:C:T	0.000341156	3.83863	-0.281003
230371925	chr1:230371925:G:A	0.000385188	3.9511	-0.27208
230371986	chr1:230371986:T:C	3.20188e-06	-1.4883e-10	-1.11097
230372152	chr1:230372152:C:G	3.29153e-06	-1.4883e-10	-1.08336
230372255	chr1:230372255:G:A	3.0843e-06	-1.4883e-10	-1.14839
230372498	chr1:230372498:T:C	0.000442154	3.90831	-0.091361
230372511	chr1:230372511:T:C	8.41557e-06	-1.61099	1.46636
230372567	chr1:230372567:A:C	0.000341179	3.83834	-0.280644
230372704	chr1:230372704:G:A	0.000321576	3.75447	-0.255944
230372819	chr1:230372819:T:C	6.63281e-06	-1.4883e-10	-0.382683
230372860	chr1:230372860:T:C	0.000374887	3.79494	-0.143024
230372907	chr1:230372907:G:A	0.000290359	3.71243	-0.316019
230372926	chr1:230372926:A:G	0.00036446	3.80788	-0.184177
230372928	chr1:230372928:C:T	1.76565e-06	-1.70619	-2.24018e-10
230373086	chr1:230373086:G:A	3.46222e-06	-1.4883e-10	-1.0328
230373142	chr1:230373142:G:A	1.91027e-06	-0.860688	-0.76678
230373222	chr1:230373222:G:A	1.81004e-06	-1.68136	-2.24018e-10
230373296	chr1:230373296:G:A	3.44937e-06	-1.4883e-10	-1.03652
230373348	chr1:230373348:C:T	3.20414e-06	-1.4883e-10	-1.11027
230373353	chr1:230373353:T:C	3.35965e-06	-1.4883e-10	-1.06287
230373422	chr1:230373422:A:G	2.28648e-06	-1.70296	0.255266
230373636	chr1:230373636:T:C	3.76603e-06	-1.4883e-10	-0.94869
230373638	chr1:230373638:T:C	3.31345e-06	-1.4883e-10	-1.07672
230373661	chr1:230373661:A:G	3.20091e-06	-1.4883e-10	-1.11128
230373767	chr1:230373767:C:T	3.31922e-06	-1.4883e-10	-1.07498
230373986	chr1:230373986:G:A	0.000175646	3.27325	-0.379493
230373999	chr1:230373999:C:T	3.66587e-06	-0.829301	-0.146343
230374058	chr1:230374058:G:A	3.19709e-06	-1.4883e-10	-1.11247
230374159	chr1:230374159:C:T	3.26952e-06	-0.828847	-0.261221
230374242	chr1:230374242:C:G	3.18654e-06	-1.4883e-10	-1.11578
230374286	chr1:230374286:A:G	3.36647e-06	-1.4883e-10	-1.06085
230374392	chr1:230374392:G:A	4.84819e-06	-1.70499	1.00888
230374976	chr1:230374976:C:T	3.52694e-06	-1.4883e-10	-1.01428
230375204	chr1:230375204:A:C	3.29941e-06	-1.4883e-10	-1.08097
230375231	chr1:230375231:C:T	2.68528e-06	-0.297487	-0.989437
230376136	chr1:230376136:T:C	6.14086e-06	-0.459747	-2.24018e-10
230376227	chr1:230376227:G:C	4.10303e-06	-1.4883e-10	-0.862986
230376426	chr1:230376426:CT:C	5.69096e-07	-1.69662	-1.1418
230376545	chr1:230376545:TGTTGGATGGTTCA:T	3.33664e-06	-0.338508	-0.731239
230376739	chr1:230376739:G:C	1.99005e-06	-1.68579	0.0992434
230376892	chr1:230376892:C:T	5.99202e-07	-1.69751	-1.08936
230377038	chr1:230377038:T:C	6.50621e-06	-1.63382	1.23187
230377136	chr1:230377136:G:A	1.86762e-06	-0.959122	-0.690925
230377176	chr1:230377176:A:T	0.000304106	3.52735	-0.0846852
230377226	chr1:230377226:C:T	3.42551e-06	-1.4883e-10	-1.04346
230378064	chr1:230378064:G:A	8.26128e-07	-1.61373	-0.851986
230378167	chr1:230378167:G:A	1.38669e-06	-0.970563	-0.977227
230378564	chr1:230378564:T:C	3.17232e-06	-1.4883e-10	-1.12025
230378696	chr1:230378696:C:T	1.00014e-05	-1.4883e-10	0.0280127
230378877	chr1:230378877:T:G	3.54599e-06	-1.4883e-10	-1.00889
230378971	chr1:230378971:A:G	0.000158745	3.05273	-0.260144
230379166	chr1:230379166:G:A	7.61668e-07	-1.68061	-0.866346
230379248	chr1:230379248:A:G	9.26762e-06	-1.4883e-10	-0.0481847
230379327	chr1:230379327:G:A	3.11632e-06	-1.4883e-10	-1.13806
230379493	chr1:230379493:C:T	1.86875e-06	-0.918567	-0.730877
230379693	chr1:230379693:G:A	5.30536e-06	-1.4883e-10	-0.605993
230380050	chr1:230380050:C:T	1.8159e-06	-0.929087	-0.749041
230380079	chr1:230380079:T:C	2.33981e-06	-1.42464	-2.24018e-10
230380723	chr1:230380723:C:G	1.97261e-06	-1.59535	-2.24018e-10
230380792	chr1:230380792:G:A	3.21084e-06	-1.4883e-10	-1.10818
230380831	chr1:230380831:G:A	5.62185e-06	0.516079	-1.06413
230381016	chr1:230381016:A:G	3.28831e-06	-1.4883e-10	-1.08434
230381143	chr1:230381143:A:G	3.18679e-06	-1.4883e-10	-1.1157
230381362	chr1:230381362:G:A	5.71471e-07	-1.6922	-1.14206
230381735	chr1:230381735:C:T	4.05685e-06	-1.4883e-10	-0.874305
230381753	chr1:230381753:C:T	3.53108e-06	-0.451539	-0.561568
230381797	chr1:230381797:A:G	5.77114e-07	-1.69594	-1.12848
230381822	chr1:230381822:C:T	3.20058e-06	-1.4883e-10	-1.11138
230382065	chr1:230382065:G:A	9.05735e-06	-1.4883e-10	-0.0711348
230382247	chr1:230382247:C:A	6.23224e-06	-0.552488	0.107513
230382283	chr1:230382283:ATTTTAAT:A	6.28792e-07	-1.70482	-1.03385
230382497	chr1:230382497:G:A	3.44199e-06	-1.4883e-10	-1.03866
230382609	chr1:230382609:G:A	3.39366e-06	-1.4883e-10	-1.0528
230382681	chr1:230382681:G:A	4.36431e-06	-1.4883e-10	-0.801251
230382928	chr1:230382928:AG:A	6.08427e-06	-0.555997	0.0869918
230382990	chr1:230382990:C:A	6.06727e-07	-1.7008	-1.07359
230383148	chr1:230383148:T:C	5.62599e-07	-1.70162	-1.14827
230383524	chr1:230383524:G:A	5.66996e-07	-1.69991	-1.14221
230383626	chr1:230383626:G:A	5.85234e-07	-1.66303	-1.14743
230383668	chr1:230383668:G:A	6.16194e-06	-0.560172	0.103852
230383835	chr1:230383835:A:G	8.88672e-07	-1.24931	-1.14343
230383914	chr1:230383914:G:A	9.04082e-07	-1.24813	-1.12741
230384024	chr1:230384024:C:T	5.98023e-05	1.81633	-2.24018e-10
230384026	chr1:230384026:TC:T	8.79753e-07	-1.27753	-1.1253
230384091	chr1:230384091:C:T	3.20036e-06	-1.4883e-10	-1.11145
230384221	chr1:230384221:A:G	3.08987e-06	-1.4883e-10	-1.14658
230384255	chr1:230384255:G:A	9.06215e-07	-1.31186	-1.06133
230384644	chr1:230384644:C:T	7.18469e-06	0.842737	-1.1455
230384755	chr1:230384755:T:C	3.20617e-06	-1.10963	-2.24018e-10
230384839	chr1:230384839:T:C	3.15346e-06	-1.4883e-10	-1.12621
230384941	chr1:230384941:A:G	1.02257e-05	-1.4883e-10	0.0501886
230385075	chr1:230385075:G:A	1.428e-06	-0.804408	-1.11403
230385285	chr1:230385285:C:A	1.61547e-05	0.137123	0.370378
230385318	chr1:230385318:T:C	1.79582e-06	-1.68925	-2.24018e-10
230385396	chr1:230385396:T:A	4.38126e-06	-1.4883e-10	-0.797375
230385398	chr1:230385398:C:T	4.21015e-06	-1.49535	0.658142
230385551	chr1:230385551:T:C	3.11584e-06	-1.4883e-10	-1.13821
230385594	chr1:230385594:A:G	2.14027e-05	1.05418	-0.26537
230385918	chr1:230385918:C:A	5.69718e-06	-1.66426	1.12952
230385991	chr1:230385991:T:C	3.2766e-06	-0.461403	-0.626501
230386944	chr1:230386944:C:T	7.66023e-06	-0.118878	-0.119792
230386960	chr1:230386960:C:T	5.83231e-06	-1.66342	1.15212
230387215	chr1:230387215:A:G	7.61037e-06	-0.16488	-0.0803195
230387232	chr1:230387232:G:A	8.03488e-06	-0.0895499	-0.101369
230387274	chr1:230387274:C:T	3.36301e-06	0.077485	-1.13936
230387293	chr1:230387293:C:G	8.61995e-06	-0.343743	0.223111
230387731	chr1:230387731:G:A	7.43954e-06	-1.70288	1.43497
230387813	chr1:230387813:C:A	5.51235e-06	-1.4883e-10	-0.56772
230387863	chr1:230387863:A:G	2.00871e-05	0.912083	-0.186719
230388004	chr1:230388004:C:T	3.1077e-06	-1.4883e-10	-1.14083
230388366	chr1:230388366:G:A	4.03383e-06	-1.37836	0.498364
230388446	chr1:230388446:C:T	3.12095e-06	-1.4883e-10	-1.13657
230388520	chr1:230388520:A:C	2.34747e-06	-0.45487	-0.966504
230388550	chr1:230388550:G:A	1.72458e-05	0.798777	-0.225922
230388651	chr1:230388651:A:G	6.08268e-06	-1.66289	1.19363
230388923	chr1:230388923:A:G	1.08475e-05	-1.15372	1.26294
230389234	chr1:230389234:C:T	3.1464e-06	-1.4883e-10	-1.12845
230389237	chr1:230389237:G:A	3.10971e-06	-1.4883e-10	-1.14018
230389318	chr1:230389318:G:A	9.34155e-07	-1.55221	-0.790612
230389355	chr1:230389355:T:C	1.79611e-06	-1.68909	-2.24018e-10
230389604	chr1:230389604:A:T	7.63852e-06	-1.4883e-10	-0.241508
230389673	chr1:230389673:G:T	3.78568e-06	-1.4883e-10	-0.943487
230390322	chr1:230390322:G:A	3.15466e-06	-1.4883e-10	-1.12583
230391015	chr1:230391015:C:G	1.80696e-06	-1.68307	-2.24018e-10
230391032	chr1:230391032:G:A	3.71854e-06	-0.307796	-0.653585
230391209	chr1:230391209:G:C	6.74986e-06	-1.63011	1.26492
230391259	chr1:230391259:T:C	1.71903e-05	-1.27825	1.84788
230391317	chr1:230391317:C:T	6.29696e-06	-1.66509	1.23044
230391354	chr1:230391354:C:T	3.96866e-06	-0.269064	-0.62722
230391502	chr1:230391502:C:T	1.87676e-05	0.691552	-0.0341297
230391616	chr1:230391616:C:T	2.09553e-05	-1.2499	2.01758
230391788	chr1:230391788:A:G	0.000100814	2.60799	-0.269426
230391951	chr1:230391951:C:CA	3.1249e-06	-1.4883e-10	-1.13531
230392208	chr1:230392208:C:A	3.09639e-06	-1.4883e-10	-1.14447
230392251	chr1:230392251:T:C	5.59177e-06	-1.66068	1.10726
230392684	chr1:230392684:G:A	6.61884e-06	-0.903939	0.519148
230392777	chr1:230392777:G:C	8.95878e-07	-1.67762	-0.707044
230392849	chr1:230392849:T:C	3.9257e-06	-1.08725	0.18008
230393074	chr1:230393074:C:T	6.55257e-06	0.058031	-0.452886
230393185	chr1:230393185:G:C	3.08618e-06	-1.4883e-10	-1.14778
230393558	chr1:230393558:C:T	1.21799e-06	-1.29093	-0.786579
230393671	chr1:230393671:A:T	1.9142e-06	-1.56915	-0.0562577
230393718	chr1:230393718:G:A	1.84677e-06	-0.522184	-1.13909
230393738	chr1:230393738:T:A	4.04301e-06	-1.4883e-10	-0.877722
230393845	chr1:230393845:T:A	2.34451e-06	-1.18696	-0.235672
230393873	chr1:230393873:G:A	1.80415e-06	-1.59421	-0.0904157
230393896	chr1:230393896:C:T	7.7355e-07	-1.66985	-0.861625
230393927	chr1:230393927:T:C	3.39106e-06	-1.4883e-10	-1.05357
230394490	chr1:230394490:C:T	1.25212e-06	-1.67713	-0.372745
230396659	chr1:230396659:G:A	1.76738e-06	-1.70521	-2.24018e-10
230396802	chr1:230396802:G:A	1.96786e-06	-1.59777	-2.24018e-10
230396849	chr1:230396849:G:A	3.68991e-06	-1.4883e-10	-0.969109
230396911	chr1:230396911:T:C	3.43289e-06	-1.4883e-10	-1.04131
230396921	chr1:230396921:C:T	2.05653e-06	-1.55369	-2.24018e-10
230397030	chr1:230397030:T:G	3.15197e-06	-1.4883e-10	-1.12668
230397087	chr1:230397087:G:A	7.96865e-07	-1.67505	-0.826729
230397118	chr1:230397118:G:A	9.26792e-07	-1.69591	-0.654824
230397376	chr1:230397376:T:C	3.2314e-06	-1.4883e-10	-1.10179
230397765	chr1:230397765:C:A	2.48548e-05	-1.4883e-10	0.93834
230397844	chr1:230397844:G:C	6.90554e-07	-1.70578	-0.93919
230398148	chr1:230398148:C:T	3.21171e-06	-1.4883e-10	-1.10791
230398294	chr1:230398294:G:A	9.11584e-07	-1.59396	-0.77332
230398367	chr1:230398367:C:T	7.88366e-07	-1.70448	-0.808022
230398404	chr1:230398404:CTT:C	9.31978e-07	-1.60162	-0.743542
230398421	chr1:230398421:A:C	1.82806e-06	-1.44851	-0.222952
230398422	chr1:230398422:A:C	1.80999e-06	-1.44999	-0.231401
230398463	chr1:230398463:C:T	1.57618e-05	-1.4883e-10	0.482879
230398908	chr1:230398908:G:C	4.3453e-06	-1.4883e-10	-0.805617
230399202	chr1:230399202:C:T	6.05595e-07	-1.64621	-1.13005
230399226	chr1:230399226:T:C	9.42518e-06	-1.4883e-10	-0.0313262
230399471	chr1:230399471:C:T	3.33522e-06	-1.4883e-10	-1.07017
230399603	chr1:230399603:G:A	5.07673e-06	-1.4883e-10	-0.650043
230399691	chr1:230399691:G:A	9.37504e-07	-1.22968	-1.10957
230399913	chr1:230399913:A:C	1.08054e-06	-1.18907	-1.00818
230400077	chr1:230400077:C:T	2.17581e-06	-0.518971	-0.978339
230400492	chr1:230400492:A:T	3.23517e-06	-1.4883e-10	-1.10063
230400660	chr1:230400660:T:TAGAAA	1.58973e-06	-0.910456	-0.900691
230400662	chr1:230400662:C:G	1.6193e-06	-0.865829	-0.926891
230401002	chr1:230401002:G:C	8.39434e-07	-1.53316	-0.916582
230401003	chr1:230401003:T:C	4.80039e-06	0.201435	-0.90745
230401060	chr1:230401060:C:T	2.45461e-05	-1.4883e-10	0.925842
230401445	chr1:230401445:G:A	3.08519e-06	-1.4883e-10	-1.1481
230401606	chr1:230401606:G:C	6.52508e-06	-1.4883e-10	-0.399059
230401807	chr1:230401807:A:G	7.75652e-07	-1.49592	-1.03284
230401816	chr1:230401816:C:T	3.7212e-06	-1.4883e-10	-0.960664
230401843	chr1:230401843:A:G	3.69766e-06	-1.4883e-10	-0.967011
230402093	chr1:230402093:C:T	3.28029e-06	-1.4883e-10	-1.08678
230402325	chr1:230402325:G:A	2.27872e-06	-0.607314	-0.843783
230402615	chr1:230402615:G:A	3.28664e-06	-1.4883e-10	-1.08484
230402626	chr1:230402626:A:T	8.43897e-07	-1.67781	-0.766624
230402648	chr1:230402648:C:T	3.80375e-06	-1.4883e-10	-0.938724
230402689	chr1:230402689:T:C	3.08499e-06	-1.4883e-10	-1.14816
230403282	chr1:230403282:A:C	6.72917e-07	-1.65548	-1.01536
230403496	chr1:230403496:T:C	3.29517e-06	-1.4883e-10	-1.08225
230403694	chr1:230403694:C:T	3.08431e-06	-1.4883e-10	-1.14838
230403701	chr1:230403701:C:T	2.05771e-06	-1.55312	-2.24018e-10
230403861	chr1:230403861:C:G	8.19213e-07	-1.50576	-0.968366
230404041	chr1:230404041:T:C	8.19862e-07	-1.58401	-0.889318
230404875	chr1:230404875:A:C	3.21466e-06	-1.4883e-10	-1.10699
230405154	chr1:230405154:T:C	7.02685e-07	-1.64486	-0.982701
230405289	chr1:230405289:G:T	7.84471e-07	-1.40333	-1.11413
230405319	chr1:230405319:C:A	6.04108e-06	-1.4883e-10	-0.476129
230405366	chr1:230405366:C:A	7.18215e-07	-1.54631	-1.05938
230405441	chr1:230405441:A:G	3.43847e-06	-1.4883e-10	-1.03968
230405757	chr1:230405757:G:C	7.47704e-07	-1.56019	-1.00527
230405996	chr1:230405996:G:A	8.99149e-07	-1.57395	-0.807072
230406104	chr1:230406104:C:T	6.28321e-07	-1.65066	-1.08875
230406897	chr1:230406897:G:A	5.40796e-06	-1.4883e-10	-0.586839
230407836	chr1:230407836:G:A	7.26154e-07	-1.53358	-1.06112
230407852	chr1:230407852:T:C	9.76211e-06	1.15104	-1.14724
230408126	chr1:230408126:T:TA	1.92116e-06	-1.62178	-2.24018e-10
230408242	chr1:230408242:T:G	6.56709e-07	-1.65647	-1.03875
230408295	chr1:230408295:TGACTTAAGCAAACATTTACCCACTTG:T	1.90968e-05	-0.46026	1.13507
230409099	chr1:230409099:A:G	7.81205e-07	-1.52631	-0.995315
230409218	chr1:230409218:A:G	6.73887e-07	-1.62734	-1.04206
230409314	chr1:230409314:G:A	3.55112e-06	-1.4883e-10	-1.00745
230409346	chr1:230409346:C:T	6.65023e-07	-1.65516	-1.02748
230409427	chr1:230409427:A:T	3.27096e-06	-1.08963	-2.24018e-10
230409672	chr1:230409672:T:C	1.88274e-06	-1.64198	-2.24018e-10
230409891	chr1:230409891:G:C	3.28551e-06	-1.4883e-10	-1.08519
230411006	chr1:230411006:G:T	3.25149e-06	-1.4883e-10	-1.0956
230411139	chr1:230411139:C:T	3.46739e-06	-1.4883e-10	-1.03131
230411563	chr1:230411563:T:C	3.7311e-06	-1.4883e-10	-0.958008
230411824	chr1:230411824:C:T	4.20205e-06	-1.4883e-10	-0.839139
230411939	chr1:230411939:A:G	6.86895e-07	-1.61729	-1.033
230412382	chr1:230412382:A:G	3.10559e-06	-1.14151	-2.24018e-10
230412801	chr1:230412801:A:G	1.12351e-05	-1.4883e-10	0.144335
230412859	chr1:230412859:C:T	3.35055e-06	-1.4883e-10	-1.06559
230413252	chr1:230413252:C:T	9.43243e-06	-1.4883e-10	-0.0305582
230413337	chr1:230413337:A:G	3.94066e-06	-1.4883e-10	-0.903363
230413408	chr1:230413408:G:A	4.19007e-06	-1.4883e-10	-0.841994
230413557	chr1:230413557:G:A	2.18783e-06	-1.4918	-2.24018e-10
230413723	chr1:230413723:G:A	1.61751e-05	-1.4883e-10	0.508763
230414448	chr1:230414448:T:A	2.03398e-06	-1.56472	-2.24018e-10
230415385	chr1:230415385:A:G	9.76631e-06	-1.4883e-10	0.004227
230415506	chr1:230415506:G:A	3.37243e-06	-1.4883e-10	-1.05908
230415667	chr1:230415667:G:C	3.11753e-06	-1.4883e-10	-1.13767
230415886	chr1:230415886:C:T	3.59242e-06	-1.4883e-10	-0.995884
230416093	chr1:230416093:A:G	6.33591e-07	-1.62356	-1.10751
230416163	chr1:230416163:T:C	5.93072e-06	0.465035	-0.959602
230416211	chr1:230416211:C:T	4.04682e-06	-0.87678	-2.24018e-10
230416688	chr1:230416688:C:T	3.45416e-06	-1.4883e-10	-1.03513
230416689	chr1:230416689:G:A	7.23512e-07	-1.70359	-0.894759
230417011	chr1:230417011:T:C	5.88506e-06	0.45712	-0.959415
230417068	chr1:230417068:T:C	8.08386e-07	-1.59713	-0.890294
230417180	chr1:230417180:C:G	3.09473e-06	-1.4883e-10	-1.14501
230417302	chr1:230417302:T:C	4.67944e-06	0.284075	-1.01561
230417531	chr1:230417531:T:C	5.25061e-06	0.51998	-1.13635
230417589	chr1:230417589:G:A	5.14701e-06	0.511475	-1.14777
230418051	chr1:230418051:G:A	2.02378e-06	-1.56975	-2.24018e-10
230418184	chr1:230418184:C:T	4.39896e-06	-0.793344	-2.24018e-10
230418801	chr1:230418801:C:T	8.67336e-06	-1.4883e-10	-0.114455
230419246	chr1:230419246:C:T	4.79106e-06	-1.4883e-10	-0.707959
230419586	chr1:230419586:TAAAAC:T	3.16698e-06	-1.4883e-10	-1.12193
230419997	chr1:230419997:G:A	4.39638e-06	-1.4883e-10	-0.793929
230420626	chr1:230420626:CT:C	1.26066e-05	-1.4883e-10	0.259511
230420696	chr1:230420696:C:T	1.86234e-06	-1.65288	-2.24018e-10
230421046	chr1:230421046:T:C	2.12855e-06	-1.51927	-2.24018e-10
230421247	chr1:230421247:GTAT:G	2.10394e-06	-1.5309	-2.24018e-10
230421250	chr1:230421250:T:C	3.24497e-06	-1.09761	-2.24018e-10
230421306	chr1:230421306:C:T	3.72568e-06	-1.4883e-10	-0.959461
230421352	chr1:230421352:A:G	4.25448e-06	-1.4883e-10	-0.826739
230421434	chr1:230421434:T:C	3.18084e-06	-1.4883e-10	-1.11757
230422299	chr1:230422299:T:C	2.07093e-06	-1.54672	-2.24018e-10
230422351	chr1:230422351:A:C	1.56391e-05	-1.4883e-10	0.47506
230422973	chr1:230422973:C:A	2.17995e-06	-1.49541	-2.24018e-10
230422974	chr1:230422974:A:T	2.17254e-06	-1.49881	-2.24018e-10
230423033	chr1:230423033:A:C	3.65149e-06	-1.4883e-10	-0.979577
230423712	chr1:230423712:T:C	3.16451e-06	-1.4883e-10	-1.12271
230424190	chr1:230424190:G:A	3.10833e-06	-1.4883e-10	-1.14063
230424772	chr1:230424772:T:A	1.35307e-06	-1.48773	-0.484608
230425043	chr1:230425043:G:A	3.78306e-06	-1.4883e-10	-0.944178
230425154	chr1:230425154:G:A	3.79219e-05	0.70916	0.651656
230425643	chr1:230425643:C:A	2.23244e-06	-1.47162	-2.24018e-10
230426012	chr1:230426012:C:T	6.31641e-06	-1.4883e-10	-0.431561
230426540	chr1:230426540:T:C	2.47776e-06	-1.36735	-2.24018e-10
230426572	chr1:230426572:C:T	3.16637e-06	-1.4883e-10	-1.12213
230427468	chr1:230427468:A:C	3.16095e-06	-1.4883e-10	-1.12384
230427709	chr1:230427709:T:C	3.7504e-06	-1.4883e-10	-0.95285
230429164	chr1:230429164:AT:A	3.16437e-06	-1.4883e-10	-1.12276
230429303	chr1:230429303:G:T	3.08674e-06	-1.4883e-10	-1.1476
230429672	chr1:230429672:A:G	5.06057e-06	-1.4883e-10	-0.653233
230429734	chr1:230429734:C:T	3.76579e-06	-1.4883e-10	-0.948755
230429750	chr1:230429750:G:A	3.16506e-06	-1.4883e-10	-1.12254
230429943	chr1:230429943:A:G	2.17529e-06	-1.49755	-2.24018e-10
230430763	chr1:230430763:C:T	3.81155e-06	-1.4883e-10	-0.936675
230430878	chr1:230430878:T:A	3.94333e-06	-1.4883e-10	-0.902687
230431181	chr1:230431181:G:A	2.51718e-06	-1.35157	-2.24018e-10
230431241	chr1:230431241:G:A	3.77659e-06	-1.4883e-10	-0.945889
230431620	chr1:230431620:A:G	5.10576e-06	-1.4883e-10	-0.644341
230431638	chr1:230431638:T:C	3.7019e-06	-1.4883e-10	-0.965864
230432744	chr1:230432744:G:A	7.00988e-06	-0.327392	-2.24018e-10
230433336	chr1:230433336:G:A	2.12709e-06	-1.51996	-2.24018e-10
230433460	chr1:230433460:G:A	6.82163e-07	-1.5095	-1.1477
230433556	chr1:230433556:A:G	3.12578e-06	-1.4883e-10	-1.13503
230433962	chr1:230433962:G:A	3.63864e-06	-1.4883e-10	-0.983102
230434160	chr1:230434160:G:T	3.75547e-06	-1.4883e-10	-0.951499
230434281	chr1:230434281:G:A	3.77702e-06	-1.4883e-10	-0.945776
230434424	chr1:230434424:G:A	3.62354e-06	-1.4883e-10	-0.987259
230435189	chr1:230435189:C:G	3.38655e-06	-1.0549	-2.24018e-10
230435668	chr1:230435668:C:T	2.84305e-06	-1.22984	-2.24018e-10
230435927	chr1:230435927:A:G	6.86658e-07	-1.50974	-1.14089
230435995	chr1:230435995:T:C	1.32114e-05	-1.4883e-10	0.306366
230436377	chr1:230436377:G:A	3.12944e-06	-1.4883e-10	-1.13386
230436805	chr1:230436805:A:C	3.20287e-06	-1.4883e-10	-1.11066
230436850	chr1:230436850:G:GA	3.7449e-06	-1.4883e-10	-0.954317
230437132	chr1:230437132:A:G	9.97745e-06	-1.4883e-10	0.0256158
230437156	chr1:230437156:T:C	4.21416e-06	-1.4883e-10	-0.836262
230437509	chr1:230437509:C:G	3.20334e-06	-1.4883e-10	-1.11052
230437670	chr1:230437670:T:C	4.89326e-06	-1.4883e-10	-0.686853
230438244	chr1:230438244:A:T	3.76383e-06	-1.4883e-10	-0.949275
230438541	chr1:230438541:T:C	3.64987e-06	-1.4883e-10	-0.98002
230439049	chr1:230439049:T:G	4.41832e-06	-1.4883e-10	-0.788952
230439370	chr1:230439370:G:A	4.61072e-06	-0.746328	-2.24018e-10
230439442	chr1:230439442:T:G	2.76194e-06	-1.25878	-2.24018e-10
230439643	chr1:230439643:G:A	9.97464e-06	-1.4883e-10	0.0253342
230439671	chr1:230439671:C:G	3.15355e-06	-1.4883e-10	-1.12618
230439687	chr1:230439687:A:C	3.77888e-06	-1.4883e-10	-0.945284
230440260	chr1:230440260:TCTC:T	3.69169e-06	-1.4883e-10	-0.968626
230440328	chr1:230440328:T:A	3.68114e-06	-1.4883e-10	-0.97149
230440592	chr1:230440592:A:G	3.74717e-06	-1.4883e-10	-0.953711
230440812	chr1:230440812:A:G	3.19456e-06	-1.4883e-10	-1.11326
230440878	chr1:230440878:G:C	3.59297e-06	-1.4883e-10	-0.995732
230441712	chr1:230441712:G:A	3.88299e-06	-1.4883e-10	-0.918106
230441852	chr1:230441852:G:A	3.71688e-06	-1.4883e-10	-0.961826
230441899	chr1:230441899:G:C	1.79236e-06	-1.69118	-2.24018e-10
230441934	chr1:230441934:C:T	4.29552e-06	-1.4883e-10	-0.817139
230442237	chr1:230442237:C:T	1.76525e-06	-1.70642	-2.24018e-10
230442883	chr1:230442883:G:A	3.8105e-06	-1.4883e-10	-0.93695
230443027	chr1:230443027:A:AG	3.60348e-06	-1.4883e-10	-0.992812
230443091	chr1:230443091:T:C	3.79358e-06	-1.4883e-10	-0.941401
230443113	chr1:230443113:A:G	4.7254e-06	-1.4883e-10	-0.721759
230443148	chr1:230443148:G:A	3.19425e-06	-1.4883e-10	-1.11336
230443413	chr1:230443413:T:C	3.81782e-06	-1.4883e-10	-0.935032
230443507	chr1:230443507:A:T	3.09913e-06	-1.4883e-10	-1.14359
230443669	chr1:230443669:A:G	3.17683e-06	-1.4883e-10	-1.11883
230444558	chr1:230444558:T:C	1.60757e-05	0.502598	-2.24018e-10
230444822	chr1:230444822:A:G	1.43563e-05	1.51601	-1.12654
230445610	chr1:230445610:A:T	3.60362e-06	-1.4883e-10	-0.992771
230446318	chr1:230446318:C:T	3.43444e-06	-1.4883e-10	-1.04086
230447091	chr1:230447091:C:G	3.74672e-05	1.72978	-0.381023
230447642	chr1:230447642:C:T	1.9193e-06	-1.62275	-2.24018e-10
230447975	chr1:230447975:G:T	3.52968e-06	-1.4883e-10	-1.0135
230448084	chr1:230448084:C:T	3.08851e-06	-1.4883e-10	-1.14702
230448237	chr1:230448237:G:T	2.0563e-06	-1.5538	-2.24018e-10
230448255	chr1:230448255:G:A	6.63378e-07	-1.55275	-1.13238
230448391	chr1:230448391:T:C	4.21098e-06	-1.4883e-10	-0.837015
230448719	chr1:230448719:A:G	3.44806e-06	-1.4883e-10	-1.0369
230449179	chr1:230449179:C:G	3.76862e-06	-1.4883e-10	-0.948003
230449205	chr1:230449205:C:T	3.24546e-06	-1.4883e-10	-1.09746
230449465	chr1:230449465:C:T	9.85594e-06	-1.4883e-10	0.0133624
230449494	chr1:230449494:A:G	4.36317e-06	-1.4883e-10	-0.801513
230450019	chr1:230450019:A:G	3.14018e-06	-1.4883e-10	-1.13043
230450272	chr1:230450272:G:C	5.54626e-05	2.85261	-1.11161
230450756	chr1:230450756:C:A	2.29356e-05	2.00612	-1.14814
230450902	chr1:230450902:T:C	3.26312e-06	-1.4883e-10	-1.09203
230451003	chr1:230451003:T:C	3.14993e-06	-1.4883e-10	-1.12733
230451091	chr1:230451091:G:GT	1.24116e-05	-1.4883e-10	0.243923
230451124	chr1:230451124:G:A	3.10652e-06	-1.4883e-10	-1.14121
230451185	chr1:230451185:C:T	4.69714e-06	-1.4883e-10	-0.727758
230451667	chr1:230451667:A:G	3.10456e-06	-1.4883e-10	-1.14184
230451939	chr1:230451939:T:C	4.81401e-05	2.70961	-1.11021
230452054	chr1:230452054:A:G	2.42308e-05	2.0612	-1.14828
230452059	chr1:230452059:G:A	3.96795e-05	2.50247	-1.09634
230452140	chr1:230452140:C:T	3.15592e-06	-1.4883e-10	-1.12543
230452324	chr1:230452324:G:T	7.77025e-07	-1.38198	-1.14501
230452339	chr1:230452339:G:A	3.11626e-06	-1.4883e-10	-1.13808
230452754	chr1:230452754:G:A	4.14485e-06	-1.4883e-10	-0.852845
230453212	chr1:230453212:A:G	3.50492e-06	-1.4883e-10	-1.02055
230453364	chr1:230453364:G:A	3.10764e-06	-1.4883e-10	-1.14085
230453481	chr1:230453481:G:A	3.56036e-06	-1.4883e-10	-1.00485
230453783	chr1:230453783:C:T	4.13202e-06	-1.4883e-10	-0.855944
230455108	chr1:230455108:A:G	4.13767e-06	-1.4883e-10	-0.854579
230455774	chr1:230455774:T:G	7.58097e-06	-1.4883e-10	-0.249071
230456055	chr1:230456055:C:T	3.50401e-06	-1.4883e-10	-1.0208
230456280	chr1:230456280:C:A	2.48151e-05	2.07305	-1.13631
230456503	chr1:230456503:C:T	3.08577e-06	-1.4883e-10	-1.14791
230456606	chr1:230456606:C:T	3.57362e-05	2.44935	-1.1479
230456972	chr1:230456972:T:C	3.51276e-06	-1.4883e-10	-1.01831
230457124	chr1:230457124:G:T	1.40869e-06	-1.18997	-0.742081
230457517	chr1:230457517:C:T	2.19865e-06	-1.48687	-2.24018e-10
230457955	chr1:230457955:T:C	3.14277e-06	-1.4883e-10	-1.12961
230458440	chr1:230458440:C:G	1.38381e-05	1.37818	-1.02547
230458773	chr1:230458773:A:G	3.70602e-06	-1.4883e-10	-0.964753
230459262	chr1:230459262:T:C	4.17013e-06	-1.59624	0.749482
230460008	chr1:230460008:A:G	3.50571e-05	2.29413	-1.01186
230460069	chr1:230460069:A:G	6.10132e-06	0.539003	-1.00521
230460764	chr1:230460764:C:T	3.21874e-06	-1.4883e-10	-1.10572
230461141	chr1:230461141:T:C	3.09063e-06	-1.4883e-10	-1.14634
230461861	chr1:230461861:G:T	3.23268e-06	-1.4883e-10	-1.1014
230461954	chr1:230461954:G:A	3.62162e-06	-1.4883e-10	-0.987789
230461967	chr1:230461967:C:T	3.42402e-06	-1.4883e-10	-1.0439
230462041	chr1:230462041:T:G	3.60329e-06	-1.4883e-10	-0.992863
230462122	chr1:230462122:C:T	3.62471e-06	-1.4883e-10	-0.986938
230462250	chr1:230462250:T:C	3.28343e-05	2.18968	-0.972913
230462266	chr1:230462266:A:T	3.12429e-06	-1.4883e-10	-1.13551
230462898	chr1:230462898:G:C	2.05326e-06	-1.55528	-2.24018e-10
230463541	chr1:230463541:A:G	2.06964e-06	-1.54734	-2.24018e-10
230463605	chr1:230463605:C:T	1.36907e-05	1.29759	-0.955582
230463840	chr1:230463840:G:C	4.00661e-06	-1.4883e-10	-0.886767
230464107	chr1:230464107:A:G	3.20337e-06	-1.4883e-10	-1.11051
230464236	chr1:230464236:T:C	3.09064e-06	-1.4883e-10	-1.14633
230464961	chr1:230464961:G:A	6.30512e-05	-0.14799	2.01723
230465151	chr1:230465151:C:T	9.11926e-06	0.868252	-0.932576
230465725	chr1:230465725:T:A	3.32761e-06	-1.4883e-10	-1.07246
230466159	chr1:230466159:A:G	6.58736e-06	-1.4883e-10	-0.389559
230466470	chr1:230466470:A:G	3.08578e-06	-1.4883e-10	-1.14791
230466490	chr1:230466490:C:T	5.2406e-06	-0.618276	-2.24018e-10
230466717	chr1:230466717:T:C	2.21967e-06	-1.47735	-2.24018e-10
230467730	chr1:230467730:T:C	2.20452e-06	-1.4842	-2.24018e-10
230468381	chr1:230468381:C:T	1.22664e-05	1.28197	-1.04982
230468770	chr1:230468770:T:G	2.21501e-05	0.823132	-2.24018e-10
230468853	chr1:230468853:G:A	5.98764e-06	-1.4883e-10	-0.485014
230468868	chr1:230468868:A:G	2.8067e-05	2.15769	-1.09781
230468999	chr1:230468999:G:A	4.27603e-06	-0.821687	-2.24018e-10
230469000	chr1:230469000:A:T	3.72663e-06	-1.4883e-10	-0.959207
230469049	chr1:230469049:G:A	3.24291e-06	-1.09824	-2.24018e-10
230469830	chr1:230469830:C:T	1.93953e-05	0.690318	-2.24018e-10
230469897	chr1:230469897:C:A	1.32006e-06	-1.20279	-0.794239
230469917	chr1:230469917:G:A	7.0849e-07	-1.59606	-1.02328
230470039	chr1:230470039:T:C	4.92695e-06	-1.4883e-10	-0.679991
230470057	chr1:230470057:A:T	5.23539e-06	-1.4883e-10	-0.619271
230470189	chr1:230470189:T:C	3.71634e-06	-1.4883e-10	-0.961971
230470880	chr1:230470880:G:T	3.08938e-06	-1.4883e-10	-1.14674
230470994	chr1:230470994:G:T	6.17642e-07	-1.66305	-1.09351
230471352	chr1:230471352:G:A	8.19436e-05	3.27153	-1.14021
230471509	chr1:230471509:G:A	4.39072e-06	-1.4883e-10	-0.795217
230471611	chr1:230471611:T:A	1.14179e-06	-1.49106	-0.651057
230472098	chr1:230472098:T:C	3.7591e-06	-1.4883e-10	-0.950533
230472245	chr1:230472245:T:C	6.15971e-06	-1.4883e-10	-0.456681
230472360	chr1:230472360:T:G	5.93369e-06	-1.4883e-10	-0.494065
230472481	chr1:230472481:G:A	3.18713e-06	-1.4883e-10	-1.11559
230472563	chr1:230472563:T:A	2.22868e-06	-1.4733	-2.24018e-10
230472629	chr1:230472629:C:T	2.2486e-06	-1.4644	-2.24018e-10
230472978	chr1:230472978:A:G	2.38474e-06	-1.40562	-2.24018e-10
230473276	chr1:230473276:G:A	7.73186e-06	-1.4883e-10	-0.229362
230473453	chr1:230473453:T:C	3.37227e-06	-1.4883e-10	-1.05912
230473560	chr1:230473560:C:G	9.42918e-06	-1.4883e-10	-0.0309029
230474024	chr1:230474024:T:C	1.15454e-05	0.171571	-2.24018e-10
230474802	chr1:230474802:A:G	2.25885e-06	-1.45986	-2.24018e-10
230474982	chr1:230474982:A:G	4.68301e-06	-1.4883e-10	-0.730771
230475365	chr1:230475365:T:G	3.26833e-06	-1.4883e-10	-1.09043
230475757	chr1:230475757:TG:T	3.67735e-06	-1.4883e-10	-0.972519
230475832	chr1:230475832:G:A	4.2538e-06	-1.4883e-10	-0.826898
230476266	chr1:230476266:C:T	2.19979e-06	-1.48635	-2.24018e-10
230476268	chr1:230476268:G:A	3.70251e-06	-1.4883e-10	-0.965699
230477042	chr1:230477042:C:G	2.28539e-06	-1.44818	-2.24018e-10
230477201	chr1:230477201:C:T	3.80975e-06	-1.4883e-10	-0.937148
230478153	chr1:230478153:T:C	8.90629e-06	0.634779	-0.722733
230478530	chr1:230478530:C:A	5.38012e-05	2.7302	-1.01961
230478637	chr1:230478637:C:T	4.24998e-06	-1.4883e-10	-0.827797
230478701	chr1:230478701:G:A	3.70854e-06	-1.4883e-10	-0.964074
230478841	chr1:230478841:A:C	4.43393e-06	-1.4883e-10	-0.785425
230479180	chr1:230479180:T:C	4.36854e-06	-1.4883e-10	-0.800282
230479207	chr1:230479207:G:A	1.93627e-06	-1.61395	-2.24018e-10
230479548	chr1:230479548:T:A	1.16702e-05	-1.4883e-10	0.182331
230479633	chr1:230479633:A:G	4.02377e-06	-1.4883e-10	-0.882493
230479715	chr1:230479715:A:G	4.47347e-06	-1.4883e-10	-0.776546
230479735	chr1:230479735:G:A	3.16212e-06	-1.4883e-10	-1.12347
230479741	chr1:230479741:C:T	3.08441e-06	-1.4883e-10	-1.14835
230480212	chr1:230480212:C:T	4.23268e-06	-1.4883e-10	-0.831876
230480527	chr1:230480527:G:A	3.25887e-06	-1.4883e-10	-1.09333
230480928	chr1:230480928:G:A	3.69218e-06	-0.968493	-2.24018e-10
230481106	chr1:230481106:T:A	5.75828e-07	-1.70116	-1.1255
230481136	chr1:230481136:A:T	8.16458e-07	-1.70005	-0.777445
230481404	chr1:230481404:T:C	5.80595e-05	2.82337	-1.03661
230481566	chr1:230481566:G:A	5.20481e-05	2.74357	-1.06612
230481637	chr1:230481637:G:A	3.60823e-06	-1.4883e-10	-0.991495
230481976	chr1:230481976:T:G	3.59749e-06	-1.4883e-10	-0.994474
230482071	chr1:230482071:C:T	3.11777e-06	-1.4883e-10	-1.13759
230482325	chr1:230482325:C:T	6.41845e-07	-1.70572	-1.0124
230482473	chr1:230482473:G:A	1.36498e-06	-0.825857	-1.13772
230482655	chr1:230482655:G:A	3.60902e-06	-1.4883e-10	-0.991275
230482843	chr1:230482843:CA:C	6.59118e-07	-1.5788	-1.11277
230483030	chr1:230483030:A:G	8.24445e-06	-1.4883e-10	-0.165171
230483076	chr1:230483076:A:G	4.70125e-06	-1.4883e-10	-0.726884
230483351	chr1:230483351:A:G	6.49087e-07	-1.55862	-1.14828
230483426	chr1:230483426:G:A	4.57342e-06	-1.4883e-10	-0.754451
230483578	chr1:230483578:C:T	3.97837e-06	-1.4883e-10	-0.893838
230483604	chr1:230483604:C:T	3.52247e-06	-1.4883e-10	-1.01555
230483660	chr1:230483660:A:C	3.08211e-06	-1.1491	-2.24018e-10
230483684	chr1:230483684:C:T	2.15412e-06	-1.50733	-2.24018e-10
230483776	chr1:230483776:C:T	4.46146e-06	-1.4883e-10	-0.779235
230483883	chr1:230483883:A:C	2.15124e-06	-1.50867	-2.24018e-10
230484316	chr1:230484316:G:A	5.64504e-07	-1.69829	-1.14823
230484407	chr1:230484407:T:C	3.10005e-06	-1.4883e-10	-1.14329
230484955	chr1:230484955:C:G	3.36343e-06	-0.353107	-0.708642
230485102	chr1:230485102:T:C	2.12929e-06	-1.51892	-2.24018e-10
230485108	chr1:230485108:T:G	5.3233e-06	-1.4883e-10	-0.602618
230485302	chr1:230485302:G:A	1.88421e-06	-1.6412	-2.24018e-10
230485568	chr1:230485568:T:C	3.53252e-06	-1.4883e-10	-1.0127
230485637	chr1:230485637:G:A	3.73624e-06	-1.4883e-10	-0.956631
230485822	chr1:230485822:G:A	5.95448e-07	-1.66724	-1.12591
230485894	chr1:230485894:C:T	1.04806e-06	-1.08369	-1.14408
230486086	chr1:230486086:T:G	2.1334e-06	-1.51699	-2.24018e-10
230486255	chr1:230486255:T:C	0.00016725	3.03057	-0.18579
230486676	chr1:230486676:T:C	5.48776e-06	-0.57219	-2.24018e-10
230486973	chr1:230486973:A:G	3.12382e-06	-1.4883e-10	-1.13566
230487012	chr1:230487012:G:A	8.37937e-07	-1.31884	-1.13268
230487193	chr1:230487193:T:A	3.5598e-06	-1.4883e-10	-1.00501
230487237	chr1:230487237:A:G	2.00829e-06	-1.57743	-2.24018e-10
230487909	chr1:230487909:C:T	9.04139e-06	0.947513	-1.02041
230488248	chr1:230488248:A:T	3.51564e-06	-1.4883e-10	-1.01749
230488485	chr1:230488485:C:T	3.25602e-06	-1.4883e-10	-1.09421
230488526	chr1:230488526:C:A	8.8998e-06	0.945881	-1.03456
230488637	chr1:230488637:A:G	6.55099e-06	-1.20081	0.805711
230489194	chr1:230489194:G:A	2.10335e-06	-1.53118	-2.24018e-10
230489348	chr1:230489348:G:A	5.98259e-06	-1.4883e-10	-0.485857
230489484	chr1:230489484:G:A	2.16158e-06	-1.50387	-2.24018e-10
230489525	chr1:230489525:T:C	6.23248e-06	-0.444937	-2.24018e-10
230489656	chr1:230489656:T:A	1.59188e-06	-0.970741	-0.839056
230489856	chr1:230489856:G:T	4.05991e-06	-1.4883e-10	-0.873552
230489882	chr1:230489882:T:C	0.000418619	4.33243	-0.570175
230489986	chr1:230489986:T:A	2.09577e-06	-1.53479	-2.24018e-10
230490036	chr1:230490036:C:T	6.17003e-06	-1.4883e-10	-0.455009
230490200	chr1:230490200:T:TGA	3.47229e-06	-1.4883e-10	-1.0299
230490466	chr1:230490466:G:A	3.9484e-06	-1.4883e-10	-0.9014
230490479	chr1:230490479:T:C	3.45509e-06	-1.4883e-10	-1.03486
230490489	chr1:230490489:T:A	0.000148765	3.62378	-0.896126
230490945	chr1:230490945:G:A	3.19743e-06	-1.4883e-10	-1.11236
230490980	chr1:230490980:CTTTAAGTCCTGT:C	1.04172e-05	-0.466939	0.535688
230491002	chr1:230491002:G:T	5.18276e-05	-1.4883e-10	1.67321
230491133	chr1:230491133:A:G	3.21462e-06	-1.4883e-10	-1.107
230491331	chr1:230491331:A:G	3.3541e-06	-1.06453	-2.24018e-10
230491355	chr1:230491355:G:A	3.79959e-06	-1.4883e-10	-0.939819
230491563	chr1:230491563:A:C	3.12247e-06	-1.4883e-10	-1.13609
230491608	chr1:230491608:G:C	4.46218e-06	-0.779074	-2.24018e-10
230491734	chr1:230491734:T:C	1.03261e-05	-0.441609	0.501568
230491799	chr1:230491799:A:G	4.11923e-06	-1.4883e-10	-0.859044
230492133	chr1:230492133:T:C	3.14094e-06	-1.4883e-10	-1.13019
230492301	chr1:230492301:A:G	3.75275e-06	-1.4883e-10	-0.952222
230492784	chr1:230492784:C:T	3.15138e-06	-1.4883e-10	-1.12687
230492845	chr1:230492845:G:A	0.00010179	3.22064	-0.872444
230492866	chr1:230492866:G:A	0.0002108	4.05752	-0.981326
230492879	chr1:230492879:CAAG:C	5.86023e-06	-0.506522	-2.24018e-10
230493045	chr1:230493045:A:G	3.34392e-06	-1.29954	0.231976
230493481	chr1:230493481:C:T	2.10802e-06	-1.52896	-2.24018e-10
230493736	chr1:230493736:C:T	5.79561e-06	-0.959844	0.442233
230493797	chr1:230493797:A:G	1.35681e-05	-1.4883e-10	0.333011
230494173	chr1:230494173:G:C	1.50547e-06	-0.943381	-0.922228
230494279	chr1:230494279:A:G	3.93714e-06	-1.4883e-10	-0.904257
230494747	chr1:230494747:G:GAGGGAGGAAGAAAGGAAAGA	3.80327e-06	-1.4883e-10	-0.93885
230495232	chr1:230495232:C:T	0.000203284	4.02349	-0.983601
230495279	chr1:230495279:T:G	8.2934e-07	-1.32277	-1.13907
230495360	chr1:230495360:G:A	3.91092e-06	-1.4883e-10	-0.910938
230495550	chr1:230495550:G:A	0.00010895	3.25884	-0.842656
230495603	chr1:230495603:T:C	3.29214e-06	-1.4883e-10	-1.08317
230495741	chr1:230495741:A:G	3.94107e-06	-1.4883e-10	-0.903259
230495902	chr1:230495902:T:C	6.26982e-06	-1.4883e-10	-0.438963
230496273	chr1:230496273:T:G	2.25938e-06	-1.45962	-2.24018e-10
230496291	chr1:230496291:T:A	7.86448e-05	3.03382	-0.943593
230496576	chr1:230496576:G:A	3.5692e-06	-1.4883e-10	-1.00237
230496724	chr1:230496724:A:G	3.08434e-06	-1.4883e-10	-1.14837
230497219	chr1:230497219:A:G	3.46641e-06	-1.4883e-10	-1.03159
230497274	chr1:230497274:G:A	4.07423e-06	-1.4883e-10	-0.87003
230497444	chr1:230497444:A:G	0.000197805	4.12465	-1.11208
230497543	chr1:230497543:C:T	2.30195e-06	-1.44095	-2.24018e-10
230497995	chr1:230497995:G:A	3.61069e-06	-1.4883e-10	-0.990812
230498137	chr1:230498137:GA:G	7.92291e-07	-1.62042	-0.887119
230498242	chr1:230498242:G:A	3.08432e-06	-1.4883e-10	-1.14838
230498366	chr1:230498366:T:C	3.22658e-06	-1.4883e-10	-1.10329
230498378	chr1:230498378:T:C	4.08606e-06	-1.4883e-10	-0.867131
230498514	chr1:230498514:A:G	3.25145e-06	-1.4883e-10	-1.09561
230498819	chr1:230498819:A:C	3.55049e-06	-1.4883e-10	-1.00763
230499263	chr1:230499263:A:C	2.74156e-05	2.02035	-0.983949
230499626	chr1:230499626:C:A	1.46744e-05	-1.4883e-10	0.411391
230499767	chr1:230499767:G:A	5.7325e-06	-1.4883e-10	-0.528559
230499800	chr1:230499800:T:C	6.19725e-06	-1.4883e-10	-0.450605
230499845	chr1:230499845:A:G	3.57806e-06	-1.4883e-10	-0.99989
230499854	chr1:230499854:A:T	6.40418e-06	-0.589999	0.172239
230500072	chr1:230500072:A:G	4.32095e-06	-1.4883e-10	-0.811237
230500087	chr1:230500087:A:C	7.81397e-05	3.12214	-1.03835
230500845	chr1:230500845:G:A	1.35909e-06	-1.04697	-0.920925
230500999	chr1:230500999:C:T	2.3664e-06	-1.41334	-2.24018e-10
230501023	chr1:230501023:G:A	3.75823e-06	-1.4883e-10	-0.950764
230501037	chr1:230501037:C:T	8.61042e-06	0.955263	-1.077
230502096	chr1:230502096:C:T	3.64706e-06	-1.4883e-10	-0.98079
230502215	chr1:230502215:A:G	1.01157e-05	0.922899	-0.883522
230502279	chr1:230502279:G:C	2.32266e-06	-1.432	-2.24018e-10
230502372	chr1:230502372:G:A	1.3771e-05	0.750836	-0.402983
230502406	chr1:230502406:C:T	3.94096e-06	-1.4883e-10	-0.903287
230502927	chr1:230502927:C:A	3.62549e-06	0.111297	-1.09802
230503527	chr1:230503527:C:T	3.59759e-06	-1.4883e-10	-0.994447
230503909	chr1:230503909:G:T	5.83285e-07	-1.67298	-1.14081
230503988	chr1:230503988:T:C	0.000101859	2.84397	-0.49509
230503998	chr1:230503998:A:G	1.87958e-06	-1.64366	-2.24018e-10
230504011	chr1:230504011:C:T	3.79982e-06	-1.4883e-10	-0.939759
230504462	chr1:230504462:G:A	4.09146e-06	-0.86581	-2.24018e-10
230505008	chr1:230505008:C:T	1.03685e-06	-1.70682	-0.531704
230505164	chr1:230505164:C:CT	1.31803e-06	-1.1503	-0.848269
230505228	chr1:230505228:T:C	1.12253e-06	-1.69944	-0.459686
230505292	chr1:230505292:G:A	2.8906e-06	-1.41414	0.200897
230505329	chr1:230505329:G:T	3.23534e-06	-1.4883e-10	-1.10058
230505472	chr1:230505472:T:G	6.06292e-07	-1.62842	-1.14668
230506064	chr1:230506064:A:C	4.83048e-06	-1.4883e-10	-0.699766
230506148	chr1:230506148:A:G	7.90978e-07	-1.69728	-0.811916
230506202	chr1:230506202:A:T	3.93511e-06	-1.4883e-10	-0.904773
230506205	chr1:230506205:G:C	3.93201e-06	-1.4883e-10	-0.905562
230506385	chr1:230506385:C:CA	3.45059e-06	-1.4883e-10	-1.03617
230506605	chr1:230506605:G:A	1.80099e-06	-1.68637	-2.24018e-10
230506628	chr1:230506628:T:C	3.12004e-06	-1.4883e-10	-1.13687
230507139	chr1:230507139:T:G	1.16001e-06	-1.63733	-0.488948
230507430	chr1:230507430:T:C	3.48004e-06	-1.4883e-10	-1.02767
230507618	chr1:230507618:G:A	8.8994e-07	-1.60377	-0.787542
230507953	chr1:230507953:G:A	3.55005e-06	-1.4883e-10	-1.00775
230507982	chr1:230507982:G:A	8.85758e-06	-1.4883e-10	-0.0934382
230508340	chr1:230508340:G:A	8.64179e-07	-1.67405	-0.746635
230509036	chr1:230509036:A:C	5.80999e-06	-1.4883e-10	-0.515134
230509237	chr1:230509237:C:T	7.93915e-07	-1.70628	-0.799215
230509391	chr1:230509391:G:T	2.11879e-06	-1.52386	-2.24018e-10
230510112	chr1:230510112:T:C	3.54366e-06	-1.4883e-10	-1.00955
230510548	chr1:230510548:A:G	1.04386e-06	-1.70447	-0.527314
230510655	chr1:230510655:T:C	2.01931e-06	-1.57195	-2.24018e-10
230510916	chr1:230510916:C:A	3.55005e-06	-1.4883e-10	-1.00775
230511439	chr1:230511439:T:C	5.76285e-07	-1.703	-1.12287
230511531	chr1:230511531:T:C	2.55694e-05	-1.4883e-10	0.966684
230511578	chr1:230511578:TTCTC:T	7.01113e-07	-1.48994	-1.13986
230511659	chr1:230511659:G:A	3.99262e-06	-1.4883e-10	-0.890264
230511693	chr1:230511693:T:C	6.51907e-07	-1.69936	-1.00321
230511707	chr1:230511707:T:C	6.5807e-07	-1.69993	-0.993227
230511739	chr1:230511739:G:A	6.44395e-07	-1.7058	-1.00836
230511780	chr1:230511780:T:C	5.85513e-07	-1.70676	-1.10322
230511797	chr1:230511797:C:G	7.18019e-07	-1.63446	-0.971506
230511916	chr1:230511916:A:G	2.03633e-06	-1.27746	-0.2861
230512017	chr1:230512017:C:T	1.15182e-06	-1.56541	-0.567958
230512144	chr1:230512144:G:A	3.30488e-06	-1.4883e-10	-1.07931
230512221	chr1:230512221:C:G	3.10016e-06	-1.4883e-10	-1.14326
230512635	chr1:230512635:T:C	2.32791e-05	-1.4883e-10	0.872845
230512934	chr1:230512934:T:C	1.97515e-06	-1.59407	-2.24018e-10
230512959	chr1:230512959:C:T	1.49401e-06	-1.40977	-0.463474
230513471	chr1:230513471:T:C	2.61289e-05	-1.4883e-10	0.98833
230513561	chr1:230513561:T:C	1.36268e-05	-1.4883e-10	0.337326
230513562	chr1:230513562:G:A	4.55377e-06	-1.4883e-10	-0.758757
230513920	chr1:230513920:G:A	2.7274e-05	-1.4883e-10	1.03122
230514081	chr1:230514081:G:A	3.60344e-06	-1.4883e-10	-0.992824
230514141	chr1:230514141:T:G	4.21415e-06	-1.4883e-10	-0.836263
230514544	chr1:230514544:G:A	6.48181e-07	-1.6617	-1.0466
230515023	chr1:230515023:C:T	2.16957e-06	-1.50018	-2.24018e-10
230515056	chr1:230515056:C:T	2.37305e-06	-1.60779	0.197257
230515169	chr1:230515169:G:A	7.8464e-07	-1.41839	-1.09886
230515448	chr1:230515448:G:T	3.69826e-06	-1.4883e-10	-0.966849
230515689	chr1:230515689:C:T	2.12052e-06	-1.52305	-2.24018e-10
230515748	chr1:230515748:C:T	3.09675e-06	-1.4883e-10	-1.14436
230515795	chr1:230515795:A:G	3.79166e-06	-1.4883e-10	-0.941907
230515808	chr1:230515808:A:G	9.63906e-07	-1.32721	-0.984259
230515817	chr1:230515817:G:A	1.8103e-06	-1.68122	-2.24018e-10
230516584	chr1:230516584:A:T	2.57666e-05	-1.4883e-10	0.974367
230516693	chr1:230516693:G:A	6.18725e-06	-1.4883e-10	-0.45222
230517009	chr1:230517009:A:G	5.82432e-06	-1.4883e-10	-0.512669
230517036	chr1:230517036:T:G	9.16113e-07	-1.65501	-0.707321
230517093	chr1:230517093:G:A	3.08859e-06	-1.4883e-10	-1.147
230517151	chr1:230517151:T:C	5.07229e-06	-1.4883e-10	-0.65092
230517270	chr1:230517270:T:C	4.58874e-06	-1.70361	0.952506
230517653	chr1:230517653:A:T	1.55924e-06	-1.68367	-0.146845
230517764	chr1:230517764:T:C	2.27834e-05	-1.4883e-10	0.851319
230517959	chr1:230517959:C:G	3.24018e-06	-1.4883e-10	-1.09908
230518317	chr1:230518317:C:T	3.24501e-06	-1.4883e-10	-1.09759
230518719	chr1:230518719:A:C	6.39045e-06	-1.4883e-10	-0.419906
230518843	chr1:230518843:A:C	2.97427e-06	-1.66887	0.484156
230519094	chr1:230519094:T:C	3.241e-06	-1.66013	0.561303
230519136	chr1:230519136:G:T	3.67842e-06	-1.4883e-10	-0.972229
230519162	chr1:230519162:A:G	1.07061e-06	-1.70638	-0.500102
230519233	chr1:230519233:C:T	8.01912e-07	-1.38233	-1.11313
230519372	chr1:230519372:T:C	9.95376e-07	-1.70105	-0.5783
230519621	chr1:230519621:G:T	3.30053e-06	-1.4883e-10	-1.08063
230520258	chr1:230520258:G:A	3.85627e-06	-1.4883e-10	-0.92501
230520803	chr1:230520803:C:T	1.76575e-06	-1.70613	-2.24018e-10
230520964	chr1:230520964:C:A	8.75324e-06	-0.105288	-2.24018e-10
230520991	chr1:230520991:G:A	1.88866e-06	-1.63884	-2.24018e-10
230521424	chr1:230521424:G:A	4.4185e-06	-1.4883e-10	-0.78891
230521755	chr1:230521755:C:T	4.11622e-06	-1.4883e-10	-0.859775
230521858	chr1:230521858:C:T	3.77966e-05	-1.4883e-10	1.35751
230521870	chr1:230521870:C:T	3.66794e-06	-0.975081	-2.24018e-10
230521871	chr1:230521871:G:A	4.61777e-06	-1.4883e-10	-0.744799
230521992	chr1:230521992:A:G	1.7046e-06	-1.65656	-0.0848276
230522026	chr1:230522026:G:A	3.19372e-06	-1.4883e-10	-1.11353
230522371	chr1:230522371:A:AT	1.77217e-06	-1.70251	-2.24018e-10
230523028	chr1:230523028:T:C	4.25581e-06	-1.4883e-10	-0.826426
230523117	chr1:230523117:C:G	3.09166e-06	-1.4883e-10	-1.146
230523441	chr1:230523441:A:G	2.26075e-05	-1.4883e-10	0.843569
230523578	chr1:230523578:A:G	5.622e-06	-1.4883e-10	-0.548024
230523584	chr1:230523584:A:T	6.99438e-07	-1.70106	-0.931125
230523875	chr1:230523875:G:A	1.20162e-06	-1.67937	-0.411674
230523879	chr1:230523879:C:T	1.7702e-06	-1.70362	-2.24018e-10
230523881	chr1:230523881:T:A	1.76653e-06	-1.7057	-2.24018e-10
230525305	chr1:230525305:A:G	3.89617e-06	-1.4883e-10	-0.914717
230525312	chr1:230525312:T:C	3.429e-05	-1.4883e-10	1.26014
230525592	chr1:230525592:T:C	5.14645e-06	-1.4883e-10	-0.636403
230525875	chr1:230525875:T:A	3.43937e-06	-1.4883e-10	-1.03942
230526043	chr1:230526043:T:C	3.71606e-06	-1.4883e-10	-0.962047
230526054	chr1:230526054:G:A	6.86102e-07	-1.64341	-1.00803
230526112	chr1:230526112:C:T	2.11387e-06	-1.52619	-2.24018e-10
230526256	chr1:230526256:A:G	3.10992e-06	-1.4883e-10	-1.14011
230526461	chr1:230526461:C:T	4.57769e-06	-1.4883e-10	-0.753516
230526969	chr1:230526969:G:A	1.9694e-06	-1.59698	-2.24018e-10
230527088	chr1:230527088:G:A	7.99783e-07	-1.62727	-0.870851
230527134	chr1:230527134:A:G	7.0734e-07	-1.69011	-0.93085
230527214	chr1:230527214:G:A	4.71152e-06	-1.4883e-10	-0.7247
230527369	chr1:230527369:T:A	1.36076e-06	-1.67624	-0.290426
230527614	chr1:230527614:G:A	6.19939e-07	-1.69739	-1.05545
230527619	chr1:230527619:C:G	6.08279e-06	-1.4883e-10	-0.469248
230527651	chr1:230527651:A:G	1.77373e-06	-1.70163	-2.24018e-10
230527710	chr1:230527710:C:T	1.77001e-06	-1.70373	-2.24018e-10
230528100	chr1:230528100:G:T	3.40866e-06	-1.4883e-10	-1.04839
230528127	chr1:230528127:A:G	5.77235e-07	-1.68264	-1.14158
230528185	chr1:230528185:A:G	3.51726e-06	-1.01703	-2.24018e-10
230528224	chr1:230528224:C:T	2.62008e-06	-1.56074	0.24923
230528525	chr1:230528525:G:C	5.88958e-07	-1.68866	-1.11545
230528701	chr1:230528701:C:G	1.36583e-06	-1.57497	-0.387982
230528751	chr1:230528751:G:A	1.79257e-06	-1.69106	-2.24018e-10
230529072	chr1:230529072:G:A	9.51567e-07	-1.54061	-0.78375
230529764	chr1:230529764:A:G	3.406e-06	-1.4883e-10	-1.04917
230529799	chr1:230529799:A:G	3.40724e-06	-1.4883e-10	-1.04881
230529815	chr1:230529815:C:T	3.4291e-06	-1.4883e-10	-1.04241
230529909	chr1:230529909:A:T	1.19106e-05	-1.4883e-10	0.20272
230530065	chr1:230530065:C:G	8.97048e-07	-1.59041	-0.792944
230530131	chr1:230530131:A:G	6.52375e-07	-1.66909	-1.03276
230530200	chr1:230530200:T:C	2.78159e-06	-1.25169	-2.24018e-10
230530205	chr1:230530205:C:T	3.91559e-06	-1.4883e-10	-0.909744
230530317	chr1:230530317:G:A	9.62368e-07	-1.39645	-0.916621
230530603	chr1:230530603:T:C	1.7729e-06	-1.70209	-2.24018e-10
230530790	chr1:230530790:A:G	8.50792e-07	-1.70645	-0.729847
230531062	chr1:230531062:G:A	6.21369e-07	-1.6566	-1.09395
230531155	chr1:230531155:A:G	1.77109e-06	-1.70312	-2.24018e-10
230531448	chr1:230531448:G:C	3.65282e-06	-1.4883e-10	-0.979213
230531593	chr1:230531593:G:C	4.76676e-06	-1.4883e-10	-0.713045
230531836	chr1:230531836:G:A	2.14123e-05	-1.4883e-10	0.789256
230531953	chr1:230531953:T:C	3.41459e-06	-1.4883e-10	-1.04665
230531962	chr1:230531962:C:T	2.65079e-06	-1.52218	0.22232
230531963	chr1:230531963:G:A	4.34314e-06	-1.4883e-10	-0.806115
230532080	chr1:230532080:G:A	8.81368e-07	-1.35183	-1.04916
230532504	chr1:230532504:C:T	1.78643e-06	-1.69449	-2.24018e-10
230532514	chr1:230532514:A:G	6.70554e-07	-1.66632	-1.00804
230532676	chr1:230532676:C:T	1.0101e-06	-1.65649	-0.60817
230532740	chr1:230532740:G:T	5.34747e-06	-1.4883e-10	-0.598089
230532823	chr1:230532823:C:G	6.30564e-07	-1.64627	-1.08958
230533200	chr1:230533200:T:C	5.40432e-06	-1.4883e-10	-0.587512
230534009	chr1:230534009:C:T	4.73977e-06	-1.4883e-10	-0.718723
230534684	chr1:230534684:C:A	6.18822e-07	-1.64769	-1.10696
230534690	chr1:230534690:C:T	3.39408e-06	-1.4883e-10	-1.05268
230534716	chr1:230534716:G:A	7.02124e-07	-1.70213	-0.926228
230534720	chr1:230534720:G:A	6.18844e-07	-1.65704	-1.09758
230534821	chr1:230534821:C:T	1.76965e-06	-1.70393	-2.24018e-10
230534889	chr1:230534889:A:T	3.25485e-06	-1.54679	0.45222
230535456	chr1:230535456:GA:G	2.09049e-05	-1.4883e-10	0.765274
230535462	chr1:230535462:T:A	1.77144e-06	-1.70292	-2.24018e-10
230535622	chr1:230535622:A:G	5.89032e-07	-1.67816	-1.12583
230535947	chr1:230535947:A:G	6.34957e-07	-1.63082	-1.09808
230535976	chr1:230535976:G:T	9.29256e-07	-1.46914	-0.878944
230536711	chr1:230536711:T:C	4.88644e-05	-1.4883e-10	1.61434
230536795	chr1:230536795:G:A	1.77318e-06	-1.70194	-2.24018e-10
230536863	chr1:230536863:T:C	3.13231e-06	-1.56783	0.434892
230537017	chr1:230537017:G:C	3.15238e-06	-1.4883e-10	-1.12655
230537154	chr1:230537154:G:A	1.77339e-06	-1.70182	-2.24018e-10
230537496	chr1:230537496:A:T	1.76482e-06	-1.70666	-2.24018e-10
230537593	chr1:230537593:C:T	6.81912e-06	-1.4883e-10	-0.354981
230537839	chr1:230537839:CT:C	1.97466e-05	-1.4883e-10	0.708272
230538448	chr1:230538448:G:A	3.63648e-06	-1.4883e-10	-0.983697
230538592	chr1:230538592:C:T	4.95813e-06	-1.4883e-10	-0.673682
230538717	chr1:230538717:T:A	3.65061e-06	-1.4883e-10	-0.979816
230538841	chr1:230538841:C:T	3.72144e-06	-1.4883e-10	-0.960601
230539080	chr1:230539080:T:C	9.35455e-07	-1.48029	-0.861146
230539296	chr1:230539296:G:A	6.79185e-07	-1.61174	-1.04983
230539348	chr1:230539348:G:A	2.35823e-06	-1.06987	-0.346936
230539448	chr1:230539448:G:A	1.32502e-06	-1.69536	-0.297932
230539600	chr1:230539600:CT:C	4.96828e-06	-1.4883e-10	-0.671638
230539607	chr1:230539607:G:A	4.71941e-06	-1.4883e-10	-0.723027
230539883	chr1:230539883:GGAATGGTT:G	2.09078e-06	-1.19633	-0.340847
230540296	chr1:230540296:A:C	1.48039e-06	-1.18255	-0.699854
230540913	chr1:230540913:C:G	3.30503e-06	-1.4883e-10	-1.07927
230540928	chr1:230540928:G:A	9.55636e-07	-1.66619	-0.653901
230541241	chr1:230541241:A:T	8.0363e-06	-1.4883e-10	-0.190742
230541870	chr1:230541870:G:A	4.54991e-06	-1.4883e-10	-0.759605
230541899	chr1:230541899:C:A	3.60474e-06	-1.4883e-10	-0.992461
230541979	chr1:230541979:G:A	1.79137e-05	-1.4883e-10	0.610856
230542209	chr1:230542209:CTGA:C	3.14601e-06	-1.4883e-10	-1.12858
230542907	chr1:230542907:G:C	3.64567e-06	-1.4883e-10	-0.981172
230542997	chr1:230542997:A:G	3.64783e-06	-1.4883e-10	-0.980578
230543425	chr1:230543425:A:G	5.14085e-06	-1.4883e-10	-0.637493
230543645	chr1:230543645:C:T	5.4503e-06	-1.4883e-10	-0.57904
230543841	chr1:230543841:A:C	5.8178e-07	-1.7064	-1.10997
230543921	chr1:230543921:T:C	3.30194e-06	-1.4883e-10	-1.0802
230544278	chr1:230544278:A:G	8.03989e-06	-1.4883e-10	-0.190296
230544293	chr1:230544293:G:A	8.0179e-06	-1.4883e-10	-0.193034
230544585	chr1:230544585:G:C	1.7931e-06	-1.69076	-2.24018e-10
230544805	chr1:230544805:A:G	3.46452e-06	-1.4883e-10	-1.03214
230544870	chr1:230544870:A:T	1.90529e-06	-1.1187	-0.51138
230545062	chr1:230545062:C:T	3.53254e-06	-1.4883e-10	-1.0127
230545187	chr1:230545187:C:T	5.7311e-06	-1.4883e-10	-0.528804
230545507	chr1:230545507:A:G	7.1102e-07	-1.54083	-1.07494
230545609	chr1:230545609:G:A	5.51373e-06	-1.4883e-10	-0.56747
230545850	chr1:230545850:C:G	2.29761e-06	-1.44284	-2.24018e-10
230545936	chr1:230545936:T:C	4.39885e-06	-1.4883e-10	-0.793369
230545985	chr1:230545985:C:A	9.35903e-07	-1.70613	-0.634828
230546167	chr1:230546167:T:C	8.71272e-07	-1.4426	-0.969915
230546401	chr1:230546401:C:G	1.7654e-06	-1.70634	-2.24018e-10
230546434	chr1:230546434:G:A	6.57788e-06	-1.4883e-10	-0.390999
230547067	chr1:230547067:A:G	1.98923e-06	-0.737859	-0.849106
230547472	chr1:230547472:T:A	3.2312e-06	-1.4883e-10	-1.10186
230547657	chr1:230547657:C:T	7.6097e-07	-1.40449	-1.14338
230547659	chr1:230547659:T:C	1.7664e-06	-1.70577	-2.24018e-10
230547666	chr1:230547666:T:C	3.46658e-06	-1.4883e-10	-1.03154
230548097	chr1:230548097:T:G	5.05794e-06	-1.4883e-10	-0.653753
230548107	chr1:230548107:A:T	1.05397e-06	-1.53233	-0.689822
230548408	chr1:230548408:T:C	4.11667e-05	-1.4883e-10	1.44292
230548430	chr1:230548430:T:C	6.45989e-07	-1.56331	-1.14837
230548466	chr1:230548466:T:C	3.41155e-06	-1.04755	-2.24018e-10
230548512	chr1:230548512:C:T	8.14882e-06	-1.60713	1.43029
230548513	chr1:230548513:G:A	1.22256e-06	-1.67	-0.403759
230548526	chr1:230548526:C:T	3.12774e-06	-1.4883e-10	-1.1344
230548542	chr1:230548542:A:G	6.03935e-07	-1.69742	-1.08158
230548582	chr1:230548582:T:C	7.4158e-07	-1.55877	-1.01491
230548583	chr1:230548583:C:T	7.33899e-07	-1.57143	-1.01267
230548644	chr1:230548644:T:C	4.19311e-06	-1.4883e-10	-0.841268
230548783	chr1:230548783:A:G	2.17582e-06	-1.4973	-2.24018e-10
230549053	chr1:230549053:C:G	1.09578e-06	-1.58136	-0.601886
230549127	chr1:230549127:T:A	5.36904e-06	-1.70244	1.10838
230549168	chr1:230549168:C:T	2.38626e-06	-1.40499	-2.24018e-10
230549509	chr1:230549509:G:A	6.08369e-07	-1.69604	-1.07565
230549809	chr1:230549809:C:A	3.10645e-06	-1.4883e-10	-1.14123
230550080	chr1:230550080:C:T	1.4196e-06	-1.53687	-0.387465
230550085	chr1:230550085:A:G	3.54171e-06	-1.4883e-10	-1.0101
230550155	chr1:230550155:A:T	3.08501e-06	-1.4883e-10	-1.14816
230550343	chr1:230550343:A:G	1.7962e-06	-1.68904	-2.24018e-10
230550727	chr1:230550727:A:C	6.86621e-07	-1.507	-1.14368
230550965	chr1:230550965:G:A	3.20412e-06	-1.61207	0.501796
230551015	chr1:230551015:A:G	7.36218e-07	-1.6762	-0.904743
230551883	chr1:230551883:C:T	1.68634e-05	-1.4883e-10	0.550432
230551965	chr1:230551965:C:T	6.85988e-07	-1.53628	-1.11533
230552014	chr1:230552014:T:C	1.91235e-06	-1.62638	-2.24018e-10
230552172	chr1:230552172:T:C	7.91581e-06	-1.4883e-10	-0.205849
230552319	chr1:230552319:C:A	7.91867e-07	-1.36029	-1.14778
230552483	chr1:230552483:A:G	3.10194e-06	-1.4883e-10	-1.14268
230552576	chr1:230552576:G:A	3.11361e-06	-1.4883e-10	-1.13893
230552669	chr1:230552669:A:G	3.66522e-06	-1.4883e-10	-0.975822
230552720	chr1:230552720:A:G	1.19623e-06	-1.70504	-0.390491
230552897	chr1:230552897:T:C	2.99542e-06	-1.69738	0.519748
230552948	chr1:230552948:G:A	6.73151e-07	-1.52427	-1.14623
230553165	chr1:230553165:T:C	7.95064e-06	-1.4883e-10	-0.201459
230553710	chr1:230553710:C:T	4.55498e-06	-1.4883e-10	-0.758491
230554490	chr1:230554490:T:C	3.2885e-06	-1.4883e-10	-1.08428
230554937	chr1:230554937:T:G	5.78733e-07	-1.67434	-1.14728
230555045	chr1:230555045:AT:A	3.13667e-06	-1.4883e-10	-1.13155
230555508	chr1:230555508:TGTTA:T	1.47157e-06	-1.63492	-0.253458
230555526	chr1:230555526:C:T	1.89161e-05	-1.4883e-10	0.665303
230555601	chr1:230555601:C:G	5.72211e-07	-1.69908	-1.13388
230555700	chr1:230555700:C:T	1.00755e-05	-1.4883e-10	0.0353996
230556107	chr1:230556107:A:G	6.40102e-07	-1.57495	-1.14588
230556246	chr1:230556246:C:T	3.3384e-06	-1.4883e-10	-1.06922
230556378	chr1:230556378:G:C	4.38718e-06	-1.4883e-10	-0.796025
230556972	chr1:230556972:G:A	6.09046e-07	-1.6872	-1.08337
230557252	chr1:230557252:CA:C	7.16872e-07	-1.46259	-1.14498
230557320	chr1:230557320:A:C	7.27863e-07	-1.44959	-1.14276
230557871	chr1:230557871:T:C	1.2344e-06	-1.54594	-0.518195
230558111	chr1:230558111:AG:A	4.5017e-06	-1.4883e-10	-0.770256
230558691	chr1:230558691:G:A	3.24267e-06	-1.4883e-10	-1.09831
230558806	chr1:230558806:C:A	1.12217e-06	-1.56669	-0.592764
230559033	chr1:230559033:A:G	4.76597e-06	-1.4883e-10	-0.71321
230559174	chr1:230559174:TG:T	1.96034e-06	-1.6016	-2.24018e-10
230559798	chr1:230559798:A:G	4.51946e-06	-1.4883e-10	-0.76632
230560482	chr1:230560482:C:T	1.34656e-05	-1.4883e-10	0.325428
230560584	chr1:230560584:A:G	4.34002e-06	-1.4883e-10	-0.806833
230561176	chr1:230561176:C:T	1.01865e-06	-1.70195	-0.554291
230561414	chr1:230561414:T:G	4.3693e-06	-1.4883e-10	-0.800108
230561446	chr1:230561446:T:G	4.59896e-06	-1.4883e-10	-0.748881
230561974	chr1:230561974:A:G	1.00673e-06	-1.70569	-0.56232
230562304	chr1:230562304:T:C	1.86656e-05	-1.4883e-10	0.651973
230562441	chr1:230562441:T:A	3.10894e-06	-1.4883e-10	-1.14043
230562630	chr1:230562630:T:C	3.91613e-06	-1.4883e-10	-0.909608
230562767	chr1:230562767:A:G	7.23652e-07	-1.52203	-1.07613
230562769	chr1:230562769:G:A	3.56467e-06	-1.4883e-10	-1.00364
230562809	chr1:230562809:C:G	4.60183e-06	-1.4883e-10	-0.748257
230562949	chr1:230562949:TCCTGATCCCCCACC:T	6.77741e-07	-1.69451	-0.969193
230563127	chr1:230563127:A:G	4.00179e-06	-1.4883e-10	-0.887969
230563488	chr1:230563488:T:A	6.41729e-07	-1.58309	-1.13521
230563537	chr1:230563537:G:A	1.86621e-05	-1.4883e-10	0.651785
230563646	chr1:230563646:A:G	4.53839e-06	-1.67872	0.91658
230564609	chr1:230564609:A:G	4.82137e-06	-1.4883e-10	-0.701653
230564894	chr1:230564894:A:G	1.8598e-06	-1.69974	0.0454915
230564932	chr1:230564932:T:C	7.58226e-07	-1.49936	-1.05212
230565073	chr1:230565073:C:T	8.31454e-07	-1.47236	-0.986929
230565259	chr1:230565259:C:T	4.8494e-06	-1.4883e-10	-0.695857
230565332	chr1:230565332:T:C	2.84627e-06	-1.65997	0.431269
230565380	chr1:230565380:A:T	9.99811e-07	-1.31182	-0.963078
230565441	chr1:230565441:G:A	6.54352e-07	-1.62512	-1.0737
230565542	chr1:230565542:G:A	1.62138e-06	-1.5719	-0.219535
230565691	chr1:230565691:T:C	1.7101e-06	-1.70565	-0.0325036
230565819	chr1:230565819:G:A	2.08741e-06	-1.69542	0.156632
230565905	chr1:230565905:G:A	2.79802e-06	-1.2458	-2.24018e-10
230566684	chr1:230566684:A:ATGTT	2.31307e-06	-1.43614	-2.24018e-10
230566687	chr1:230566687:A:T	2.2871e-06	-1.44742	-2.24018e-10
230566803	chr1:230566803:A:G	6.48389e-07	-1.6457	-1.06228
230567036	chr1:230567036:T:A	5.04051e-06	-1.4883e-10	-0.657205
230567215	chr1:230567215:G:A	3.87578e-06	-1.4883e-10	-0.919965
230567242	chr1:230567242:T:C	1.2117e-06	-1.64185	-0.440833
230567373	chr1:230567373:C:T	4.73682e-06	-1.4883e-10	-0.719345
230567404	chr1:230567404:A:G	3.10393e-06	-1.4883e-10	-1.14204
230567474	chr1:230567474:A:G	2.73873e-06	-1.56274	0.295517
230567525	chr1:230567525:C:A	3.12883e-06	-1.4883e-10	-1.13405
230567626	chr1:230567626:C:T	3.11093e-06	-1.4883e-10	-1.13979
230567750	chr1:230567750:G:A	4.72751e-06	-1.4883e-10	-0.721312
230567851	chr1:230567851:T:C	3.69086e-06	-1.4883e-10	-0.968853
230567858	chr1:230567858:G:A	1.24223e-06	-1.62121	-0.43659
230567967	chr1:230567967:C:T	4.72751e-06	-1.4883e-10	-0.721312
230568079	chr1:230568079:C:A	1.23078e-06	-1.60336	-0.463706
230568088	chr1:230568088:T:C	1.06681e-06	-1.70615	-0.503883
230568405	chr1:230568405:G:A	4.88981e-06	-1.4883e-10	-0.687558
230568420	chr1:230568420:A:G	1.13825e-06	-1.63164	-0.513578
230568439	chr1:230568439:G:A	1.17829e-06	-1.61848	-0.492175
230568545	chr1:230568545:T:C	1.20446e-06	-1.61474	-0.473941
230568937	chr1:230568937:C:G	1.81563e-06	-1.57743	-0.100847
230568992	chr1:230568992:T:C	8.33505e-07	-1.68903	-0.767793
230569091	chr1:230569091:GTATT:G	1.83588e-06	-1.66719	-2.24018e-10
230569124	chr1:230569124:G:A	4.69043e-06	-1.4883e-10	-0.729188
230569401	chr1:230569401:G:T	4.41147e-06	-1.13153	0.341029
230569600	chr1:230569600:A:C	3.79044e-06	-1.39009	0.447866
230569607	chr1:230569607:C:T	2.71977e-06	-1.40722	0.133058
230569615	chr1:230569615:C:G	2.73809e-06	-1.42061	0.153155
230569779	chr1:230569779:G:A	2.33785e-06	-1.42548	-2.24018e-10
230569820	chr1:230569820:T:A	7.24579e-07	-1.60686	-0.990014
230569986	chr1:230569986:T:C	3.65736e-06	-1.4883e-10	-0.977971
230570011	chr1:230570011:G:A	1.40984e-06	-1.52242	-0.408812
230570022	chr1:230570022:C:T	1.41736e-06	-1.52565	-0.400266
230570308	chr1:230570308:C:T	1.40206e-06	-1.55102	-0.385744
230570543	chr1:230570543:A:G	1.41222e-06	-1.50295	-0.4266
230570565	chr1:230570565:G:T	4.24105e-06	-1.4883e-10	-0.829902
230570617	chr1:230570617:G:A	2.01406e-06	-1.57456	-2.24018e-10
230571122	chr1:230571122:C:T	1.31287e-06	-1.49732	-0.505176
230571177	chr1:230571177:G:A	7.2843e-07	-1.62591	-0.965663
230571202	chr1:230571202:C:T	1.33474e-06	-1.51232	-0.473652
230571274	chr1:230571274:G:A	3.09113e-06	-1.4883e-10	-1.14617
230571462	chr1:230571462:C:T	3.23154e-06	-1.16453	0.0627737
230571624	chr1:230571624:A:C	3.19267e-06	-1.4883e-10	-1.11385
230571742	chr1:230571742:T:TTGCCAAC	1.61123e-05	-1.4883e-10	0.504872
230572213	chr1:230572213:A:C	3.1042e-06	-1.4883e-10	-1.14196
230572373	chr1:230572373:G:A	2.01884e-06	-1.57219	-2.24018e-10
230572727	chr1:230572727:C:T	4.94694e-05	-1.4883e-10	1.62664
230572864	chr1:230572864:T:C	5.52855e-06	-1.4883e-10	-0.564787
230572886	chr1:230572886:G:A	3.22567e-06	-1.10357	-2.24018e-10
230573094	chr1:230573094:G:C	5.58167e-06	-1.17151	0.616288
230573173	chr1:230573173:T:C	3.09876e-06	-1.4883e-10	-1.14371
230573218	chr1:230573218:C:A	1.59735e-06	-1.50655	-0.299812
230573285	chr1:230573285:C:T	1.26443e-06	-1.00393	-1.03616
230573329	chr1:230573329:C:T	3.08578e-06	-1.4883e-10	-1.14791
230573837	chr1:230573837:T:C	1.23715e-06	-1.02919	-1.03271
230574023	chr1:230574023:A:G	1.54854e-06	-0.975791	-0.86161
230574246	chr1:230574246:T:A	1.25291e-06	-1.03286	-1.01638
230574439	chr1:230574439:A:G	1.28076e-06	-1.00784	-1.01942
230574450	chr1:230574450:A:G	1.87009e-06	-1.33857	-0.310159
230574685	chr1:230574685:G:A	7.14596e-07	-1.68362	-0.927126
230574817	chr1:230574817:T:G	6.16246e-07	-1.61115	-1.14767
230574821	chr1:230574821:TTG:T	1.28272e-06	-0.98859	-1.03714
230574885	chr1:230574885:A:G	3.08502e-06	-1.4883e-10	-1.14815
230574943	chr1:230574943:A:G	4.32936e-06	-1.2975	0.488205
230575182	chr1:230575182:T:C	1.76521e-06	-1.29799	-0.408454
230575633	chr1:230575633:T:C	3.11282e-06	-1.4883e-10	-1.13918
230575656	chr1:230575656:C:T	1.04311e-06	-1.3155	-0.917008
230575689	chr1:230575689:C:T	6.23838e-07	-1.66385	-1.08272
230576216	chr1:230576216:G:A	2.53868e-06	-1.43872	0.0956467
230576227	chr1:230576227:C:T	2.15985e-05	-1.4883e-10	0.797911
230576378	chr1:230576378:T:G	1.60071e-06	-1.36771	-0.436547
230576411	chr1:230576411:C:T	3.4262e-06	-1.4883e-10	-1.04326
230576436	chr1:230576436:T:G	8.42345e-06	-1.4883e-10	-0.143691
230576767	chr1:230576767:A:G	6.93206e-07	-1.68045	-0.960692
230576976	chr1:230576976:A:G	2.46751e-06	-1.51414	0.142636
230577019	chr1:230577019:C:T	5.64719e-06	-1.4883e-10	-0.543554
230577407	chr1:230577407:C:T	6.12107e-07	-1.63971	-1.12585
230577476	chr1:230577476:G:A	3.20882e-06	-1.4883e-10	-1.10881
230578196	chr1:230578196:G:A	2.09776e-06	-1.47026	-0.0635848
230578434	chr1:230578434:G:T	1.32416e-06	-1.3382	-0.655737
230579170	chr1:230579170:A:G	2.61576e-06	-1.36562	0.052461
230579231	chr1:230579231:A:C	3.08735e-06	-1.4883e-10	-1.1474
230579318	chr1:230579318:T:C	3.97809e-06	-1.29839	0.40448
230579329	chr1:230579329:T:C	3.64335e-06	-1.29542	0.313608
230579384	chr1:230579384:A:G	4.77628e-06	-1.23839	0.527342
230579411	chr1:230579411:G:C	3.64442e-06	-1.28503	0.303519
230579482	chr1:230579482:G:A	3.22845e-06	-1.28185	0.179135
230579530	chr1:230579530:C:T	3.60287e-06	-1.2941	0.301115
230579667	chr1:230579667:G:A	3.14291e-06	-1.4883e-10	-1.12956
230579957	chr1:230579957:C:T	1.8333e-06	-1.32511	-0.343485
230580001	chr1:230580001:G:A	2.06416e-06	-1.54999	-2.24018e-10
230580221	chr1:230580221:C:G	3.96404e-06	-1.4883e-10	-0.897448
230580239	chr1:230580239:A:G	2.04334e-06	-1.56013	-2.24018e-10
230580700	chr1:230580700:C:T	3.41923e-06	-1.4883e-10	-1.0453
230580782	chr1:230580782:A:T	2.97839e-06	-1.34652	0.163194
230580807	chr1:230580807:C:T	3.10176e-06	-1.4883e-10	-1.14274
230581040	chr1:230581040:G:A	3.21328e-06	-1.4883e-10	-1.10742
230581126	chr1:230581126:C:T	3.08204e-06	-1.37932	0.230195
230581175	chr1:230581175:G:A	3.42393e-06	-1.4883e-10	-1.04392
230581190	chr1:230581190:C:G	2.63919e-06	-1.27774	-0.0264988
230581428	chr1:230581428:A:G	3.51024e-06	-1.39562	0.376597
230581656	chr1:230581656:C:G	2.24052e-06	-1.30791	-0.160096
230582172	chr1:230582172:C:T	8.70272e-07	-1.46271	-0.95095
230582766	chr1:230582766:T:C	5.71172e-07	-1.70636	-1.12842
230582793	chr1:230582793:C:A	2.87111e-06	-0.229047	-0.990967
230582813	chr1:230582813:A:G	3.17769e-06	-1.4883e-10	-1.11856
230582992	chr1:230582992:G:A	1.91496e-06	-1.62502	-2.24018e-10
230583138	chr1:230583138:C:T	1.95138e-06	-0.478542	-1.12763
230583170	chr1:230583170:G:A	2.72825e-06	-0.190869	-1.08018
230583875	chr1:230583875:A:G	6.59558e-07	-1.54663	-1.14427
230584139	chr1:230584139:A:T	5.84721e-07	-1.69722	-1.11411
230584497	chr1:230584497:A:G	2.24266e-06	-1.46705	-2.24018e-10
230584522	chr1:230584522:T:C	2.40024e-06	-1.20863	-0.190515
230584829	chr1:230584829:T:G	1.24155e-06	-1.43133	-0.627028
230585196	chr1:230585196:G:A	6.80928e-07	-1.558	-1.10101
230585627	chr1:230585627:G:A	4.27296e-06	-1.4883e-10	-0.822406
230585880	chr1:230585880:A:G	1.02007e-05	-1.4883e-10	0.0477457
230586068	chr1:230586068:C:T	9.07638e-07	-1.25354	-1.11809
230586135	chr1:230586135:C:T	4.92307e-06	-0.680779	-2.24018e-10
230586281	chr1:230586281:G:A	7.33873e-07	-1.43853	-1.14561
230586394	chr1:230586394:A:C	2.00013e-06	-1.50102	-0.0804757
230586399	chr1:230586399:A:C	9.30859e-07	-1.70324	-0.643122
230586513	chr1:230586513:T:C	1.01976e-05	-1.4883e-10	0.047437
230586712	chr1:230586712:C:G	9.42057e-06	-1.4883e-10	-0.0318155
230586855	chr1:230586855:G:A	3.08576e-06	-1.4883e-10	-1.14791
230586930	chr1:230586930:T:C	2.01439e-06	-1.49871	-0.0756847
230587010	chr1:230587010:T:C	4.40473e-06	-1.6562	0.864166
230587315	chr1:230587315:A:G	2.09475e-06	-1.46054	-0.0747357
230587623	chr1:230587623:A:G	1.8001e-06	-0.552184	-1.13468
230587627	chr1:230587627:T:G	1.3519e-06	-1.00934	-0.963862
230587815	chr1:230587815:T:A	4.4145e-06	-1.6505	0.860681
230587878	chr1:230587878:A:G	1.91456e-06	-1.62522	-2.24018e-10
230588273	chr1:230588273:A:G	3.85589e-06	-1.4883e-10	-0.925109
230589214	chr1:230589214:G:A	6.39308e-06	-1.4883e-10	-0.419496
230589522	chr1:230589522:T:G	1.94439e-06	-1.60976	-2.24018e-10
230589710	chr1:230589710:T:C	3.90148e-06	-1.4883e-10	-0.913356
230589974	chr1:230589974:T:C	2.10378e-06	-1.48989	-0.0410871
230590078	chr1:230590078:G:A	9.3705e-07	-1.22405	-1.11568
230590223	chr1:230590223:G:A	2.27262e-06	-1.4538	2.57155e-05
230590787	chr1:230590787:G:A	7.40284e-06	-1.4883e-10	-0.272848
230590931	chr1:230590931:A:G	1.39668e-06	-1.47531	-0.465309
230591200	chr1:230591200:ATCTC:A	1.31632e-06	-1.48628	-0.513595
230591603	chr1:230591603:C:T	3.36434e-06	-1.4883e-10	-1.06148
230591616	chr1:230591616:C:T	8.05057e-07	-1.34391	-1.14765
230591770	chr1:230591770:G:A	1.9932e-06	-1.58497	-2.24018e-10
230592342	chr1:230592342:T:C	8.23148e-07	-1.32284	-1.14649
230592466	chr1:230592466:G:A	6.07157e-06	-1.4883e-10	-0.471095
230592541	chr1:230592541:A:C	6.45819e-07	-1.6994	-1.01255
230592567	chr1:230592567:G:A	8.02363e-07	-1.34793	-1.14697
230592616	chr1:230592616:G:T	6.46703e-07	-1.69888	-1.0117
230592641	chr1:230592641:G:A	3.22565e-06	-1.4883e-10	-1.10358
230592920	chr1:230592920:A:G	3.21773e-06	-1.4883e-10	-1.10603
230593010	chr1:230593010:G:A	1.45067e-06	-0.92588	-0.976804
230593066	chr1:230593066:G:C	1.64393e-05	-1.4883e-10	0.524961
230593103	chr1:230593103:G:A	8.2585e-07	-1.31842	-1.14764
230593221	chr1:230593221:C:T	9.45708e-07	-1.35998	-0.970556
230593595	chr1:230593595:T:C	1.64517e-05	-1.4883e-10	0.525718
230593655	chr1:230593655:C:T	1.08527e-06	-1.61527	-0.577612
230594036	chr1:230594036:T:G	1.90654e-06	-0.498424	-1.131
230594511	chr1:230594511:T:C	3.08983e-06	-1.4883e-10	-1.1466
230594855	chr1:230594855:A:G	1.54701e-06	-0.854589	-0.983796
230594880	chr1:230594880:G:A	8.76428e-07	-1.26259	-1.14402
230594957	chr1:230594957:G:A	1.03342e-06	-1.35041	-0.891423
230594974	chr1:230594974:G:A	8.22141e-06	-1.4883e-10	-0.167969
230595059	chr1:230595059:A:C	1.70515e-06	-0.600843	-1.14022
230595584	chr1:230595584:G:A	5.79393e-06	-1.4883e-10	-0.5179
230595615	chr1:230595615:C:T	2.14017e-05	-1.4883e-10	0.788758
230595691	chr1:230595691:G:A	3.90166e-06	-1.4883e-10	-0.913309
230595781	chr1:230595781:A:G	1.52026e-06	-0.856872	-0.998959
230595808	chr1:230595808:T:C	2.4152e-06	-1.42084	0.0279169
230596034	chr1:230596034:G:A	3.21673e-06	-1.4883e-10	-1.10635
230596373	chr1:230596373:T:C	1.79047e-06	-1.69223	-2.24018e-10
230596507	chr1:230596507:T:G	2.2146e-06	-0.397503	-1.08214
230596717	chr1:230596717:G:T	3.09028e-06	-1.4883e-10	-1.14645
230596853	chr1:230596853:G:A	6.0078e-07	-1.70418	-1.08005
230596936	chr1:230596936:T:C	1.4217e-06	-0.960981	-0.961874
230597188	chr1:230597188:G:A	5.92067e-06	-1.4883e-10	-0.496262
230597524	chr1:230597524:A:G	2.38895e-06	-1.42667	0.0228125
230598232	chr1:230598232:C:T	7.79091e-07	-1.54787	-0.976466
230598376	chr1:230598376:C:T	2.47855e-06	-0.236563	-1.13047
230598522	chr1:230598522:A:G	1.68259e-06	-0.612317	-1.14206
230598740	chr1:230598740:C:CA	1.54231e-06	-0.828608	-1.01282
230598972	chr1:230598972:G:A	3.97344e-06	-1.65793	0.762856
230599066	chr1:230599066:T:C	9.18789e-07	-1.70682	-0.65259
230599088	chr1:230599088:G:C	9.19301e-07	-1.70682	-0.652037
230599567	chr1:230599567:C:T	1.88898e-06	-0.747517	-0.891158
230599689	chr1:230599689:T:A	1.01041e-06	-1.32396	-0.940398
230599875	chr1:230599875:C:T	3.64409e-06	-1.4883e-10	-0.981605
230599876	chr1:230599876:A:G	1.55735e-06	-0.836279	-0.99545
230599895	chr1:230599895:C:T	1.65187e-05	-1.4883e-10	0.529784
230600287	chr1:230600287:T:C	5.64851e-06	-1.4883e-10	-0.54332
230600644	chr1:230600644:C:T	3.75161e-06	-1.4883e-10	-0.952527
230600676	chr1:230600676:G:A	5.73143e-07	-1.70426	-1.12707
230600759	chr1:230600759:G:C	6.20215e-07	-1.70646	-1.04595
230600940	chr1:230600940:C:T	3.65787e-06	-1.4883e-10	-0.977829
230600961	chr1:230600961:A:T	1.6526e-05	-1.4883e-10	0.530222
230600983	chr1:230600983:C:T	8.44044e-07	-1.30008	-1.14418
230601329	chr1:230601329:T:C	2.0987e-06	-1.5334	-2.24018e-10
230601368	chr1:230601368:T:C	2.78773e-06	-1.48459	0.235106
230601515	chr1:230601515:T:G	1.48031e-06	-1.33177	-0.55069
230601709	chr1:230601709:C:T	6.18427e-06	-0.452703	-2.24018e-10
230601870	chr1:230601870:G:A	8.52476e-07	-1.29936	-1.13496
230602027	chr1:230602027:T:A	1.87378e-06	-0.498385	-1.14837
230602074	chr1:230602074:T:C	1.68458e-06	-0.620532	-1.13266
230602253	chr1:230602253:A:G	3.27326e-06	-0.117448	-0.971477
230602283	chr1:230602283:G:A	2.7572e-06	-0.595329	-0.665165
230602350	chr1:230602350:C:T	6.0958e-07	-1.69732	-1.07238
230602514	chr1:230602514:A:G	1.1844e-06	-1.25866	-0.846815
230602547	chr1:230602547:T:C	4.43278e-06	-1.4883e-10	-0.785685
230603012	chr1:230603012:A:G	1.82084e-06	-0.530135	-1.14528
230603069	chr1:230603069:T:C	1.75222e-06	-1.53825	-0.175579
230603132	chr1:230603132:G:A	4.51283e-06	-1.4883e-10	-0.767787
230603411	chr1:230603411:C:T	1.6526e-05	-1.4883e-10	0.530222
230603571	chr1:230603571:C:T	3.22623e-06	-1.4883e-10	-1.1034
230603580	chr1:230603580:C:T	1.87753e-06	-0.560117	-1.08464
230603820	chr1:230603820:G:C	1.65752e-05	-1.4883e-10	0.533196
230603845	chr1:230603845:C:T	3.40802e-06	-1.4883e-10	-1.04858
230603987	chr1:230603987:G:A	3.61007e-05	-1.4883e-10	1.3116
230604028	chr1:230604028:A:G	1.7807e-06	-0.549436	-1.14827
230604200	chr1:230604200:A:C	2.03753e-06	-1.56297	-2.24018e-10
230604367	chr1:230604367:C:T	2.90301e-06	-0.164086	-1.04488
230604604	chr1:230604604:AT:A	1.53035e-06	-0.73128	-1.11794
230604649	chr1:230604649:C:T	1.25652e-06	-1.30802	-0.738345
230604654	chr1:230604654:T:C	1.83567e-06	-0.558441	-1.10886
230604735	chr1:230604735:GCTT:G	3.12073e-06	-1.4883e-10	-1.13664
230604963	chr1:230604963:G:A	6.06386e-07	-1.68012	-1.09483
230605145	chr1:230605145:C:T	3.11623e-06	-1.4883e-10	-1.13809
230605160	chr1:230605160:T:C	1.75344e-06	-0.615154	-1.09798
230605206	chr1:230605206:T:A	1.88138e-06	-1.64271	-2.24018e-10
230605227	chr1:230605227:A:G	3.51161e-06	-1.01864	-2.24018e-10
230605279	chr1:230605279:T:C	1.9555e-06	-0.496667	-1.1074
230605319	chr1:230605319:C:T	9.12631e-07	-1.29007	-1.07607
230605383	chr1:230605383:G:A	7.43838e-07	-1.67682	-0.893821
230605388	chr1:230605388:A:G	1.78098e-06	-0.598473	-1.09908
230605400	chr1:230605400:T:C	1.87247e-06	-0.543777	-1.10368
230605503	chr1:230605503:CA:C	1.9118e-06	-0.534431	-1.09224
230605589	chr1:230605589:A:G	1.9839e-06	-0.480293	-1.10935
230605637	chr1:230605637:C:T	2.48726e-06	-1.45566	0.0921278
230605641	chr1:230605641:A:G	3.39005e-06	-0.0293031	-1.02456
230605690	chr1:230605690:A:G	1.74239e-06	-1.38159	-0.337868
230605695	chr1:230605695:T:C	3.10577e-06	-1.4883e-10	-1.14145
230605765	chr1:230605765:T:C	1.90679e-06	-1.62929	-2.24018e-10
230605873	chr1:230605873:C:A	2.74676e-06	-1.40924	0.144951
230606295	chr1:230606295:C:T	7.87934e-06	-1.4883e-10	-0.210467
230606306	chr1:230606306:T:C	2.16769e-06	-0.419481	-1.08157
230606502	chr1:230606502:C:T	8.35615e-06	-1.4883e-10	-0.151714
230606535	chr1:230606535:C:T	3.21036e-06	-1.4883e-10	-1.10833
230606668	chr1:230606668:ACT:A	1.6854e-06	-1.55335	-0.199365
230606788	chr1:230606788:C:T	8.55487e-07	-1.32229	-1.1085
230606992	chr1:230606992:TACAG:T	2.45353e-06	-0.229044	-1.14814
230607023	chr1:230607023:C:T	3.90557e-06	-0.912307	-2.24018e-10
230607223	chr1:230607223:C:T	8.04867e-06	-1.4883e-10	-0.189204
230607324	chr1:230607324:C:T	1.34153e-06	-1.33871	-0.642189
230607540	chr1:230607540:G:A	1.91279e-06	-1.62615	-2.24018e-10
230607697	chr1:230607697:C:A	6.79253e-06	-0.358888	-2.24018e-10
230607708	chr1:230607708:A:T	2.58297e-06	-0.179198	-1.14658
230607776	chr1:230607776:T:A	1.83305e-06	-0.543197	-1.12553
230607938	chr1:230607938:C:T	3.21072e-06	-1.4883e-10	-1.10822
230608188	chr1:230608188:C:A	1.65197e-05	-1.4883e-10	0.529841
230608861	chr1:230608861:C:T	2.61021e-06	-0.169552	-1.14573
230608932	chr1:230608932:T:C	8.03099e-06	-1.4883e-10	-0.191403
230609299	chr1:230609299:C:T	0.000116528	-1.4883e-10	2.48342
230609302	chr1:230609302:C:G	3.39286e-06	-1.4883e-10	-1.05304
230609455	chr1:230609455:C:T	5.47092e-06	-1.4883e-10	-0.575264
230609532	chr1:230609532:A:C	1.04082e-05	0.322011	-0.254129
230609808	chr1:230609808:C:A	5.31415e-06	-0.604339	-2.24018e-10
230610026	chr1:230610026:A:C	3.12219e-06	-1.4883e-10	-1.13618
230610093	chr1:230610093:A:C	7.33353e-07	-1.64266	-0.942175
230610291	chr1:230610291:C:G	1.91389e-06	-1.62557	-2.24018e-10
230610419	chr1:230610419:G:A	1.70216e-05	-1.4883e-10	0.559774
230610549	chr1:230610549:T:G	1.90899e-06	-1.62814	-2.24018e-10
230610886	chr1:230610886:C:A	7.40091e-07	-1.63624	-0.939452
230611007	chr1:230611007:C:T	7.48511e-07	-1.62837	-0.936012
230611047	chr1:230611047:T:C	3.0843e-06	-1.4883e-10	-1.14839
230611123	chr1:230611123:G:A	7.72001e-07	-1.60733	-0.926155
230611240	chr1:230611240:C:G	2.40837e-06	-1.5998	0.204038
230611544	chr1:230611544:C:T	7.3734e-07	-1.65067	-0.928749
230611630	chr1:230611630:T:A	1.42524e-06	-0.797674	-1.1227
230611670	chr1:230611670:A:G	3.1861e-06	-1.4883e-10	-1.11591
230612083	chr1:230612083:C:T	2.35801e-05	-0.715582	1.60127
230612585	chr1:230612585:T:C	2.99249e-06	-1.17861	-2.24018e-10
230612711	chr1:230612711:T:C	5.0351e-06	-1.4883e-10	-0.658279
230613034	chr1:230613034:T:G	3.52386e-06	-1.4883e-10	-1.01515
230613046	chr1:230613046:G:A	4.28264e-06	-1.4883e-10	-0.820142
230613052	chr1:230613052:C:T	3.10832e-06	-1.4883e-10	-1.14063
230613193	chr1:230613193:G:C	3.61735e-06	-1.4883e-10	-0.988971
230613218	chr1:230613218:T:C	8.06332e-06	-1.4883e-10	-0.187386
230613426	chr1:230613426:G:C	3.13224e-06	-1.4883e-10	-1.13296
230613499	chr1:230613499:C:T	1.29428e-06	-1.4133	-0.603457
230613900	chr1:230613900:G:A	6.6427e-07	-1.63143	-1.05235
230614200	chr1:230614200:A:T	5.83537e-07	-1.66622	-1.14714
230614496	chr1:230614496:C:T	3.45731e-06	-1.4883e-10	-1.03422
230614937	chr1:230614937:C:T	3.67754e-06	-0.972468	-2.24018e-10
230615218	chr1:230615218:C:T	4.10865e-06	-0.861616	-2.24018e-10
230615427	chr1:230615427:C:G	1.76981e-06	-1.70384	-2.24018e-10
230616241	chr1:230616241:C:G	3.08795e-06	-1.4883e-10	-1.1472
230616272	chr1:230616272:T:C	4.72901e-05	-1.4883e-10	1.58159
230616563	chr1:230616563:C:G	3.70928e-06	-0.963872	-2.24018e-10
230616838	chr1:230616838:G:A	7.90834e-06	-0.206794	-2.24018e-10
230617511	chr1:230617511:A:G	5.73448e-05	-1.4883e-10	1.77437
230617559	chr1:230617559:C:T	5.69879e-05	-1.4883e-10	1.76813
230617667	chr1:230617667:G:A	2.85197e-06	-1.2267	-2.24018e-10
230617757	chr1:230617757:G:A	3.11713e-06	-1.4883e-10	-1.1378
230618476	chr1:230618476:A:G	1.35148e-06	-1.31155	-0.661955
230618678	chr1:230618678:A:G	5.80772e-06	-1.4883e-10	-0.515523
230619588	chr1:230619588:C:T	4.22592e-06	-0.833474	-2.24018e-10
230619870	chr1:230619870:C:G	3.16481e-06	-1.12262	-2.24018e-10
230619980	chr1:230619980:A:G	1.03499e-06	-1.60286	-0.637457
230620751	chr1:230620751:T:C	5.70454e-07	-1.688	-1.14804
230621427	chr1:230621427:A:G	1.4637e-06	-1.70004	-0.193705
230621588	chr1:230621588:C:T	2.28099e-06	-1.4501	-2.24018e-10
230621643	chr1:230621643:C:A	4.24756e-05	-1.4883e-10	1.47422
230621886	chr1:230621886:G:C	3.11786e-06	-1.13756	-2.24018e-10
230622283	chr1:230622283:G:T	5.62657e-06	-1.4883e-10	-0.547212
230622355	chr1:230622355:T:C	2.48597e-05	0.938536	-2.24018e-10
230622670	chr1:230622670:G:A	5.4159e-06	-1.4883e-10	-0.585373
230622859	chr1:230622859:A:G	8.23361e-07	-1.44261	-1.02646
230623340	chr1:230623340:A:T	3.0914e-06	-1.4883e-10	-1.14609
230623390	chr1:230623390:C:G	4.0927e-06	-1.4883e-10	-0.865507
230623564	chr1:230623564:T:C	5.62026e-07	-1.70318	-1.14774
230623980	chr1:230623980:T:C	3.80451e-05	-1.4883e-10	1.36406
230624110	chr1:230624110:C:T	1.37265e-05	-1.4883e-10	0.344613
230624356	chr1:230624356:C:T	3.59635e-05	-1.4883e-10	1.30779
230624374	chr1:230624374:G:T	3.98038e-06	-1.4883e-10	-0.893335
230624397	chr1:230624397:C:G	1.0723e-06	-1.23633	-0.968569
230624414	chr1:230624414:C:T	1.19762e-05	-1.4883e-10	0.208209
230624543	chr1:230624543:G:GTA	8.26123e-06	-1.4883e-10	-0.163138
230624567	chr1:230624567:A:G	3.6019e-06	-1.4883e-10	-0.993249
230624969	chr1:230624969:C:A	7.04523e-06	-1.4883e-10	-0.322361
230625287	chr1:230625287:A:G	5.97832e-06	-1.4883e-10	-0.486573
230625380	chr1:230625380:G:A	6.44648e-06	-1.4883e-10	-0.411177
230625398	chr1:230625398:G:A	2.57944e-05	-1.4883e-10	0.975447
230625491	chr1:230625491:T:G	1.5087e-06	-1.27935	-0.584112
230625531	chr1:230625531:GT:G	1.97028e-06	-0.920084	-0.67645
230625696	chr1:230625696:C:T	3.33875e-06	-1.4883e-10	-1.06912
230625740	chr1:230625740:G:A	6.18992e-06	-1.4883e-10	-0.45179
230626077	chr1:230626077:T:A	5.97961e-06	-1.4883e-10	-0.486356
230626102	chr1:230626102:T:C	7.63318e-07	-1.61357	-0.931226
230626190	chr1:230626190:G:A	2.13402e-05	-1.4883e-10	0.78588
230626902	chr1:230626902:A:G	9.1999e-07	-1.47685	-0.881249
230626984	chr1:230626984:G:A	3.64824e-06	-1.4883e-10	-0.980468
230627086	chr1:230627086:T:A	5.97004e-06	-1.4883e-10	-0.487958
230627141	chr1:230627141:C:T	2.12338e-05	-1.4883e-10	0.780881
230627173	chr1:230627173:C:T	1.01931e-05	-1.4883e-10	0.0469963
230627266	chr1:230627266:AT:A	6.15178e-06	-1.4883e-10	-0.45797
230627466	chr1:230627466:T:C	6.15261e-07	-1.61383	-1.14659
230627511	chr1:230627511:TATA:T	5.97413e-07	-1.64333	-1.14653
230627812	chr1:230627812:A:C	5.1651e-06	-1.4883e-10	-0.632787
230627855	chr1:230627855:AG:A	5.97961e-06	-1.4883e-10	-0.486356
230627898	chr1:230627898:C:CAT	5.23552e-06	-1.4883e-10	-0.619245
230628288	chr1:230628288:T:G	5.97961e-06	-1.4883e-10	-0.486356
230628616	chr1:230628616:A:G	1.55156e-05	-1.4883e-10	0.467134
230628650	chr1:230628650:G:A	1.76475e-06	-1.7067	-2.24018e-10
230628675	chr1:230628675:G:C	2.07762e-06	-1.54349	-2.24018e-10
230628721	chr1:230628721:A:T	5.97961e-06	-1.4883e-10	-0.486356
230628915	chr1:230628915:T:G	6.48563e-06	-1.4883e-10	-0.405122
230629827	chr1:230629827:A:C	3.56158e-06	-1.4883e-10	-1.00451
230630345	chr1:230630345:C:T	1.22608e-06	-1.49093	-0.579953
230630360	chr1:230630360:T:C	1.35233e-06	-1.49286	-0.480029
230630447	chr1:230630447:T:C	3.54157e-06	-1.4883e-10	-1.01014
230630504	chr1:230630504:G:T	3.58057e-06	-1.4883e-10	-0.99919
230630665	chr1:230630665:A:G	5.94662e-07	-1.64622	-1.14825
230630731	chr1:230630731:C:T	2.04554e-05	-1.4883e-10	0.743533
230631013	chr1:230631013:T:C	2.08269e-06	-0.879362	-0.661688
230631162	chr1:230631162:G:A	3.69094e-06	-1.4883e-10	-0.96883
230631191	chr1:230631191:C:T	5.83972e-06	-1.4883e-10	-0.510029
230631473	chr1:230631473:T:C	5.9593e-07	-1.64408	-1.14826
230631879	chr1:230631879:G:A	3.58002e-06	-1.4883e-10	-0.999342
230631930	chr1:230631930:G:A	2.3486e-05	-1.4883e-10	0.881694
230632019	chr1:230632019:A:G	4.46634e-06	-1.4883e-10	-0.778143
230632054	chr1:230632054:A:G	3.57847e-06	-1.4883e-10	-0.999775
230632055	chr1:230632055:T:C	8.26053e-07	-1.46082	-1.00498
230632209	chr1:230632209:T:G	3.58228e-06	-1.4883e-10	-0.998712
230632291	chr1:230632291:C:T	2.32915e-06	-0.770186	-0.659023
230632385	chr1:230632385:T:A	2.7032e-06	-0.637495	-0.642782
230632605	chr1:230632605:C:A	2.3486e-05	-1.4883e-10	0.881694
230632717	chr1:230632717:T:C	2.16408e-06	-1.50272	-2.24018e-10
230632756	chr1:230632756:C:A	6.40784e-07	-1.70402	-1.01575
230633037	chr1:230633037:G:C	3.57847e-06	-1.4883e-10	-0.999775
230633379	chr1:230633379:T:C	3.53667e-06	-1.4883e-10	-1.01153
230633470	chr1:230633470:T:C	1.26716e-05	-1.4883e-10	0.264655
230633764	chr1:230633764:A:G	3.1237e-06	-1.4883e-10	-1.13569
230633796	chr1:230633796:C:G	3.29696e-06	-1.4883e-10	-1.08171
230633897	chr1:230633897:C:T	3.61549e-06	-1.4883e-10	-0.989484
230634263	chr1:230634263:G:C	8.81596e-07	-1.47304	-0.927694
230634734	chr1:230634734:G:A	1.01635e-05	-1.4883e-10	0.0440924
230635031	chr1:230635031:ACT:A	3.34261e-06	-0.805197	-0.262762
230635210	chr1:230635210:C:G	1.06595e-05	-1.4883e-10	0.0917428
230635292	chr1:230635292:C:T	2.20957e-06	-1.48191	-2.24018e-10
230635896	chr1:230635896:C:T	5.26158e-06	-1.7056	1.09132
230636303	chr1:230636303:G:A	1.60547e-06	-1.56009	-0.241207
230636486	chr1:230636486:G:A	1.27309e-06	-1.574	-0.45927
230636938	chr1:230636938:A:G	4.73705e-06	-1.4883e-10	-0.719296
230637291	chr1:230637291:C:T	6.08455e-06	-1.4883e-10	-0.468959
230637443	chr1:230637443:T:C	1.01736e-06	-1.60212	-0.655378
230637524	chr1:230637524:T:A	1.02763e-06	-1.59399	-0.653463
230637579	chr1:230637579:A:G	2.31414e-06	-0.985014	-0.450659
230637927	chr1:230637927:C:G	5.24464e-06	-1.4883e-10	-0.617506
230638099	chr1:230638099:G:A	4.46291e-06	-1.4883e-10	-0.778909
230638202	chr1:230638202:G:A	4.93563e-06	-1.4883e-10	-0.678231
230638215	chr1:230638215:C:T	3.68861e-06	-1.4883e-10	-0.969462
230638216	chr1:230638216:G:A	1.80025e-06	-1.68679	-2.24018e-10
230638252	chr1:230638252:A:T	4.41823e-06	-1.67897	0.890003
230638285	chr1:230638285:C:T	1.37952e-05	-1.63537	1.98498
230638382	chr1:230638382:A:G	3.86363e-06	-0.923104	-2.24018e-10
230638776	chr1:230638776:TATAAC:T	5.48542e-06	-1.4883e-10	-0.572618
230639250	chr1:230639250:A:G	3.62767e-06	-1.4883e-10	-0.986122
230639400	chr1:230639400:C:T	3.08431e-06	-1.4883e-10	-1.14838
230639780	chr1:230639780:G:A	9.81943e-07	-1.67549	-0.617442
230639930	chr1:230639930:T:C	9.02764e-07	-1.68966	-0.687348
230639937	chr1:230639937:G:A	8.33337e-07	-1.58914	-0.867887
230639983	chr1:230639983:T:C	3.40798e-05	-1.4883e-10	1.25399
230640035	chr1:230640035:G:A	6.03983e-07	-1.65178	-1.12714
230640321	chr1:230640321:G:A	6.08426e-07	-1.68817	-1.08342
230640377	chr1:230640377:T:C	6.07473e-07	-1.6942	-1.07896
230640518	chr1:230640518:G:A	5.63736e-07	-1.6997	-1.14818
230640635	chr1:230640635:T:C	6.78693e-07	-1.68982	-0.972479
230640688	chr1:230640688:G:A	3.25774e-06	-0.454855	-0.638822
230640692	chr1:230640692:A:G	6.93711e-06	-1.67978	1.34195
230641217	chr1:230641217:G:A	3.09341e-06	-1.4883e-10	-1.14544
230641240	chr1:230641240:C:G	2.13758e-06	-1.51504	-2.24018e-10
230641251	chr1:230641251:G:A	1.78495e-06	-1.69532	-2.24018e-10
230641745	chr1:230641745:C:T	3.39206e-06	-1.05327	-2.24018e-10
230643520	chr1:230643520:G:T	2.08965e-06	-1.6213	0.08359
230644008	chr1:230644008:G:A	5.89783e-07	-1.67745	-1.12527
230644175	chr1:230644175:G:A	2.50227e-05	-1.4883e-10	0.94507
230644248	chr1:230644248:A:G	5.78777e-07	-1.70088	-1.12067
230644443	chr1:230644443:G:A	4.58746e-06	-0.751386	-2.24018e-10
230644802	chr1:230644802:A:G	3.24691e-06	-1.4883e-10	-1.09701
230644997	chr1:230644997:A:G	1.83771e-05	-0.179455	0.815846
230645253	chr1:230645253:A:G	1.18982e-06	-1.2641	-0.836812
230645482	chr1:230645482:C:T	8.96406e-06	-1.4883e-10	-0.0814888
230645669	chr1:230645669:T:C	6.45675e-07	-1.63655	-1.07562
230645881	chr1:230645881:T:C	7.41078e-07	-1.63187	-0.942493
230645984	chr1:230645984:C:T	1.85942e-06	-1.65444	-2.24018e-10
230645995	chr1:230645995:G:A	7.67142e-07	-1.49413	-1.04567
230646056	chr1:230646056:C:T	3.09671e-06	-1.4883e-10	-1.14437
230646069	chr1:230646069:T:G	3.1113e-06	-1.4883e-10	-1.13967
230646248	chr1:230646248:C:G	2.01639e-06	-1.5734	-2.24018e-10
230646624	chr1:230646624:C:T	2.37252e-05	-1.4883e-10	0.891827
230646666	chr1:230646666:C:T	8.49078e-07	-1.4613	-0.977016
230647331	chr1:230647331:C:T	4.31736e-06	-1.4883e-10	-0.812068
230647436	chr1:230647436:T:A	1.8185e-06	-1.6767	-2.24018e-10
230647456	chr1:230647456:T:C	8.39876e-06	0.566638	-0.713265
230647522	chr1:230647522:A:C	8.46125e-07	-1.49569	-0.946106
230647638	chr1:230647638:T:C	3.68192e-06	-1.4883e-10	-0.971277
230647776	chr1:230647776:T:C	3.1056e-06	-1.4883e-10	-1.1415
230647857	chr1:230647857:ACT:A	1.29816e-06	-1.18174	-0.832019
230648279	chr1:230648279:T:C	4.82274e-06	-0.701369	-2.24018e-10
230648364	chr1:230648364:T:C	3.08491e-06	-1.4883e-10	-1.14819
230648460	chr1:230648460:A:G	3.67804e-06	-1.4883e-10	-0.972333
230648529	chr1:230648529:C:A	5.68185e-07	-1.69738	-1.14264
230648761	chr1:230648761:C:A	1.17198e-06	-1.25325	-0.862766
230649136	chr1:230649136:A:T	5.70585e-07	-1.69651	-1.13929
230649156	chr1:230649156:C:T	3.08499e-06	-1.4883e-10	-1.14816
230649198	chr1:230649198:C:T	3.57237e-06	-1.4883e-10	-1.00148
230649218	chr1:230649218:G:A	5.69734e-07	-1.69223	-1.14507
230649535	chr1:230649535:T:G	3.2144e-05	-1.4883e-10	1.19552
230649759	chr1:230649759:C:T	5.71062e-07	-1.6951	-1.13987
230650159	chr1:230650159:A:G	5.68385e-07	-1.69506	-1.14461
230650425	chr1:230650425:A:G	5.67254e-07	-1.69502	-1.14664
230650752	chr1:230650752:G:A	3.19025e-06	-1.4883e-10	-1.11461
230651221	chr1:230651221:T:C	5.91569e-07	-1.65626	-1.14343
230651701	chr1:230651701:C:A	2.27483e-05	-0.0132185	0.862998
230652207	chr1:230652207:C:CAGG	7.20583e-07	-1.6295	-0.972908
230652470	chr1:230652470:A:G	1.6401e-05	-0.201003	0.723636
230652569	chr1:230652569:G:A	6.69646e-06	0.282409	-0.655541
230652650	chr1:230652650:TAC:T	7.41577e-06	-1.4883e-10	-0.271103
230652755	chr1:230652755:T:C	1.18581e-06	-1.23206	-0.872231
230652804	chr1:230652804:C:T	8.52049e-07	-1.59827	-0.836553
230653013	chr1:230653013:G:A	2.72598e-05	0.148854	0.881849
230653073	chr1:230653073:C:T	4.70706e-06	-1.4883e-10	-0.725648
230653325	chr1:230653325:A:G	5.63804e-07	-1.70486	-1.1429
230653633	chr1:230653633:G:A	1.24164e-06	-1.65767	-0.400617
230653946	chr1:230653946:A:C	5.73278e-07	-1.70192	-1.12917
230654038	chr1:230654038:T:C	5.71485e-07	-1.70297	-1.13126
230654836	chr1:230654836:T:G	5.69265e-07	-1.69826	-1.13986
230654947	chr1:230654947:G:A	2.47086e-05	0.0679953	0.864446
230655317	chr1:230655317:A:G	1.63009e-05	-0.189403	0.705911
230655345	chr1:230655345:A:G	2.08642e-05	-1.4883e-10	0.763325
230655412	chr1:230655412:G:A	5.98716e-07	-1.70179	-1.08589
230655414	chr1:230655414:G:C	1.17838e-06	-1.2739	-0.836673
230655882	chr1:230655882:G:A	1.89029e-05	-1.4883e-10	0.664604
230655891	chr1:230655891:T:G	5.71567e-07	-1.68679	-1.14729
230656174	chr1:230656174:C:T	7.12509e-06	-1.4883e-10	-0.311089
230656178	chr1:230656178:A:G	1.17499e-06	-1.25115	-0.862298
230656438	chr1:230656438:G:A	5.79704e-07	-1.70086	-1.11908
230656631	chr1:230656631:T:C	3.16717e-06	-1.4883e-10	-1.12187
230657261	chr1:230657261:G:A	9.7564e-07	-1.55443	-0.744943
230657707	chr1:230657707:C:T	6.8242e-07	-1.63117	-1.02565
230657768	chr1:230657768:T:C	1.70414e-05	-0.196488	0.757422
230657844	chr1:230657844:C:T	5.84197e-07	-1.70563	-1.1066
230657860	chr1:230657860:C:T	3.22118e-06	-1.4883e-10	-1.10496
230657914	chr1:230657914:G:A	6.64336e-06	-0.780903	0.399808
230658103	chr1:230658103:TC:T	5.66419e-07	-1.69503	-1.14811
230658290	chr1:230658290:T:C	4.15158e-06	-1.4883e-10	-0.851222
230658408	chr1:230658408:G:C	5.67428e-07	-1.70285	-1.13851
230658480	chr1:230658480:G:A	1.06119e-06	-1.6488	-0.56652
230659090	chr1:230659090:A:T	1.47733e-05	-1.4883e-10	0.41811
230659431	chr1:230659431:T:C	6.21674e-07	-1.60219	-1.14786
230659574	chr1:230659574:C:T	7.42342e-06	-1.4883e-10	-0.270072
230659795	chr1:230659795:A:G	3.20327e-06	-1.4883e-10	-1.11054
230659895	chr1:230659895:A:G	1.08806e-06	-1.51153	-0.678778
```
