## Supplementary material for "Characterization of shared and ancestry-specific signals driving complex traits using multi-ancestry fine-mapping": susiex_nc2.cs80.snp

```
BP	SNP	PIP(CS1)	LogBF(CS1,Pop1)	LogBF(CS1,Pop2)
229660032	chr1:229660032:A:G	4.54698e-05	-1.4883e-10	1.84912
229660524	chr1:229660524:T:C	1.38249e-05	1.45975	-0.801209
229660719	chr1:229660719:G:A	4.92546e-05	1.30444	0.624626
229660777	chr1:229660777:G:A	4.90261e-05	1.28963	0.634791
229661172	chr1:229661172:C:A	1.39719e-05	1.46242	-0.793305
229661293	chr1:229661293:A:C	4.60029e-05	1.47403	0.386742
229661892	chr1:229661892:G:C	1.63966e-05	1.18399	-0.354844
229662352	chr1:229662352:G:A	2.45899e-06	-1.4883e-10	-1.06818
229662513	chr1:229662513:T:A	4.59642e-05	-1.4883e-10	1.85993
229662663	chr1:229662663:C:T	1.19103e-05	1.15843	-0.648954
229662964	chr1:229662964:G:A	8.2543e-06	-1.4883e-10	0.142801
229663127	chr1:229663127:C:T	1.6444e-05	1.57973	-0.747703
229663378	chr1:229663378:C:G	3.83375e-06	-1.4883e-10	-0.62409
229663467	chr1:229663467:T:C	5.41384e-07	-1.5787	-1.00286
229663798	chr1:229663798:G:A	2.7367e-06	-1.4883e-10	-0.961182
229663891	chr1:229663891:T:C	5.192e-05	1.45378	0.527988
229663965	chr1:229663965:T:C	3.76961e-05	-1.4883e-10	1.66162
229664752	chr1:229664752:C:T	1.47058e-06	-1.58228	-2.24018e-10
229664761	chr1:229664761:C:T	3.32214e-05	-1.4883e-10	1.53526
229665078	chr1:229665078:T:C	2.66579e-05	1.34627	-0.0311157
229665221	chr1:229665221:T:G	3.25441e-05	-1.4883e-10	1.51466
229665353	chr1:229665353:G:C	1.80553e-05	1.86005	-0.934542
229665373	chr1:229665373:T:C	8.1138e-06	-1.4883e-10	0.125634
229665547	chr1:229665547:C:T	4.00596e-06	-1.4883e-10	-0.58015
229665600	chr1:229665600:TATG:T	1.63148e-05	1.62716	-0.803026
229665651	chr1:229665651:A:G	5.74106e-06	-1.4883e-10	-0.220289
229665820	chr1:229665820:C:A	4.01478e-06	-1.4883e-10	-0.577949
229666577	chr1:229666577:G:A	2.29485e-06	-1.4883e-10	-1.13727
229666593	chr1:229666593:G:A	1.08238e-05	-1.4883e-10	0.413812
229666798	chr1:229666798:C:T	4.33967e-06	-1.4883e-10	-0.500134
229666804	chr1:229666804:T:C	5.97487e-07	-1.61695	-0.866004
229667103	chr1:229667103:C:T	2.61699e-06	-1.4883e-10	-1.00591
229667108	chr1:229667108:C:T	2.96628e-06	-1.4883e-10	-0.880623
229667249	chr1:229667249:C:T	9.98413e-06	1.37636	-1.04329
229667284	chr1:229667284:T:C	1.42305e-05	-1.4883e-10	0.687453
229667519	chr1:229667519:T:C	3.51935e-06	-1.4883e-10	-0.709657
229667563	chr1:229667563:A:G	3.73187e-06	-1.4883e-10	-0.651025
229667568	chr1:229667568:A:G	3.31278e-06	-1.4883e-10	-0.770146
229667907	chr1:229667907:C:T	8.84576e-07	-1.5679	-0.522676
229668791	chr1:229668791:C:T	2.50414e-06	-1.4883e-10	-1.04999
229668899	chr1:229668899:A:G	2.60946e-06	-1.4883e-10	-1.00879
229669145	chr1:229669145:T:C	9.50072e-07	-1.27735	-0.7418
229669146	chr1:229669146:G:A	4.34604e-06	0.64765	-1.14632
229669396	chr1:229669396:T:A	2.26947e-06	-1.4883e-10	-1.14839
229670428	chr1:229670428:A:G	3.94032e-06	-1.4883e-10	-0.59667
229670525	chr1:229670525:G:A	4.91507e-06	-1.4883e-10	-0.375627
229670631	chr1:229670631:C:T	5.2749e-06	-1.4883e-10	-0.304974
229670915	chr1:229670915:C:A	6.34821e-07	-1.27665	-1.14569
229671046	chr1:229671046:C:T	2.84763e-06	-1.4883e-10	-0.921445
229671262	chr1:229671262:C:T	7.55938e-07	-1.14619	-1.10154
229671619	chr1:229671619:C:T	2.79991e-06	-1.4883e-10	-0.938347
229671681	chr1:229671681:T:C	3.23251e-06	-1.4883e-10	-0.794674
229671704	chr1:229671704:T:G	2.6635e-06	-1.4883e-10	-0.98829
229671745	chr1:229671745:C:T	2.00311e-05	-1.4883e-10	1.02935
229671895	chr1:229671895:G:A	7.09881e-06	-1.4883e-10	-0.0080057
229672314	chr1:229672314:A:C	9.64276e-06	-1.4883e-10	0.298275
229672745	chr1:229672745:T:C	5.11497e-07	-1.52466	-1.11369
229673553	chr1:229673553:T:A	4.91088e-06	-1.4883e-10	-0.376479
229673660	chr1:229673660:T:A	1.10035e-06	-1.40647	-0.465833
229673799	chr1:229673799:A:C	2.7454e-06	-1.4883e-10	-0.958005
229674039	chr1:229674039:G:A	5.32792e-07	-1.48235	-1.11521
229674151	chr1:229674151:TC:T	8.02511e-07	-1.498	-0.68994
229674156	chr1:229674156:A:G	5.46655e-07	-1.45861	-1.11326
229674235	chr1:229674235:G:A	2.61053e-06	-1.4883e-10	-1.00838
229674513	chr1:229674513:A:G	5.70734e-06	-1.33939	1.11321
229675059	chr1:229675059:A:G	1.48451e-06	-1.01484	-0.55801
229675306	chr1:229675306:C:T	2.81624e-06	-1.4883e-10	-0.93253
229675972	chr1:229675972:C:T	5.57158e-06	-1.4883e-10	-0.250255
229676023	chr1:229676023:G:C	6.38617e-07	-1.37453	-1.04185
229676093	chr1:229676093:A:C	6.21215e-07	-1.39205	-1.05196
229676190	chr1:229676190:C:G	6.35569e-07	-1.50786	-0.913306
229676239	chr1:229676239:TATC:T	5.66733e-07	-1.39587	-1.13993
229676242	chr1:229676242:C:T	1.89959e-06	-0.998931	-0.327363
229676484	chr1:229676484:G:T	2.34336e-06	-1.4883e-10	-1.11635
229676513	chr1:229676513:G:A	3.99926e-06	0.552429	-1.13425
229676560	chr1:229676560:TC:T	5.77144e-06	-1.4883e-10	-0.215011
229685136	chr1:229685136:C:T	4.59111e-06	0.616881	-1.06069
229686475	chr1:229686475:G:T	3.79003e-06	0.504127	-1.13969
229686532	chr1:229686532:C:T	8.34344e-07	-1.0409	-1.10814
229686982	chr1:229686982:C:T	7.07369e-06	-0.0115502	-2.24018e-10
229687012	chr1:229687012:C:T	1.33778e-06	-1.67692	-2.24018e-10
229687040	chr1:229687040:C:T	6.06222e-06	-1.4883e-10	-0.165856
229687300	chr1:229687300:C:T	2.6862e-06	-1.4883e-10	-0.979804
229687384	chr1:229687384:C:T	6.34883e-06	-1.4883e-10	-0.119662
229687432	chr1:229687432:G:A	1.99714e-06	-0.667702	-0.608516
229687651	chr1:229687651:A:G	3.85562e-06	0.453945	-1.07235
229687711	chr1:229687711:G:A	2.83239e-06	-1.4883e-10	-0.926813
229687871	chr1:229687871:C:T	1.33617e-06	-1.67812	-2.24018e-10
229687880	chr1:229687880:C:T	2.77976e-06	-1.4883e-10	-0.945567
229687995	chr1:229687995:A:G	2.69914e-06	-1.4883e-10	-0.975
229688219	chr1:229688219:G:A	4.06834e-06	0.582617	-1.14731
229688265	chr1:229688265:TC:T	2.12274e-06	-1.21522	-2.24018e-10
229688360	chr1:229688360:G:A	6.33116e-06	-1.4883e-10	-0.122449
229688439	chr1:229688439:A:G	3.16979e-06	-1.4883e-10	-0.814266
229688621	chr1:229688621:T:G	2.65585e-06	-1.4883e-10	-0.991166
229688747	chr1:229688747:C:T	6.78643e-06	-1.4883e-10	-0.053007
229688826	chr1:229688826:G:T	3.55024e-05	-1.4883e-10	1.60167
229688925	chr1:229688925:G:T	1.43907e-06	-1.58301	-0.0209283
229689023	chr1:229689023:T:C	3.03692e-06	-1.4883e-10	-0.857089
229689099	chr1:229689099:C:T	3.7367e-06	-1.4883e-10	-0.64973
229689231	chr1:229689231:C:T	7.29935e-07	-1.44882	-0.833913
229689304	chr1:229689304:T:G	3.45071e-06	0.418593	-1.14795
229689547	chr1:229689547:C:T	6.20604e-06	-1.4883e-10	-0.14241
229689691	chr1:229689691:T:C	1.50912e-06	-1.55641	-2.24018e-10
229689963	chr1:229689963:C:G	3.85272e-06	-1.35937	0.740214
229690107	chr1:229690107:C:T	2.77833e-06	-1.4883e-10	-0.946082
229690130	chr1:229690130:A:G	6.81453e-06	-1.4883e-10	-0.0488754
229690631	chr1:229690631:G:A	3.40548e-06	-1.4883e-10	-0.742548
229690640	chr1:229690640:T:C	3.34473e-06	-1.4883e-10	-0.760547
229690956	chr1:229690956:AG:A	1.41934e-06	-1.61774	-2.24018e-10
229690962	chr1:229690962:T:C	5.64262e-06	-1.4883e-10	-0.237585
229691471	chr1:229691471:A:C	4.92283e-06	0.684576	-1.05863
229691553	chr1:229691553:T:G	4.69749e-06	-0.374064	-0.04684
229691636	chr1:229691636:G:T	2.70294e-06	-0.278702	-0.694891
229691700	chr1:229691700:A:G	5.23452e-06	-1.4883e-10	-0.312657
229691789	chr1:229691789:C:T	2.62808e-06	-1.4883e-10	-1.00168
229692231	chr1:229692231:A:G	3.2361e-06	-1.4883e-10	-0.793563
229692543	chr1:229692543:G:T	5.72932e-06	0.471261	-0.693597
229692589	chr1:229692589:T:C	9.15823e-06	-1.4883e-10	0.24672
229692606	chr1:229692606:G:A	2.64228e-06	-1.4883e-10	-0.996291
229692642	chr1:229692642:T:G	4.08741e-06	-1.4883e-10	-0.560022
229692816	chr1:229692816:C:T	1.27231e-06	-0.579104	-1.14799
229692970	chr1:229692970:C:T	3.78273e-06	-1.4883e-10	-0.637486
229693111	chr1:229693111:G:A	2.25747e-06	-0.692499	-0.46119
229693152	chr1:229693152:A:AT	3.39878e-06	0.296612	-1.04113
229693387	chr1:229693387:A:C	3.95875e-06	0.470649	-1.06265
229693472	chr1:229693472:C:A	4.19242e-05	-1.4883e-10	1.76793
229693557	chr1:229693557:T:C	4.27821e-06	0.354381	-0.868779
229693913	chr1:229693913:C:T	3.18697e-06	-1.4883e-10	-0.808861
229694191	chr1:229694191:G:A	3.3992e-05	-1.4883e-10	1.55819
229694284	chr1:229694284:C:T	2.55727e-06	-1.4883e-10	-1.02899
229694393	chr1:229694393:A:C	5.17459e-07	-1.70421	-0.922549
229694933	chr1:229694933:C:T	2.81195e-06	-1.4883e-10	-0.934053
229695012	chr1:229695012:T:C	5.24498e-07	-1.5454	-1.06785
229695429	chr1:229695429:G:A	2.77775e-06	-1.4883e-10	-0.946293
229695584	chr1:229695584:T:C	3.78838e-06	-1.4883e-10	-0.635993
229695679	chr1:229695679:C:T	2.45013e-06	-1.4883e-10	-1.07179
229695732	chr1:229695732:T:C	1.55519e-05	-1.4883e-10	0.77625
229695810	chr1:229695810:G:A	2.78186e-06	-1.4883e-10	-0.944811
229695856	chr1:229695856:T:C	2.38231e-06	-0.406133	-0.693729
229695857	chr1:229695857:G:A	4.15624e-06	0.355178	-0.898499
229696043	chr1:229696043:G:A	1.85975e-06	-1.34749	-2.24018e-10
229696063	chr1:229696063:G:A	1.18679e-06	-1.05196	-0.74472
229696414	chr1:229696414:C:T	8.8504e-07	-1.0685	-1.02155
229696907	chr1:229696907:C:T	1.30592e-06	-1.70103	-2.24018e-10
229697058	chr1:229697058:C:T	5.57081e-06	-1.4883e-10	-0.250391
229697209	chr1:229697209:G:A	7.76034e-07	-1.14653	-1.07496
229697323	chr1:229697323:G:A	2.88807e-06	0.173059	-1.0804
229697474	chr1:229697474:A:G	4.97004e-06	0.332556	-0.697062
229697513	chr1:229697513:T:C	4.18463e-06	0.181743	-0.718259
229698394	chr1:229698394:G:A	3.14815e-05	-1.4883e-10	1.48147
229698429	chr1:229698429:A:C	4.72372e-06	-1.4883e-10	-0.415336
229698554	chr1:229698554:C:T	4.75576e-06	0.29229	-0.700866
229698787	chr1:229698787:T:C	3.60511e-06	0.260012	-0.945593
229698876	chr1:229698876:A:G	2.74819e-06	-1.4883e-10	-0.956989
229698975	chr1:229698975:A:G	5.37836e-06	-0.00180676	-0.283742
229699666	chr1:229699666:T:C	3.91195e-06	0.122164	-0.726062
229699871	chr1:229699871:G:A	4.33117e-06	-1.4883e-10	-0.502094
229699984	chr1:229699984:T:G	3.00628e-06	0.257376	-1.1246
229700066	chr1:229700066:G:A	3.49746e-06	-1.4883e-10	-0.715896
229700396	chr1:229700396:A:G	2.36363e-06	-1.4883e-10	-1.10773
229700419	chr1:229700419:A:G	6.66438e-06	1.04943	-1.12059
229700466	chr1:229700466:T:C	7.82265e-06	0.970736	-0.881646
229700507	chr1:229700507:C:T	8.49981e-06	1.05715	-0.885043
229700574	chr1:229700574:T:C	3.98775e-06	-1.4883e-10	-0.584705
229700691	chr1:229700691:G:A	8.79715e-06	1.05493	-0.848435
229700785	chr1:229700785:T:C	8.34084e-06	0.993151	-0.83992
229700787	chr1:229700787:T:C	3.6082e-06	-1.4883e-10	-0.684723
229700832	chr1:229700832:G:A	8.31726e-06	1.00356	-0.853159
229701007	chr1:229701007:C:A	3.52461e-06	-1.4883e-10	-0.708163
229701516	chr1:229701516:G:A	9.92639e-07	-1.68725	-0.288072
229702329	chr1:229702329:C:T	8.03895e-06	0.975866	-0.8595
229702348	chr1:229702348:C:T	8.00517e-06	0.969676	-0.857522
229702658	chr1:229702658:T:C	1.30933e-06	-0.943154	-0.755261
229702712	chr1:229702712:A:G	2.32016e-06	0.00461536	-1.13091
229702823	chr1:229702823:A:C	6.8817e-06	0.832959	-0.872026
229703171	chr1:229703171:C:T	7.58146e-06	0.955513	-0.89774
229703209	chr1:229703209:A:G	9.11184e-06	1.0471	-0.805458
229703504	chr1:229703504:C:T	6.0184e-06	-1.4883e-10	-0.173112
229703570	chr1:229703570:C:T	3.66569e-06	-1.4883e-10	-0.668915
229703796	chr1:229703796:C:T	4.37363e-06	-1.4883e-10	-0.492338
229703839	chr1:229703839:A:G	7.56222e-06	0.796362	-0.74113
229703908	chr1:229703908:C:T	4.50668e-06	-1.4883e-10	-0.462371
229703915	chr1:229703915:G:A	4.0078e-06	-1.4883e-10	-0.57969
229704242	chr1:229704242:C:T	2.32277e-06	-1.4883e-10	-1.12517
229704379	chr1:229704379:T:A	9.81555e-06	1.09681	-0.78077
229704386	chr1:229704386:A:G	9.83937e-06	1.11266	-0.794201
229704407	chr1:229704407:A:G	3.58124e-06	-1.4883e-10	-0.692224
229704468	chr1:229704468:C:T	5.68012e-06	-1.4883e-10	-0.23096
229704662	chr1:229704662:G:T	1.30629e-06	-1.70074	-2.24018e-10
229704667	chr1:229704667:C:T	3.82049e-06	-1.4883e-10	-0.627553
229704678	chr1:229704678:A:G	9.10705e-06	1.05028	-0.80916
229704756	chr1:229704756:GAATA:G	1.37507e-05	-1.704	2.35716
229705115	chr1:229705115:AAC:A	6.21421e-06	-1.4883e-10	-0.141094
229705174	chr1:229705174:A:C	5.71531e-06	0.666095	-0.890879
229705361	chr1:229705361:G:T	5.16714e-06	-1.4883e-10	-0.325613
229705392	chr1:229705392:C:T	4.75556e-06	0.665595	-1.07421
229705511	chr1:229705511:G:T	5.42867e-06	-1.4883e-10	-0.276239
229705644	chr1:229705644:T:C	4.20359e-06	-1.4883e-10	-0.531993
229705685	chr1:229705685:A:G	4.73773e-06	0.633226	-1.0456
229706367	chr1:229706367:C:T	4.95537e-06	-1.4883e-10	-0.36746
229706658	chr1:229706658:A:C	2.77887e-06	-1.4883e-10	-0.945888
229706933	chr1:229706933:C:T	1.29844e-06	-1.70677	-2.24018e-10
229707162	chr1:229707162:A:G	2.58069e-06	-1.4883e-10	-1.01988
229707292	chr1:229707292:A:T	7.94331e-07	-1.63701	-0.561174
229707489	chr1:229707489:A:T	5.44748e-06	-1.4883e-10	-0.27278
229707625	chr1:229707625:G:A	6.73031e-07	-1.63959	-0.724302
229707661	chr1:229707661:G:A	5.03939e-06	-1.4883e-10	-0.350648
229707670	chr1:229707670:G:A	5.29401e-06	-1.66118	1.35983
229707753	chr1:229707753:T:C	6.81511e-06	-1.4883e-10	-0.048791
229708011	chr1:229708011:C:T	4.38293e-06	-1.4883e-10	-0.490215
229708047	chr1:229708047:T:TG	8.88044e-07	-1.68508	-0.401584
229709030	chr1:229709030:T:C	1.3002e-06	-1.70541	-2.24018e-10
229709035	chr1:229709035:G:A	3.66914e-06	-0.667975	-2.24018e-10
229709363	chr1:229709363:C:G	2.7745e-06	-1.4883e-10	-0.947461
229709434	chr1:229709434:C:T	3.45759e-06	-1.66454	0.937177
229709810	chr1:229709810:G:A	4.49904e-06	-1.4883e-10	-0.46407
229709835	chr1:229709835:C:G	1.80151e-05	0.923277	-2.24018e-10
229710052	chr1:229710052:T:C	1.77791e-05	1.29058	-0.380487
229710125	chr1:229710125:G:A	4.53208e-06	-1.4883e-10	-0.456751
229710222	chr1:229710222:T:C	2.05055e-06	-1.24982	-2.24018e-10
229710671	chr1:229710671:G:A	1.35981e-06	-1.66059	-2.24018e-10
229711436	chr1:229711436:GAAATAAT:G	4.52441e-06	-1.4883e-10	-0.458445
229711571	chr1:229711571:A:G	6.82973e-06	-1.4883e-10	-0.0466475
229711945	chr1:229711945:A:G	5.30112e-06	-1.4883e-10	-0.300014
229711959	chr1:229711959:A:G	5.57859e-07	-1.68695	-0.864636
229711973	chr1:229711973:A:G	4.64712e-06	-1.4883e-10	-0.431686
229712716	chr1:229712716:C:G	1.29913e-06	-1.70624	-2.24018e-10
229712934	chr1:229712934:T:G	2.31962e-06	-1.4883e-10	-1.12653
229713103	chr1:229713103:C:T	2.2703e-06	-1.4883e-10	-1.14802
229713190	chr1:229713190:A:G	4.24508e-07	-1.68616	-1.1386
229713514	chr1:229713514:G:T	2.13851e-06	-1.20782	-2.24018e-10
229714909	chr1:229714909:C:T	6.35103e-07	-1.65299	-0.768908
229715385	chr1:229715385:A:T	7.48626e-07	-1.59249	-0.664959
229715459	chr1:229715459:A:T	2.38211e-06	-1.4883e-10	-1.09995
229715483	chr1:229715483:G:A	4.27491e-06	-1.4883e-10	-0.515171
229715568	chr1:229715568:C:G	1.45248e-06	-1.59466	-2.24018e-10
229715664	chr1:229715664:G:T	4.59692e-06	0.34265	-0.785197
229715737	chr1:229715737:T:C	2.43155e-06	-1.4883e-10	-1.0794
229716210	chr1:229716210:T:C	2.57041e-06	-1.4883e-10	-1.02387
229717559	chr1:229717559:C:T	5.22046e-06	-1.4883e-10	-0.315347
229717564	chr1:229717564:C:T	7.24588e-07	-1.5655	-0.72458
229717575	chr1:229717575:A:T	2.44024e-06	-1.4883e-10	-1.07583
229718717	chr1:229718717:T:TTTATTTAG	2.95284e-06	-1.4883e-10	-0.885165
229718740	chr1:229718740:T:A	3.42114e-06	-1.4883e-10	-0.737959
229718776	chr1:229718776:G:T	5.10945e-07	-1.68798	-0.951446
229718949	chr1:229718949:T:G	1.47993e-06	-1.57594	-2.24018e-10
229719212	chr1:229719212:G:A	2.67194e-06	-1.4883e-10	-0.985126
229719243	chr1:229719243:G:A	4.97277e-07	-1.58185	-1.08469
229719374	chr1:229719374:T:A	9.85731e-07	-1.18962	-0.792684
229720064	chr1:229720064:T:C	1.1598e-06	-1.09854	-0.721139
229721039	chr1:229721039:A:G	2.45267e-06	-1.4883e-10	-1.07076
229721095	chr1:229721095:G:A	2.45779e-06	-1.4883e-10	-1.06867
229722099	chr1:229722099:A:C	3.88858e-06	-1.4883e-10	-0.609887
229722309	chr1:229722309:A:G	2.44588e-06	-1.4883e-10	-1.07353
229722434	chr1:229722434:A:T	2.09053e-06	-1.23052	-2.24018e-10
229722480	chr1:229722480:A:T	5.95224e-06	-1.4883e-10	-0.184165
229722520	chr1:229722520:A:G	1.82299e-06	-0.421754	-0.945699
229722875	chr1:229722875:T:G	5.02416e-07	-1.65285	-1.00341
229723085	chr1:229723085:A:C	2.45504e-06	-1.4883e-10	-1.06979
229723561	chr1:229723561:C:T	5.51463e-06	-0.260529	-2.24018e-10
229723953	chr1:229723953:G:A	1.28746e-06	-0.868717	-0.846546
229724054	chr1:229724054:G:A	7.67833e-06	0.07047	-2.24018e-10
229724195	chr1:229724195:G:A	5.58054e-07	-1.70594	-0.845291
229724458	chr1:229724458:T:G	1.6398e-05	0.829227	-2.24018e-10
229725137	chr1:229725137:C:T	3.18228e-06	-1.4883e-10	-0.810336
229725276	chr1:229725276:G:A	2.58214e-06	-1.4883e-10	-1.01931
229725361	chr1:229725361:C:T	2.33519e-06	-1.4883e-10	-1.11984
229725698	chr1:229725698:AT:A	5.99291e-07	-1.70563	-0.774316
229725739	chr1:229725739:G:A	1.05765e-06	-0.965254	-0.94663
229725913	chr1:229725913:A:G	2.4239e-06	-1.4883e-10	-1.08256
229725976	chr1:229725976:T:C	2.42384e-06	-1.4883e-10	-1.08258
229726502	chr1:229726502:T:C	2.34596e-06	-1.4883e-10	-1.11524
229726549	chr1:229726549:G:A	2.40793e-05	-1.4883e-10	1.21342
229726565	chr1:229726565:G:A	1.71012e-06	-1.5951	0.163732
229726829	chr1:229726829:G:A	5.22421e-07	-1.52695	-1.09026
229726863	chr1:229726863:A:G	5.30203e-07	-1.62945	-0.972974
229727260	chr1:229727260:G:A	5.63074e-07	-1.58922	-0.953058
229727329	chr1:229727329:T:C	2.44751e-05	-1.4883e-10	1.22972
229727933	chr1:229727933:C:A	5.42379e-07	-1.67429	-0.905431
229728476	chr1:229728476:C:T	6.74884e-06	0.803287	-0.861849
229728544	chr1:229728544:G:A	2.04931e-06	-1.25043	-2.24018e-10
229728671	chr1:229728671:G:A	2.44567e-06	-1.4883e-10	-1.07361
229728688	chr1:229728688:G:A	2.76908e-05	-1.4883e-10	1.35317
229728757	chr1:229728757:G:A	1.84327e-05	-1.4883e-10	0.946193
229729243	chr1:229729243:A:T	3.89246e-06	-1.4883e-10	-0.608892
229729399	chr1:229729399:C:T	2.16883e-06	-1.19375	-2.24018e-10
229729488	chr1:229729488:A:G	3.14492e-06	-0.842273	0.020128
229730374	chr1:229730374:C:T	7.78158e-06	-1.4883e-10	0.0838264
229730492	chr1:229730492:G:T	3.73838e-06	-1.4883e-10	-0.649281
229731127	chr1:229731127:C:G	7.96139e-07	-1.07498	-1.12093
229731168	chr1:229731168:T:C	3.32351e-06	-1.4883e-10	-0.766913
229731514	chr1:229731514:A:C	2.64607e-06	-1.4883e-10	-0.994859
229731720	chr1:229731720:C:T	1.02061e-06	-1.7006	-0.246933
229731767	chr1:229731767:G:C	3.32351e-06	-1.4883e-10	-0.766913
229733866	chr1:229733866:C:A	3.41555e-06	-1.4883e-10	-0.739594
229733922	chr1:229733922:A:G	1.22374e-06	-0.830349	-0.935668
229734254	chr1:229734254:G:A	3.60136e-06	-1.4883e-10	-0.686622
229734491	chr1:229734491:T:C	6.99794e-06	-1.4883e-10	-0.0223165
229734636	chr1:229734636:G:A	2.41344e-06	-1.4883e-10	-1.08688
229735179	chr1:229735179:G:A	3.34317e-06	-1.4883e-10	-0.761012
229735248	chr1:229735248:C:T	3.88633e-06	-1.4883e-10	-0.610467
229735305	chr1:229735305:G:A	4.74813e-06	-1.4883e-10	-0.410182
229735411	chr1:229735411:GT:G	2.91029e-06	-1.4883e-10	-0.899681
229735541	chr1:229735541:A:C	3.8813e-06	0.219882	-0.831644
229735664	chr1:229735664:T:C	2.26974e-06	-1.4883e-10	-1.14827
229736078	chr1:229736078:T:C	2.96149e-06	-1.4883e-10	-0.882242
229736346	chr1:229736346:A:AT	2.72643e-06	-1.4883e-10	-0.964939
229736551	chr1:229736551:T:C	7.82705e-07	-1.69681	-0.516117
229736911	chr1:229736911:T:A	3.8582e-06	-1.4883e-10	-0.617731
229737146	chr1:229737146:A:G	2.84387e-06	-1.4883e-10	-0.922766
229737186	chr1:229737186:AG:A	1.97268e-06	-1.28854	-2.24018e-10
229737822	chr1:229737822:T:A	3.8598e-06	-1.4883e-10	-0.617318
229737871	chr1:229737871:T:C	2.36913e-06	-1.4883e-10	-1.10541
229738925	chr1:229738925:A:G	8.19482e-07	-1.06233	-1.10469
229738964	chr1:229738964:G:A	2.33019e-06	-1.4883e-10	-1.12198
229739281	chr1:229739281:G:C	7.75827e-06	-1.4883e-10	0.0808269
229739435	chr1:229739435:A:G	2.36935e-06	-1.4883e-10	-1.10532
229740067	chr1:229740067:AG:A	5.4454e-06	-1.4883e-10	-0.273161
229740437	chr1:229740437:A:G	9.04979e-06	-1.4883e-10	0.234809
229740656	chr1:229740656:G:A	5.3714e-06	-0.286844	-2.24018e-10
229741688	chr1:229741688:G:A	4.08043e-06	-1.4883e-10	-0.56173
229741935	chr1:229741935:A:G	3.43033e-06	-1.4883e-10	-0.735277
229741976	chr1:229741976:TC:T	6.78103e-06	-0.564955	0.511151
229742722	chr1:229742722:A:G	5.37706e-06	-0.570981	0.28519
229743012	chr1:229743012:T:C	4.17211e-06	-0.843117	0.303605
229743760	chr1:229743760:G:A	6.80507e-07	-1.58252	-0.770332
229744142	chr1:229744142:T:A	4.95928e-06	-0.908169	0.541497
229744501	chr1:229744501:T:TTC	5.56875e-06	-0.763418	0.512656
229744594	chr1:229744594:G:A	4.51479e-06	-1.4883e-10	-0.460575
229744741	chr1:229744741:T:C	2.37573e-06	-1.4883e-10	-1.10263
229744894	chr1:229744894:T:C	5.75229e-06	-0.751876	0.533541
229745000	chr1:229745000:C:A	5.58283e-06	-1.4883e-10	-0.248236
229745202	chr1:229745202:A:G	9.77649e-06	-1.4883e-10	0.312048
229745217	chr1:229745217:G:T	9.64415e-06	-1.4883e-10	0.298418
229745331	chr1:229745331:A:C	4.042e-06	-1.4883e-10	-0.571192
229745404	chr1:229745404:T:C	3.59976e-06	-1.4883e-10	-0.687066
229745500	chr1:229745500:C:T	3.05205e-06	-1.4883e-10	-0.852121
229745930	chr1:229745930:T:C	4.3391e-06	-1.4883e-10	-0.500265
229746002	chr1:229746002:C:A	2.4406e-06	-1.4883e-10	-1.07569
229746057	chr1:229746057:G:A	1.12779e-05	0.454912	-2.24018e-10
229746478	chr1:229746478:T:C	9.75421e-06	-1.4883e-10	0.309766
229747396	chr1:229747396:G:T	2.62952e-05	-1.4883e-10	1.30145
229748359	chr1:229748359:AC:A	2.97338e-06	-1.4883e-10	-0.878235
229748697	chr1:229748697:T:C	4.63532e-07	-1.58927	-1.14754
229748708	chr1:229748708:G:A	1.79293e-06	-1.38408	-2.24018e-10
229748713	chr1:229748713:G:A	8.72685e-06	-1.4883e-10	0.198472
229748927	chr1:229748927:A:C	2.20593e-05	-1.4883e-10	1.1258
229749261	chr1:229749261:G:A	9.74296e-06	-1.4883e-10	0.308613
229749270	chr1:229749270:T:C	4.41097e-06	-0.627364	0.143527
229749909	chr1:229749909:T:G	3.43724e-06	-1.4883e-10	-0.733263
229750651	chr1:229750651:A:C	4.15297e-06	-0.883743	0.339634
229750915	chr1:229750915:A:G	2.11935e-05	-1.4883e-10	1.08576
229751095	chr1:229751095:ATGT:A	6.50412e-06	-1.4883e-10	-0.0954973
229751565	chr1:229751565:A:G	4.24886e-06	-0.831277	0.309995
229751581	chr1:229751581:A:G	4.1421e-06	-1.4883e-10	-0.54673
229752162	chr1:229752162:G:T	4.03004e-06	-0.865747	0.291591
229752179	chr1:229752179:G:T	4.05172e-06	-0.866059	0.297269
229752260	chr1:229752260:A:C	4.6348e-06	-1.4883e-10	-0.43434
229752343	chr1:229752343:G:T	1.02748e-06	-0.817995	-1.12282
229752590	chr1:229752590:C:A	3.55961e-06	0.410188	-1.10847
229753060	chr1:229753060:C:T	4.48987e-06	-1.4883e-10	-0.466108
229753358	chr1:229753358:A:ATCTT	2.91606e-06	-1.4883e-10	-0.897698
229754336	chr1:229754336:CT:C	4.43499e-06	-1.4883e-10	-0.478407
229754428	chr1:229754428:A:T	2.52072e-06	-1.4883e-10	-1.04339
229754838	chr1:229754838:A:G	9.75421e-06	-1.4883e-10	0.309766
229755126	chr1:229755126:G:C	3.01029e-06	-1.4883e-10	-0.865897
229755280	chr1:229755280:T:C	9.75421e-06	-1.4883e-10	0.309766
229755327	chr1:229755327:C:T	2.27206e-06	-1.4883e-10	-1.14725
229755331	chr1:229755331:C:T	2.36077e-06	-1.4883e-10	-1.10894
229755441	chr1:229755441:G:A	1.70763e-05	-1.4883e-10	0.869758
229755606	chr1:229755606:A:G	2.43692e-06	-1.4883e-10	-1.0772
229755905	chr1:229755905:A:G	1.82538e-06	-1.36614	-2.24018e-10
229755956	chr1:229755956:G:A	3.1464e-06	-0.362615	-0.45906
229756525	chr1:229756525:A:G	2.66921e-06	-1.4883e-10	-0.986152
229756601	chr1:229756601:A:G	4.04783e-06	-1.4883e-10	-0.569752
229756735	chr1:229756735:G:A	2.74e-06	-1.4883e-10	-0.959975
229756748	chr1:229756748:T:C	1.04729e-05	-0.611488	0.992346
229757155	chr1:229757155:G:T	2.46682e-06	-1.4883e-10	-1.065
229757483	chr1:229757483:C:T	1.31244e-06	-1.69605	-2.24018e-10
229758448	chr1:229758448:G:A	2.38984e-06	0.0294023	-1.12611
229758484	chr1:229758484:C:T	2.15565e-06	-0.0638799	-1.13596
229758677	chr1:229758677:AG:A	8.50378e-07	-1.56471	-0.565298
229758909	chr1:229758909:G:A	4.6764e-07	-1.68838	-1.03961
229759277	chr1:229759277:A:T	1.44363e-06	-1.60077	-2.24018e-10
229759723	chr1:229759723:C:A	1.88043e-06	-1.33643	-2.24018e-10
229759754	chr1:229759754:G:T	2.30026e-06	-1.4883e-10	-1.13491
229759935	chr1:229759935:C:T	1.43151e-06	-1.6092	-2.24018e-10
229760211	chr1:229760211:C:G	2.26951e-06	-1.4883e-10	-1.14837
229760407	chr1:229760407:C:T	2.33331e-06	-1.4883e-10	-1.12064
229760480	chr1:229760480:A:G	2.3218e-06	-1.4883e-10	-1.12559
229760592	chr1:229760592:C:A	2.33401e-06	-1.4883e-10	-1.12034
229760784	chr1:229760784:A:T	2.32742e-06	-1.4883e-10	-1.12317
229761191	chr1:229761191:T:C	2.72748e-06	-1.4883e-10	-0.964555
229761494	chr1:229761494:G:A	1.49282e-06	-0.516627	-1.05064
229761528	chr1:229761528:G:T	2.28662e-06	-1.4883e-10	-1.14086
229761535	chr1:229761535:C:T	2.46857e-06	-1.4883e-10	-1.06429
229761878	chr1:229761878:G:A	3.26175e-06	-1.4883e-10	-0.78567
229761901	chr1:229761901:A:C	2.27376e-06	-1.4883e-10	-1.1465
229762069	chr1:229762069:G:A	3.78353e-06	-1.4883e-10	-0.637276
229762196	chr1:229762196:G:A	5.70601e-06	-1.4883e-10	-0.226413
229762223	chr1:229762223:C:T	7.51293e-07	-1.14172	-1.11217
229762351	chr1:229762351:T:G	4.47926e-06	-1.4883e-10	-0.468475
229762730	chr1:229762730:C:A	2.35191e-06	-1.4883e-10	-1.11271
229763034	chr1:229763034:G:A	1.70958e-06	-1.43169	-2.24018e-10
229763477	chr1:229763477:C:G	1.73506e-06	-0.440058	-0.97683
229764343	chr1:229764343:T:C	1.21755e-06	-1.35778	-0.413306
229764657	chr1:229764657:T:C	2.68109e-06	-1.4883e-10	-0.981708
229764748	chr1:229764748:G:T	5.65765e-07	-1.68174	-0.855773
229764848	chr1:229764848:G:T	2.93313e-06	-1.4883e-10	-0.891862
229765015	chr1:229765015:A:G	2.12168e-06	-1.21573	-2.24018e-10
229765158	chr1:229765158:T:C	2.33816e-06	-1.4883e-10	-1.11857
229765198	chr1:229765198:T:C	5.16354e-07	-1.50078	-1.12812
229765227	chr1:229765227:GCTGT:G	2.33069e-06	-1.4883e-10	-1.12177
229765403	chr1:229765403:C:T	2.37057e-06	-1.4883e-10	-1.1048
229765764	chr1:229765764:C:G	2.2861e-06	-1.4883e-10	-1.14109
229765793	chr1:229765793:T:TG	2.92104e-06	-1.4883e-10	-0.895993
229766124	chr1:229766124:T:C	1.74736e-06	-0.663042	-0.746785
229766465	chr1:229766465:T:C	4.41665e-07	-1.69761	-1.08752
229766651	chr1:229766651:G:A	3.0323e-06	-1.4883e-10	-0.858611
229766757	chr1:229766757:C:G	5.51335e-07	-1.69001	-0.873341
229767104	chr1:229767104:A:G	1.30246e-06	-1.70368	-2.24018e-10
229767149	chr1:229767149:T:G	2.39026e-06	-1.4883e-10	-1.09653
229767246	chr1:229767246:A:G	2.44296e-06	-1.4883e-10	-1.07472
229767247	chr1:229767247:G:A	6.03324e-07	-1.68344	-0.789794
229767498	chr1:229767498:A:G	4.07479e-06	-0.563115	-2.24018e-10
229768077	chr1:229768077:TTTA:T	5.48697e-07	-1.46746	-1.10068
229768269	chr1:229768269:C:G	3.07716e-06	-1.4883e-10	-0.843924
229768576	chr1:229768576:G:A	2.43547e-06	-1.4883e-10	-1.07779
229769107	chr1:229769107:A:G	2.44756e-06	-1.4883e-10	-1.07284
229769369	chr1:229769369:C:T	3.3073e-06	-1.4883e-10	-0.771801
229769543	chr1:229769543:G:T	3.34287e-06	-1.4883e-10	-0.761102
229769712	chr1:229769712:CA:C	3.63788e-06	-1.4883e-10	-0.676531
229769871	chr1:229769871:A:G	4.14736e-06	-1.4883e-10	-0.545461
229770104	chr1:229770104:T:C	2.72034e-06	-1.4883e-10	-0.967175
229770117	chr1:229770117:G:T	2.27326e-06	-1.4883e-10	-1.14672
229770417	chr1:229770417:C:T	2.26956e-06	-1.4883e-10	-1.14835
229770790	chr1:229770790:T:C	4.72685e-07	-1.62421	-1.09305
229771690	chr1:229771690:A:G	1.3747e-06	-1.64969	-2.24018e-10
229771968	chr1:229771968:A:G	2.73286e-06	-1.4883e-10	-0.962586
229772229	chr1:229772229:A:G	2.26965e-06	-1.4883e-10	-1.14831
229772483	chr1:229772483:C:A	2.86925e-06	-0.92461	0.0107291
229773023	chr1:229773023:C:G	4.51259e-06	-0.76189	0.300829
229773199	chr1:229773199:T:C	4.55996e-07	-1.63027	-1.12293
229773276	chr1:229773276:G:T	3.37537e-06	-1.4883e-10	-0.751428
229773549	chr1:229773549:G:A	1.3088e-06	-1.69882	-2.24018e-10
229773622	chr1:229773622:G:C	2.75483e-06	-1.4883e-10	-0.954578
229774531	chr1:229774531:T:C	7.60605e-07	-1.66174	-0.57983
229774663	chr1:229774663:C:T	2.50478e-06	-1.4883e-10	-1.04973
229774664	chr1:229774664:G:A	4.12493e-06	0.457866	-1.00875
229774772	chr1:229774772:CAGCCTGGGCAACAGAGCGAGACTCTGTCTCAAAAAAAAAAAAAAAAATTAAAAAGTGAACAAAAGGGTAAA:C	2.32598e-06	-1.12379	-2.24018e-10
229774990	chr1:229774990:G:A	8.41192e-07	-1.66188	-0.478992
229775669	chr1:229775669:C:T	2.72218e-06	-1.4883e-10	-0.966498
229776041	chr1:229776041:T:C	9.76948e-07	-0.98243	-1.00882
229776429	chr1:229776429:A:G	1.88803e-06	-0.457715	-0.874681
229776630	chr1:229776630:A:G	2.51596e-06	-1.4883e-10	-1.04528
229776635	chr1:229776635:T:C	6.00635e-07	-1.33007	-1.14763
229776648	chr1:229776648:C:T	1.03206e-06	-0.788039	-1.14834
229776922	chr1:229776922:T:C	7.40282e-07	-1.64591	-0.622749
229777125	chr1:229777125:G:A	2.72601e-06	-1.4883e-10	-0.965094
229777221	chr1:229777221:A:C	2.28268e-06	-1.4883e-10	-1.14258
229777353	chr1:229777353:G:A	1.2828e-06	-0.763662	-0.955227
229777416	chr1:229777416:G:A	5.73748e-07	-1.67439	-0.849106
229777754	chr1:229777754:A:C	2.27798e-06	-1.4883e-10	-1.14465
229778379	chr1:229778379:G:A	4.7904e-07	-1.70681	-0.997092
229778821	chr1:229778821:T:C	3.4861e-06	-0.888587	0.169439
229778852	chr1:229778852:G:A	1.28788e-06	-1.44622	-0.268713
229780792	chr1:229780792:T:C	2.28389e-06	-1.4883e-10	-1.14205
229780913	chr1:229780913:T:C	4.98268e-06	-0.902942	0.540977
229780935	chr1:229780935:G:A	4.99339e-06	-0.932132	0.572314
229780970	chr1:229780970:T:A	2.74375e-06	-1.4883e-10	-0.958606
229781004	chr1:229781004:G:A	2.47005e-06	-1.4883e-10	-1.06369
229781323	chr1:229781323:C:T	5.02452e-06	-0.872958	0.519357
229781324	chr1:229781324:C:T	2.27279e-06	-1.4883e-10	-1.14693
229781444	chr1:229781444:G:A	2.24034e-06	-1.16131	-2.24018e-10
229781593	chr1:229781593:C:T	5.77736e-07	-1.69624	-0.820334
229781721	chr1:229781721:T:C	2.6426e-06	-0.948559	-0.0476124
229781725	chr1:229781725:C:T	2.4685e-06	-0.0240545	-1.04027
229781929	chr1:229781929:C:T	2.80026e-06	-0.971771	0.0335505
229781931	chr1:229781931:A:G	2.813e-06	-0.96723	0.0335505
229782043	chr1:229782043:T:C	3.4303e-06	-1.4883e-10	-0.735284
229782104	chr1:229782104:G:A	2.47194e-06	-1.4883e-10	-1.06293
229782199	chr1:229782199:G:C	5.6442e-07	-1.69394	-0.845948
229782202	chr1:229782202:A:T	5.53509e-07	-1.6937	-0.865708
229782254	chr1:229782254:G:A	5.44356e-07	-1.70238	-0.873707
229782392	chr1:229782392:C:T	5.44012e-07	-1.69479	-0.88193
229782393	chr1:229782393:A:G	5.68621e-07	-1.68577	-0.846702
229782428	chr1:229782428:G:T	6.41421e-07	-1.67171	-0.740293
229782481	chr1:229782481:G:A	2.86815e-06	-0.934972	0.0207078
229782521	chr1:229782521:G:A	5.446e-07	-1.68972	-0.885916
229782541	chr1:229782541:T:C	2.44328e-06	-1.4883e-10	-1.07459
229782550	chr1:229782550:A:G	5.54979e-07	-1.69451	-0.862249
229782824	chr1:229782824:A:T	2.32087e-06	-1.4883e-10	-1.12599
229783209	chr1:229783209:G:T	6.16336e-07	-1.67379	-0.778109
229783401	chr1:229783401:G:C	6.23683e-07	-1.67341	-0.76663
229783411	chr1:229783411:T:C	5.54536e-07	-1.68425	-0.873304
229783457	chr1:229783457:C:T	5.50888e-07	-1.68867	-0.875482
229783506	chr1:229783506:A:G	3.11865e-06	-1.04652	0.215993
229784168	chr1:229784168:T:G	5.29188e-07	-1.6972	-0.907146
229784279	chr1:229784279:A:G	5.30318e-07	-1.69678	-0.905427
229784314	chr1:229784314:C:T	1.41659e-06	-1.61968	-2.24018e-10
229784468	chr1:229784468:A:G	4.60351e-06	-0.968388	0.527274
229784784	chr1:229784784:T:TA	5.46311e-07	-1.70304	-0.869464
229784800	chr1:229784800:C:T	5.50599e-07	-1.6966	-0.868078
229784841	chr1:229784841:A:G	3.29663e-06	-1.1021	0.327067
229785166	chr1:229785166:C:G	5.48791e-07	-1.69212	-0.875852
229785409	chr1:229785409:C:A	5.5025e-07	-1.69592	-0.869395
229785517	chr1:229785517:T:C	5.47699e-07	-1.69671	-0.873253
229785937	chr1:229785937:T:C	3.95844e-06	-1.4883e-10	-0.592082
229786086	chr1:229786086:C:T	6.48933e-07	-1.67241	-0.727947
229786119	chr1:229786119:G:A	2.29332e-06	-1.4883e-10	-1.13793
229786180	chr1:229786180:T:C	2.71211e-06	-1.17392	0.203717
229786621	chr1:229786621:G:A	5.46119e-07	-1.69581	-0.877044
229786850	chr1:229786850:CCTT:C	3.57412e-06	-1.13341	0.439193
229787186	chr1:229787186:C:T	2.377e-06	-1.4883e-10	-1.10209
229787646	chr1:229787646:C:A	6.06196e-07	-1.67062	-0.797862
229787731	chr1:229787731:A:G	5.6278e-07	-1.69686	-0.84594
229788171	chr1:229788171:TGCCTGTGTATGCATGTGTAGTTGTGTGTGTCTGTGTGTGC:T	3.21133e-06	-1.4883e-10	-0.801248
229788750	chr1:229788750:T:G	2.74413e-06	-1.1333	0.17483
229788993	chr1:229788993:A:C	2.46896e-06	-1.4883e-10	-1.06414
229789025	chr1:229789025:T:C	3.20981e-06	-1.16457	0.362847
229789304	chr1:229789304:C:T	5.94082e-07	-1.68592	-0.802746
229789343	chr1:229789343:T:C	5.4314e-07	-1.70261	-0.875709
229789370	chr1:229789370:A:G	3.11103e-06	-1.4883e-10	-0.832978
229789460	chr1:229789460:G:A	6.27352e-07	-1.64439	-0.789786
229789467	chr1:229789467:G:A	2.42757e-06	-1.08104	-2.24018e-10
229789856	chr1:229789856:G:T	2.45743e-06	-1.4883e-10	-1.06882
229790096	chr1:229790096:G:A	2.58101e-06	-1.4883e-10	-1.01975
229790217	chr1:229790217:A:C	3.1181e-06	-1.18845	0.357743
229790341	chr1:229790341:TAG:T	5.22399e-07	-1.69662	-0.920638
229790345	chr1:229790345:G:C	5.24006e-07	-1.69342	-0.920762
229790376	chr1:229790376:A:G	5.22123e-07	-1.69636	-0.921425
229790389	chr1:229790389:T:C	2.29841e-06	-1.4883e-10	-1.13572
229791098	chr1:229791098:G:A	4.74114e-07	-1.58591	-1.12832
229791385	chr1:229791385:C:T	7.36599e-06	-1.4883e-10	0.0289402
229791475	chr1:229791475:T:C	5.83652e-07	-1.67768	-0.828702
229791686	chr1:229791686:T:A	5.97881e-07	-1.67971	-0.80259
229792051	chr1:229792051:T:C	2.19772e-06	-1.1829	0.00239101
229792409	chr1:229792409:G:A	4.60917e-07	-1.70546	-1.03701
229792920	chr1:229792920:A:T	3.12572e-06	-1.4883e-10	-0.828267
229792933	chr1:229792933:C:T	2.53217e-06	-1.4883e-10	-1.03885
229793043	chr1:229793043:A:G	2.11863e-06	-1.16656	-0.050606
229793551	chr1:229793551:A:G	1.22675e-06	-1.18376	-0.57981
229793749	chr1:229793749:G:A	2.46879e-06	-1.0642	-2.24018e-10
229793764	chr1:229793764:C:T	2.52884e-06	-1.4883e-10	-1.04017
229794210	chr1:229794210:A:G	1.93653e-05	0.99555	-2.24018e-10
229794400	chr1:229794400:C:G	2.73595e-06	-1.4883e-10	-0.961454
229795031	chr1:229795031:T:C	2.85364e-06	-1.28776	0.368417
229795071	chr1:229795071:C:T	2.45395e-06	-1.4883e-10	-1.07024
229795161	chr1:229795161:A:C	2.41241e-06	-1.4883e-10	-1.08731
229795246	chr1:229795246:G:C	2.43084e-06	-1.4883e-10	-1.0797
229795714	chr1:229795714:TC:T	2.30692e-06	-1.4883e-10	-1.13202
229796015	chr1:229796015:A:G	2.45628e-06	-1.25606	0.18678
229796508	chr1:229796508:T:A	2.35358e-06	-1.4883e-10	-1.112
229796794	chr1:229796794:G:A	1.6663e-06	-1.24203	-0.215301
229797137	chr1:229797137:A:T	2.57906e-06	-1.4883e-10	-1.02051
229797168	chr1:229797168:G:T	2.42056e-06	-1.4883e-10	-1.08394
229797247	chr1:229797247:C:T	2.30177e-06	-1.4883e-10	-1.13425
229797248	chr1:229797248:G:A	3.52785e-06	-1.4883e-10	-0.707245
229797291	chr1:229797291:G:A	5.10133e-07	-1.56609	-1.07493
229797508	chr1:229797508:T:A	1.44997e-06	-1.4733	-0.123089
229797714	chr1:229797714:G:A	2.6376e-06	-1.44637	0.448302
229797764	chr1:229797764:G:A	1.33095e-06	-1.68204	-2.24018e-10
229798045	chr1:229798045:C:T	2.39991e-06	-1.4883e-10	-1.0925
229798365	chr1:229798365:C:T	4.47433e-07	-1.64472	-1.12744
229798620	chr1:229798620:G:A	3.53758e-06	-1.4883e-10	-0.704491
229798910	chr1:229798910:G:A	1.46977e-06	-1.58282	-2.24018e-10
229798984	chr1:229798984:G:A	8.9452e-07	-1.50059	-0.578812
229799009	chr1:229799009:C:T	4.76042e-07	-1.70579	-1.0044
229799055	chr1:229799055:G:A	4.60251e-07	-1.61057	-1.13335
229799091	chr1:229799091:A:T	1.3028e-06	-1.61568	-0.087737
229799545	chr1:229799545:C:A	9.73399e-07	-1.48778	-0.507117
229799734	chr1:229799734:A:G	1.43178e-06	-1.49802	-0.110988
229799756	chr1:229799756:C:A	9.18435e-06	-1.4883e-10	0.249568
229799806	chr1:229799806:A:G	1.26233e-06	-0.59809	-1.13688
229799875	chr1:229799875:C:T	9.67767e-07	-1.47862	-0.522072
229799880	chr1:229799880:T:G	9.72591e-07	-1.47613	-0.519596
229799930	chr1:229799930:A:G	1.31727e-06	-1.46976	-0.22261
229799959	chr1:229799959:A:G	9.95809e-07	-1.47499	-0.497142
229800215	chr1:229800215:G:GCA	3.50947e-06	-1.4883e-10	-0.712467
229800471	chr1:229800471:C:T	9.71196e-07	-1.47831	-0.518849
229800820	chr1:229800820:A:G	1.06967e-06	-1.48432	-0.416259
229800892	chr1:229800892:C:T	9.03388e-07	-1.48093	-0.588608
229801046	chr1:229801046:G:C	1.00374e-06	-1.4787	-0.485504
229801195	chr1:229801195:G:T	4.46976e-06	-1.4883e-10	-0.470597
229801648	chr1:229801648:G:A	2.32423e-06	-1.4883e-10	-1.12454
229802017	chr1:229802017:CG:C	8.26011e-07	-1.48621	-0.672869
229802022	chr1:229802022:G:C	8.46878e-07	-1.48787	-0.646265
229802092	chr1:229802092:A:C	1.00313e-06	-1.41555	-0.549251
229802117	chr1:229802117:A:G	8.61771e-07	-1.31081	-0.805893
229802521	chr1:229802521:AAGCC:A	3.12164e-06	-0.829576	-2.24018e-10
229802806	chr1:229802806:G:T	3.10343e-06	-1.4883e-10	-0.835426
229803245	chr1:229803245:C:A	1.37889e-06	-1.51434	-0.132312
229803761	chr1:229803761:C:A	2.28097e-06	-1.4883e-10	-1.14333
229803957	chr1:229803957:T:C	2.43466e-06	-1.4883e-10	-1.07813
229804017	chr1:229804017:G:A	1.36126e-06	-1.65952	-2.24018e-10
229804234	chr1:229804234:T:A	9.56709e-07	-1.43673	-0.575463
229806422	chr1:229806422:T:C	5.60213e-06	-1.4883e-10	-0.244786
229806796	chr1:229806796:C:T	3.79094e-06	-1.4883e-10	-0.635318
229807224	chr1:229807224:T:A	2.43921e-06	-1.4883e-10	-1.07626
229807361	chr1:229807361:T:C	4.16846e-06	-1.4883e-10	-0.540385
229807421	chr1:229807421:T:C	3.34821e-06	-1.4883e-10	-0.759506
229808755	chr1:229808755:G:A	2.50083e-06	-1.4883e-10	-1.05131
229809299	chr1:229809299:A:G	7.84736e-07	-1.48246	-0.72788
229809373	chr1:229809373:T:C	2.39398e-06	-1.4883e-10	-1.09497
229809808	chr1:229809808:A:G	1.33235e-06	-1.52374	-0.157255
229810093	chr1:229810093:G:A	3.34789e-06	-1.4883e-10	-0.759602
229810674	chr1:229810674:G:A	1.9565e-06	-1.29678	-2.24018e-10
229810683	chr1:229810683:A:G	1.3138e-06	-1.69501	-2.24018e-10
229810929	chr1:229810929:A:T	5.00548e-06	-1.4883e-10	-0.3574
229811028	chr1:229811028:T:C	2.50852e-06	-1.4883e-10	-1.04824
229811586	chr1:229811586:A:G	8.37878e-07	-1.45092	-0.693895
229812547	chr1:229812547:A:G	3.10353e-06	-1.4883e-10	-0.835392
229813397	chr1:229813397:T:G	8.43547e-06	-1.4883e-10	0.164513
229813863	chr1:229813863:C:T	7.11462e-07	-1.49739	-0.810974
229814020	chr1:229814020:A:G	2.67911e-06	-1.4883e-10	-0.982448
229814238	chr1:229814238:C:A	5.07579e-05	1.95913	-2.24018e-10
229814359	chr1:229814359:G:A	3.75227e-06	-1.4883e-10	-0.645572
229814365	chr1:229814365:T:C	2.39261e-06	-1.4883e-10	-1.09555
229815275	chr1:229815275:T:C	9.45781e-07	-1.36709	-0.656589
229816911	chr1:229816911:A:G	3.03424e-06	-1.4883e-10	-0.857971
229817312	chr1:229817312:C:T	1.11858e-05	-1.4883e-10	0.446715
229818027	chr1:229818027:T:A	6.85926e-07	-1.23316	-1.11176
229819054	chr1:229819054:G:C	2.81413e-06	-1.4883e-10	-0.933279
229819566	chr1:229819566:A:C	6.98119e-07	-1.21793	-1.10937
229819622	chr1:229819622:A:G	9.27852e-07	-1.02228	-1.02053
229819654	chr1:229819654:C:G	6.91991e-07	-1.21714	-1.11898
229820178	chr1:229820178:C:T	3.83385e-06	-0.624064	-2.24018e-10
229820604	chr1:229820604:C:G	2.85032e-06	-1.4883e-10	-0.920502
229820733	chr1:229820733:C:T	2.08043e-06	-1.34833	0.112975
229820776	chr1:229820776:A:G	1.07176e-05	-1.4883e-10	0.403956
229821076	chr1:229821076:G:A	6.17021e-07	-1.32804	-1.12275
229821244	chr1:229821244:G:A	8.02753e-07	-1.2599	-0.927736
229821378	chr1:229821378:T:C	2.78484e-06	-0.943741	-2.24018e-10
229821675	chr1:229821675:C:G	7.93291e-07	-1.26418	-0.935322
229821951	chr1:229821951:T:C	2.93585e-06	-1.4883e-10	-0.890934
229822122	chr1:229822122:T:G	4.81457e-06	-1.36131	0.965022
229822465	chr1:229822465:T:A	7.94554e-07	-1.26039	-0.937517
229822774	chr1:229822774:C:T	3.05547e-06	-0.14666	-0.70434
229822853	chr1:229822853:G:A	2.26967e-06	-1.4883e-10	-1.1483
229823120	chr1:229823120:A:T	1.63791e-06	-1.47451	-2.24018e-10
229823174	chr1:229823174:C:T	6.66665e-06	-1.20816	1.13734
229823966	chr1:229823966:A:T	1.27292e-05	-1.4883e-10	0.575966
229824593	chr1:229824593:C:T	7.7265e-07	-1.20142	-1.02444
229824748	chr1:229824748:AG:A	9.20289e-07	-1.43098	-0.62002
229825351	chr1:229825351:T:C	5.53575e-06	-1.4883e-10	-0.256706
229825579	chr1:229825579:T:C	7.62792e-07	-1.21353	-1.02518
229825902	chr1:229825902:G:A	4.2015e-06	-1.4883e-10	-0.532492
229826170	chr1:229826170:C:G	2.84195e-06	-1.4883e-10	-0.923441
229826265	chr1:229826265:C:T	3.62786e-06	-1.4883e-10	-0.679289
229826398	chr1:229826398:A:G	6.43735e-07	-1.30504	-1.10336
229826669	chr1:229826669:A:C	6.31159e-07	-1.32953	-1.0986
229827037	chr1:229827037:G:A	3.47201e-06	-0.723199	-2.24018e-10
229827204	chr1:229827204:G:A	3.06831e-06	-1.4883e-10	-0.846807
229828125	chr1:229828125:C:T	7.78253e-06	0.0839484	-2.24018e-10
229828431	chr1:229828431:AAAT:A	7.52656e-07	-1.13042	-1.12166
229828436	chr1:229828436:CCT:C	7.72739e-07	-1.10654	-1.11921
229828490	chr1:229828490:C:T	1.31969e-06	-1.69053	-2.24018e-10
229828872	chr1:229828872:TTC:T	6.05394e-07	-1.36428	-1.10553
229828955	chr1:229828955:G:A	2.70625e-05	-1.4883e-10	1.33022
229829344	chr1:229829344:A:AC	6.32536e-07	-1.35346	-1.07249
229829482	chr1:229829482:T:A	9.67861e-07	-0.991186	-1.00941
229829492	chr1:229829492:G:A	1.32081e-06	-1.68969	-2.24018e-10
229829684	chr1:229829684:G:A	3.10144e-06	-1.4883e-10	-0.836066
229829890	chr1:229829890:A:G	1.60575e-06	-1.49434	-2.24018e-10
229830353	chr1:229830353:T:G	3.24228e-06	-1.4883e-10	-0.791657
229830370	chr1:229830370:C:T	7.62683e-07	-1.20208	-1.03676
229830384	chr1:229830384:T:G	4.48758e-06	-1.15885	0.69223
229830608	chr1:229830608:C:T	4.1169e-05	1.74975	-2.24018e-10
229830913	chr1:229830913:T:C	2.47135e-06	-1.4883e-10	-1.06317
229831064	chr1:229831064:C:T	2.4955e-06	-1.4883e-10	-1.05344
229831240	chr1:229831240:G:C	2.52992e-06	-1.4883e-10	-1.03974
229832881	chr1:229832881:T:C	5.42111e-06	-1.4883e-10	-0.277633
229833524	chr1:229833524:C:T	7.04228e-06	-1.4883e-10	-0.0160012
229834448	chr1:229834448:C:G	3.17164e-06	-1.4883e-10	-0.813685
229834933	chr1:229834933:A:T	6.98347e-06	-1.4883e-10	-0.0243861
229835350	chr1:229835350:G:C	9.93756e-06	-1.08225	1.41064
229835367	chr1:229835367:C:A	1.49832e-06	-1.56359	-2.24018e-10
229835684	chr1:229835684:C:G	2.27536e-06	-1.4883e-10	-1.1458
229836219	chr1:229836219:C:T	2.43592e-06	-1.4883e-10	-1.07761
229836237	chr1:229836237:A:G	2.85627e-06	-1.4883e-10	-0.918415
229836607	chr1:229836607:G:C	3.11629e-06	-1.4883e-10	-0.831289
229836983	chr1:229836983:T:C	3.05872e-06	-1.4883e-10	-0.849937
229837037	chr1:229837037:G:C	3.01197e-06	-1.4883e-10	-0.86534
229837545	chr1:229837545:T:C	2.37674e-06	-1.4883e-10	-1.1022
229838209	chr1:229838209:T:C	4.7188e-06	-1.4883e-10	-0.416379
229838307	chr1:229838307:A:T	1.37785e-06	-1.64741	-2.24018e-10
229838393	chr1:229838393:T:G	2.59878e-06	-1.4883e-10	-1.01289
229838601	chr1:229838601:A:G	2.40195e-06	-1.49966	0.408005
229839214	chr1:229839214:A:G	2.11718e-05	-1.51245	2.59718
229839290	chr1:229839290:G:C	3.9907e-06	-1.4883e-10	-0.583965
229839347	chr1:229839347:C:T	2.59948e-06	-1.4883e-10	-1.01262
229839390	chr1:229839390:A:G	9.30086e-06	-1.4883e-10	0.262174
229839667	chr1:229839667:T:C	3.9907e-06	-1.4883e-10	-0.583965
229839710	chr1:229839710:G:A	2.88799e-06	-1.56856	0.661182
229839912	chr1:229839912:C:G	5.50506e-06	-1.56947	1.3072
229839959	chr1:229839959:G:A	3.3599e-06	-1.4883e-10	-0.756022
229839970	chr1:229839970:T:C	3.00503e-06	-1.4883e-10	-0.867645
229840304	chr1:229840304:C:T	2.12736e-06	-1.57655	0.363501
229840647	chr1:229840647:G:A	2.02984e-06	-1.58604	0.326066
229840669	chr1:229840669:G:A	3.92057e-06	-1.4883e-10	-0.601695
229840684	chr1:229840684:A:C	3.41566e-06	-1.4883e-10	-0.739562
229841038	chr1:229841038:T:A	2.43338e-06	-1.07865	-2.24018e-10
229841204	chr1:229841204:G:C	1.02536e-05	-1.58652	1.94621
229841342	chr1:229841342:C:A	3.46234e-06	-1.4883e-10	-0.725989
229841383	chr1:229841383:T:C	2.567e-06	-1.4883e-10	-1.02519
229841584	chr1:229841584:T:C	3.39495e-06	-1.4883e-10	-0.745644
229841639	chr1:229841639:T:C	2.63621e-06	-1.4883e-10	-0.998589
229841665	chr1:229841665:GT:G	4.45513e-06	-1.5931	1.11922
229841693	chr1:229841693:T:G	2.33492e-06	-1.4883e-10	-1.11995
229841861	chr1:229841861:A:C	9.77334e-06	-1.5709	1.88262
229842472	chr1:229842472:T:C	2.31909e-06	-1.4883e-10	-1.12676
229842897	chr1:229842897:A:T	2.46191e-06	-1.4883e-10	-1.06699
229842961	chr1:229842961:A:G	3.54655e-06	-1.62388	0.921919
229844203	chr1:229844203:A:C	2.20318e-06	-1.17803	-2.24018e-10
229844438	chr1:229844438:G:T	3.75204e-06	-1.4883e-10	-0.645632
229844494	chr1:229844494:C:T	7.90758e-07	-1.6471	-0.555597
229844588	chr1:229844588:T:C	4.09197e-06	-1.4883e-10	-0.558905
229844863	chr1:229844863:G:T	1.22632e-05	-1.52098	2.05965
229844879	chr1:229844879:GC:G	2.30173e-06	-1.4883e-10	-1.13427
229845401	chr1:229845401:T:C	2.61941e-06	-1.4883e-10	-1.00499
229845455	chr1:229845455:T:C	2.36884e-06	-1.4883e-10	-1.10553
229845876	chr1:229845876:G:T	3.86062e-06	-1.63858	1.02148
229846432	chr1:229846432:G:A	4.53048e-06	-1.58719	1.13009
229846535	chr1:229846535:G:T	3.72076e-06	-1.4883e-10	-0.654005
229846882	chr1:229846882:C:T	5.98706e-06	-1.4883e-10	-0.178332
229847099	chr1:229847099:G:T	3.78078e-06	-1.4883e-10	-0.638002
229847594	chr1:229847594:A:G	2.40444e-06	-1.4883e-10	-1.09061
229847621	chr1:229847621:T:C	4.62229e-05	-1.4883e-10	1.86554
229847715	chr1:229847715:C:T	2.27382e-06	-1.4883e-10	-1.14647
229848044	chr1:229848044:G:A	8.87374e-06	0.215164	-2.24018e-10
229848158	chr1:229848158:C:T	2.91694e-06	-1.4883e-10	-0.897396
229848159	chr1:229848159:A:G	1.24894e-05	-1.23703	1.79398
229848303	chr1:229848303:A:G	7.20374e-06	-1.4883e-10	0.00666794
229848600	chr1:229848600:A:G	1.53384e-05	-0.371318	1.13374
229849058	chr1:229849058:T:G	2.27645e-06	-1.4883e-10	-1.14532
229849166	chr1:229849166:A:G	1.51507e-05	-0.403053	1.15317
229849193	chr1:229849193:A:G	6.85027e-06	-1.4883e-10	-0.0436452
229849229	chr1:229849229:AT:A	1.67543e-05	-0.390876	1.2416
229849280	chr1:229849280:T:C	2.27313e-06	-1.4883e-10	-1.14678
229849539	chr1:229849539:C:T	3.76784e-06	-1.4883e-10	-0.641431
229849609	chr1:229849609:A:G	7.36728e-06	-1.4883e-10	0.0291163
229849629	chr1:229849629:G:A	1.38766e-05	-0.43991	1.10218
229849648	chr1:229849648:G:A	5.548e-07	-1.57102	-0.986056
229849711	chr1:229849711:G:A	3.11384e-06	-1.4883e-10	-0.832077
229849758	chr1:229849758:G:A	2.44459e-06	-1.4883e-10	-1.07406
229849762	chr1:229849762:C:T	3.90923e-06	-1.4883e-10	-0.604592
229849907	chr1:229849907:T:C	3.05346e-06	-1.4883e-10	-0.851657
229849914	chr1:229849914:A:G	1.73122e-05	-0.403408	1.28689
229849962	chr1:229849962:C:T	3.85869e-06	-1.4883e-10	-0.617605
229850063	chr1:229850063:G:T	5.83221e-07	-1.53169	-0.975437
229850245	chr1:229850245:G:A	4.29401e-05	-1.4883e-10	1.79187
229850535	chr1:229850535:G:C	4.3474e-05	-1.4883e-10	1.80423
229850746	chr1:229850746:G:C	2.63304e-06	-1.4883e-10	-0.999793
229850819	chr1:229850819:T:C	5.67822e-07	-1.44169	-1.09219
229850834	chr1:229850834:G:A	1.3184e-05	-0.500267	1.11134
229851042	chr1:229851042:A:G	1.71913e-05	-0.386465	1.26294
229851218	chr1:229851218:C:T	1.2994e-06	-1.70603	-2.24018e-10
229851263	chr1:229851263:C:A	1.93715e-05	-0.30288	1.29875
229851267	chr1:229851267:A:G	7.45885e-06	-1.4883e-10	0.041468
229851392	chr1:229851392:C:T	1.86875e-05	-0.335753	1.29567
229851530	chr1:229851530:A:G	2.57335e-06	-1.4883e-10	-1.02272
229851703	chr1:229851703:A:G	7.94738e-06	-1.4883e-10	0.10491
229851797	chr1:229851797:T:C	6.56465e-05	-1.4883e-10	2.21635
229851798	chr1:229851798:A:G	3.6576e-06	-1.4883e-10	-0.671127
229851899	chr1:229851899:T:A	3.11136e-06	-1.4883e-10	-0.832873
229852129	chr1:229852129:T:C	5.37682e-06	-1.4883e-10	-0.285835
229852205	chr1:229852205:A:G	6.53686e-06	-1.4883e-10	-0.0904754
229852828	chr1:229852828:C:T	3.18412e-06	-1.4883e-10	-0.809757
229853093	chr1:229853093:G:A	2.6682e-06	-1.4883e-10	-0.986529
229853117	chr1:229853117:G:A	3.46397e-06	-1.4883e-10	-0.725516
229853181	chr1:229853181:C:T	1.35715e-05	-1.4883e-10	0.640042
229853234	chr1:229853234:A:G	2.54917e-06	-1.4883e-10	-1.03217
229853246	chr1:229853246:T:C	6.3194e-06	-1.4883e-10	-0.124309
229853361	chr1:229853361:G:A	5.3059e-06	-1.4883e-10	-0.299112
229853951	chr1:229853951:A:G	6.97515e-06	-1.4883e-10	-0.0255789
229854040	chr1:229854040:C:T	2.27492e-06	-1.4883e-10	-1.14599
229854101	chr1:229854101:G:A	3.61783e-06	-1.4883e-10	-0.682059
229854248	chr1:229854248:A:G	1.1217e-05	-0.304693	0.754187
229854721	chr1:229854721:T:C	5.9993e-06	-1.4883e-10	-0.17629
229855365	chr1:229855365:AGCCACAGCTGAATGTGTGACTTGGGTG:A	1.35337e-06	-1.66533	-2.24018e-10
229855473	chr1:229855473:A:ATG	9.18109e-07	-1.70552	-0.347851
229856020	chr1:229856020:T:C	3.16478e-06	-0.664019	-0.151831
229856297	chr1:229856297:T:A	4.03694e-06	-1.4883e-10	-0.572445
229856433	chr1:229856433:C:T	4.12629e-05	1.75203	-2.24018e-10
229856625	chr1:229856625:G:C	2.35458e-06	-1.4883e-10	-1.11157
229856630	chr1:229856630:G:T	3.85169e-06	-1.4883e-10	-0.619421
229856953	chr1:229856953:C:G	5.42157e-06	-1.4883e-10	-0.277548
229856998	chr1:229856998:A:G	5.28559e-06	-1.4883e-10	-0.302948
229857106	chr1:229857106:A:G	3.89442e-06	-1.4883e-10	-0.608387
229857314	chr1:229857314:A:G	2.35804e-06	-1.4883e-10	-1.1101
229857399	chr1:229857399:C:T	4.61235e-06	-0.439195	-2.24018e-10
229857541	chr1:229857541:G:A	3.83019e-06	-1.4883e-10	-0.625017
229857910	chr1:229857910:A:C	3.16098e-06	-1.4883e-10	-0.817052
229857995	chr1:229857995:A:G	4.1508e-06	-1.4883e-10	-0.544632
229858217	chr1:229858217:CA:C	3.30023e-06	-1.4883e-10	-0.773941
229858250	chr1:229858250:C:T	4.28916e-06	-0.44428	-0.0675629
229858483	chr1:229858483:G:A	3.01596e-06	-1.4883e-10	-0.864013
229858939	chr1:229858939:G:A	3.28228e-06	-1.4883e-10	-0.779394
229859211	chr1:229859211:C:T	3.0814e-06	-0.842548	-2.24018e-10
229859999	chr1:229859999:C:A	5.41088e-06	-0.279521	-2.24018e-10
229860161	chr1:229860161:C:T	1.07496e-06	-1.63011	-0.265541
229860209	chr1:229860209:G:A	8.49539e-07	-1.56205	-0.568945
229860523	chr1:229860523:G:A	2.7884e-06	-1.4883e-10	-0.942466
229860835	chr1:229860835:G:A	5.32368e-06	-1.4883e-10	-0.295768
229861007	chr1:229861007:C:T	8.3123e-07	-1.57547	-0.577316
229861074	chr1:229861074:G:A	3.06367e-06	-1.4883e-10	-0.84832
229861400	chr1:229861400:T:C	7.22699e-06	-1.4883e-10	0.00988974
229861431	chr1:229861431:T:A	3.31186e-06	-1.4883e-10	-0.770423
229861484	chr1:229861484:T:A	2.74215e-06	-1.4883e-10	-0.959191
229862056	chr1:229862056:G:A	2.31296e-06	-1.4883e-10	-1.1294
229862057	chr1:229862057:A:T	2.30927e-06	-1.4883e-10	-1.131
229862211	chr1:229862211:C:T	8.92367e-07	-1.62482	-0.456992
229862252	chr1:229862252:G:A	2.63564e-06	-1.4883e-10	-0.998805
229862253	chr1:229862253:A:C	2.63611e-06	-1.4883e-10	-0.99863
229862294	chr1:229862294:T:C	1.32332e-06	-1.68779	-2.24018e-10
229862479	chr1:229862479:C:T	5.32705e-06	-1.4883e-10	-0.295136
229862492	chr1:229862492:G:A	1.52976e-05	-1.4883e-10	0.759766
229862696	chr1:229862696:C:T	6.45339e-06	-1.4883e-10	-0.103328
229862935	chr1:229862935:A:G	7.25353e-06	-1.4883e-10	0.0135552
229863049	chr1:229863049:C:G	4.51275e-06	-1.4883e-10	-0.461026
229863083	chr1:229863083:G:T	8.5601e-06	-1.4883e-10	0.179179
229863438	chr1:229863438:G:T	2.71276e-06	-1.4883e-10	-0.969965
229863567	chr1:229863567:C:T	8.13482e-06	-0.734149	0.862369
229863762	chr1:229863762:G:A	6.54132e-07	-1.2461	-1.14628
229864132	chr1:229864132:C:T	2.91221e-06	-0.89902	-2.24018e-10
229864160	chr1:229864160:CA:C	2.50623e-06	-1.4883e-10	-1.04915
229864508	chr1:229864508:A:G	4.66588e-06	-1.4883e-10	-0.427655
229864678	chr1:229864678:G:A	4.32489e-06	-0.5014	-0.00214633
229864907	chr1:229864907:C:T	2.5282e-06	-1.4883e-10	-1.04042
229865083	chr1:229865083:C:A	1.17753e-05	-1.4883e-10	0.498073
229865285	chr1:229865285:A:G	2.96578e-06	-1.4883e-10	-0.880793
229865554	chr1:229865554:C:T	1.93195e-06	-1.3094	-2.24018e-10
229865758	chr1:229865758:G:A	2.92045e-06	-1.4883e-10	-0.896195
229865765	chr1:229865765:G:A	2.85492e-06	-1.4883e-10	-0.918888
229865769	chr1:229865769:T:C	2.54986e-06	-1.4883e-10	-1.0319
229865782	chr1:229865782:A:G	2.51413e-06	-1.4883e-10	-1.04601
229865804	chr1:229865804:C:T	2.55312e-06	-1.4883e-10	-1.03062
229865826	chr1:229865826:G:A	2.55312e-06	-1.4883e-10	-1.03062
229865843	chr1:229865843:G:A	2.60165e-06	-1.4883e-10	-1.01179
229866100	chr1:229866100:G:A	1.40336e-06	-1.62907	-2.24018e-10
229866412	chr1:229866412:C:T	4.51275e-06	-1.4883e-10	-0.461026
229866826	chr1:229866826:T:C	2.54813e-06	-1.4883e-10	-1.03257
229866901	chr1:229866901:C:T	4.34504e-06	-1.4883e-10	-0.498897
229866931	chr1:229866931:A:G	1.32251e-05	-1.4883e-10	0.614186
229866975	chr1:229866975:TAG:T	2.55474e-06	-1.4883e-10	-1.02998
229867079	chr1:229867079:G:A	1.96449e-06	-1.2927	-2.24018e-10
229867142	chr1:229867142:C:T	2.62313e-06	-1.4883e-10	-1.00357
229867464	chr1:229867464:A:C	2.46748e-06	-1.4883e-10	-1.06474
229867481	chr1:229867481:A:T	6.04036e-06	-1.4883e-10	-0.169469
229867775	chr1:229867775:C:T	4.2803e-06	-0.582103	0.0681926
229867813	chr1:229867813:C:T	4.43082e-06	-0.552798	0.073451
229868434	chr1:229868434:A:G	2.26955e-06	-1.4883e-10	-1.14835
229868614	chr1:229868614:C:T	4.51275e-06	-1.4883e-10	-0.461026
229869502	chr1:229869502:G:A	2.09834e-06	-1.57038	0.3436
229869696	chr1:229869696:G:A	4.48631e-06	-1.4883e-10	-0.466902
229869913	chr1:229869913:A:G	2.93832e-06	-1.4883e-10	-0.890094
229869945	chr1:229869945:C:T	2.37294e-06	-1.4883e-10	-1.1038
229870203	chr1:229870203:T:A	4.59927e-06	-1.4883e-10	-0.442035
229870659	chr1:229870659:T:G	2.58659e-06	-1.47993	0.462336
229870663	chr1:229870663:G:A	2.31257e-06	-1.4883e-10	-1.12957
229870751	chr1:229870751:T:C	2.88771e-06	-1.4883e-10	-0.907467
229871231	chr1:229871231:C:T	1.15795e-05	-1.4883e-10	0.481307
229871681	chr1:229871681:A:G	4.68596e-06	-1.4883e-10	-0.423363
229871818	chr1:229871818:T:C	2.5891e-06	-1.4883e-10	-1.01662
229872501	chr1:229872501:G:A	4.87878e-06	-1.4883e-10	-0.383037
229872701	chr1:229872701:C:T	2.28936e-06	-1.4883e-10	-1.13966
229872806	chr1:229872806:C:T	2.30259e-06	-1.4883e-10	-1.1339
229872834	chr1:229872834:A:G	1.2986e-06	-1.70665	-2.24018e-10
229873033	chr1:229873033:T:G	1.03428e-05	-1.4883e-10	0.368357
229873176	chr1:229873176:C:T	3.01149e-06	-0.525756	-0.339741
229873261	chr1:229873261:A:G	1.03173e-05	-1.4883e-10	0.365885
229873371	chr1:229873371:C:T	2.28356e-06	-1.4883e-10	-1.1422
229873431	chr1:229873431:T:C	1.13164e-05	-1.4883e-10	0.45832
229873551	chr1:229873551:C:T	3.26521e-06	-1.4883e-10	-0.784607
229873845	chr1:229873845:C:T	3.83916e-06	-1.4883e-10	-0.622678
229874778	chr1:229874778:G:A	2.80368e-06	-1.4883e-10	-0.936999
229874808	chr1:229874808:G:A	8.99031e-07	-1.44004	-0.634329
229875085	chr1:229875085:C:T	2.27321e-06	-1.4883e-10	-1.14674
229875117	chr1:229875117:T:A	9.18249e-07	-1.41683	-0.636387
229875158	chr1:229875158:C:T	1.35203e-06	-1.66632	-2.24018e-10
229875451	chr1:229875451:T:C	2.39686e-06	-1.4883e-10	-1.09377
229875566	chr1:229875566:A:G	2.86119e-06	-0.916695	-2.24018e-10
229875877	chr1:229875877:T:C	1.39512e-06	-1.63495	-2.24018e-10
229875964	chr1:229875964:G:A	3.18975e-06	-1.4883e-10	-0.807991
229876135	chr1:229876135:T:C	3.06795e-06	-1.4883e-10	-0.846924
229876193	chr1:229876193:T:G	2.38157e-06	-1.4883e-10	-1.10017
229876569	chr1:229876569:A:C	1.04723e-05	-1.4883e-10	0.380804
229876941	chr1:229876941:A:T	5.49179e-06	-1.4883e-10	-0.264678
229877162	chr1:229877162:A:G	1.01439e-06	-1.70652	-0.247126
229877163	chr1:229877163:C:T	2.314e-06	-1.4883e-10	-1.12896
229877207	chr1:229877207:A:G	2.31668e-06	-1.4883e-10	-1.1278
229877296	chr1:229877296:C:T	6.85739e-06	-1.4883e-10	-0.0426058
229877313	chr1:229877313:C:T	1.93854e-05	-1.4883e-10	0.996585
229877324	chr1:229877324:C:T	2.33716e-06	-1.4883e-10	-1.119
229877345	chr1:229877345:G:A	2.31904e-06	-1.4883e-10	-1.12678
229877599	chr1:229877599:C:T	9.87066e-07	-1.66627	-0.314681
229877737	chr1:229877737:A:T	9.74379e-07	-1.66391	-0.329982
229877985	chr1:229877985:C:T	1.57316e-05	-1.4883e-10	0.787741
229878191	chr1:229878191:G:A	4.06762e-06	0.397275	-0.962149
229878701	chr1:229878701:A:G	2.31268e-06	-1.4883e-10	-1.12953
229878823	chr1:229878823:CA:C	2.32512e-06	-1.4883e-10	-1.12416
229878990	chr1:229878990:A:G	2.30087e-06	-1.4883e-10	-1.13464
229879010	chr1:229879010:A:G	2.37654e-06	-1.4883e-10	-1.10229
229879180	chr1:229879180:T:C	1.04974e-06	-1.69847	-0.220921
229879181	chr1:229879181:G:A	2.27029e-06	-1.4883e-10	-1.14802
229879301	chr1:229879301:G:T	2.32323e-06	-1.4883e-10	-1.12498
229879320	chr1:229879320:C:A	2.32358e-06	-1.4883e-10	-1.12482
229879513	chr1:229879513:C:T	5.88734e-06	-1.4883e-10	-0.195129
229879761	chr1:229879761:T:A	2.26944e-06	-1.4883e-10	-1.1484
229879773	chr1:229879773:C:G	2.2864e-06	-1.4883e-10	-1.14095
229880038	chr1:229880038:C:G	7.47923e-07	-1.70319	-0.555201
229880052	chr1:229880052:T:A	2.26991e-06	-1.4883e-10	-1.14819
229880231	chr1:229880231:C:T	5.06002e-06	-1.4883e-10	-0.346562
229880260	chr1:229880260:TTGAA:T	2.30009e-06	-1.4883e-10	-1.13498
229880268	chr1:229880268:T:C	2.4925e-06	-1.4883e-10	-1.05465
229880359	chr1:229880359:C:T	4.73658e-06	-1.4883e-10	-0.412618
229880534	chr1:229880534:CT:C	1.65072e-05	-1.4883e-10	0.835863
229880608	chr1:229880608:A:G	6.05347e-07	-1.41214	-1.05775
229880633	chr1:229880633:G:A	1.72695e-05	-1.4883e-10	0.881007
229880751	chr1:229880751:C:T	3.21854e-06	-1.4883e-10	-0.799005
229880839	chr1:229880839:A:C	3.51666e-06	-1.4883e-10	-0.71042
229880897	chr1:229880897:C:T	3.53512e-06	-1.4883e-10	-0.705185
229880925	chr1:229880925:A:C	2.78584e-06	-0.943382	-2.24018e-10
229881278	chr1:229881278:T:C	3.43727e-06	-1.4883e-10	-0.733255
229881284	chr1:229881284:A:C	3.44266e-06	-1.4883e-10	-0.731688
229881528	chr1:229881528:G:A	3.56705e-06	0.448655	-1.14485
229881728	chr1:229881728:C:T	2.53936e-06	-1.4883e-10	-1.03602
229881791	chr1:229881791:T:C	3.40335e-06	-1.4883e-10	-0.743172
229881819	chr1:229881819:G:A	3.18277e-06	-1.4883e-10	-0.810181
229881883	chr1:229881883:C:T	2.49419e-06	-1.4883e-10	-1.05397
229881906	chr1:229881906:A:G	3.1227e-06	-1.4883e-10	-0.829233
229881996	chr1:229881996:A:C	3.53343e-06	-1.4883e-10	-0.705663
229882005	chr1:229882005:C:T	2.59292e-06	-1.4883e-10	-1.01515
229882010	chr1:229882010:G:A	2.42703e-06	-1.4883e-10	-1.08126
229882249	chr1:229882249:G:T	2.2696e-06	-1.4883e-10	-1.14833
229882663	chr1:229882663:G:T	4.57994e-06	-1.4883e-10	-0.446247
229882712	chr1:229882712:A:G	3.9393e-06	-1.4883e-10	-0.596928
229882726	chr1:229882726:A:G	1.34654e-06	-1.68721	0.0168153
229882882	chr1:229882882:T:TCC	5.39948e-06	-1.4883e-10	-0.28163
229883070	chr1:229883070:C:T	2.26944e-06	-1.4883e-10	-1.1484
229883090	chr1:229883090:T:C	2.48692e-06	-1.4883e-10	-1.05689
229883275	chr1:229883275:C:T	6.62601e-06	-1.4883e-10	-0.0769295
229883301	chr1:229883301:G:A	7.91009e-06	-1.4883e-10	0.100206
229883414	chr1:229883414:G:A	5.06891e-06	-1.4883e-10	-0.344807
229883520	chr1:229883520:G:A	5.41742e-06	-1.4883e-10	-0.278314
229883582	chr1:229883582:T:C	2.29167e-06	-1.4883e-10	-1.13865
229883972	chr1:229883972:G:A	3.97714e-06	-1.4883e-10	-0.58737
229884071	chr1:229884071:C:T	2.26944e-06	-1.4883e-10	-1.1484
229884235	chr1:229884235:A:G	4.69653e-06	-1.4883e-10	-0.421108
229884268	chr1:229884268:A:G	3.70254e-06	-1.4883e-10	-0.658915
229884311	chr1:229884311:C:A	4.85198e-06	-1.4883e-10	-0.388545
229884329	chr1:229884329:C:A	3.78245e-06	-1.4883e-10	-0.63756
229884628	chr1:229884628:C:T	2.29533e-06	-1.4883e-10	-1.13705
229884967	chr1:229884967:G:A	4.73784e-06	-1.4883e-10	-0.412351
229885169	chr1:229885169:T:C	4.48227e-06	-1.4883e-10	-0.467802
229885537	chr1:229885537:C:T	3.07582e-06	-1.4883e-10	-0.844361
229886548	chr1:229886548:A:G	1.77938e-06	-1.39167	-2.24018e-10
229886647	chr1:229886647:G:T	4.34371e-06	-1.4883e-10	-0.499203
229886805	chr1:229886805:G:A	3.57794e-06	-1.4883e-10	-0.693145
229886984	chr1:229886984:A:G	1.13514e-06	-1.41426	-0.426918
229887308	chr1:229887308:C:T	4.31017e-06	-1.4883e-10	-0.506955
229887320	chr1:229887320:T:TG	9.41445e-07	-0.88589	-1.14238
229887370	chr1:229887370:C:T	3.1783e-06	-1.4883e-10	-0.811586
229887439	chr1:229887439:G:A	2.53427e-06	-1.4883e-10	-1.03803
229887556	chr1:229887556:G:A	2.9226e-06	-1.4883e-10	-0.89546
229887609	chr1:229887609:G:C	3.46895e-06	-1.4883e-10	-0.724079
229887676	chr1:229887676:A:G	4.53293e-06	-1.4883e-10	-0.456564
229888265	chr1:229888265:C:T	3.24533e-06	-1.4883e-10	-0.790716
229888327	chr1:229888327:T:C	5.74193e-06	-1.4883e-10	-0.220137
229888670	chr1:229888670:T:C	4.4797e-06	-1.4883e-10	-0.468376
229888738	chr1:229888738:T:C	2.87474e-06	-1.4883e-10	-0.911972
229889196	chr1:229889196:C:T	3.29045e-06	-1.4883e-10	-0.776907
229889251	chr1:229889251:A:G	2.56532e-06	-1.4883e-10	-1.02585
229889324	chr1:229889324:A:G	4.60439e-06	-1.4883e-10	-0.440922
229889427	chr1:229889427:A:G	7.81681e-07	-1.67935	-0.534889
229889542	chr1:229889542:G:A	2.53313e-06	-1.4883e-10	-1.03848
229890022	chr1:229890022:C:T	1.55022e-06	-1.51598	-0.0135583
229890078	chr1:229890078:G:A	1.05575e-05	-1.4883e-10	0.388908
229890133	chr1:229890133:G:A	4.8574e-06	-1.4883e-10	-0.38743
229890393	chr1:229890393:T:A	1.97024e-06	-1.28978	-2.24018e-10
229890501	chr1:229890501:C:T	4.77227e-06	-1.4883e-10	-0.40511
229890541	chr1:229890541:C:A	2.53427e-06	-1.4883e-10	-1.03803
229890601	chr1:229890601:A:C	7.86807e-07	-1.69994	-0.507763
229890718	chr1:229890718:A:T	2.53212e-06	-1.4883e-10	-1.03888
229890968	chr1:229890968:T:C	9.00794e-06	0.230174	-2.24018e-10
229891227	chr1:229891227:T:A	3.30387e-06	-1.4883e-10	-0.772838
229891292	chr1:229891292:G:A	3.3769e-06	-1.4883e-10	-0.750973
229891538	chr1:229891538:G:A	7.22814e-05	-1.4883e-10	2.31263
229891782	chr1:229891782:G:A	5.15005e-06	-1.4883e-10	-0.328926
229892105	chr1:229892105:G:A	2.61884e-06	-1.4883e-10	-1.0052
229892344	chr1:229892344:G:A	2.53912e-06	-1.4883e-10	-1.03611
229892509	chr1:229892509:A:T	1.58884e-06	-1.50493	-2.24018e-10
229892570	chr1:229892570:T:C	1.09131e-05	-1.4883e-10	0.42203
229893230	chr1:229893230:T:C	2.39651e-06	-1.09392	-2.24018e-10
229893239	chr1:229893239:A:C	3.21813e-06	-1.4883e-10	-0.799133
229893420	chr1:229893420:C:T	4.51045e-06	-1.4883e-10	-0.461535
229893489	chr1:229893489:A:C	8.40768e-07	-1.67046	-0.470909
229893980	chr1:229893980:A:G	3.03516e-06	-1.4883e-10	-0.857669
229894413	chr1:229894413:C:T	2.4957e-06	-1.4883e-10	-1.05336
229894900	chr1:229894900:G:A	1.21622e-05	-1.4883e-10	0.5304
229895233	chr1:229895233:C:A	1.10219e-05	-1.4883e-10	0.431947
229895787	chr1:229895787:C:G	5.89846e-06	-1.4883e-10	-0.193241
229896458	chr1:229896458:G:A	4.20122e-06	-1.4883e-10	-0.532557
229896510	chr1:229896510:C:G	3.15269e-06	-1.4883e-10	-0.819676
229896679	chr1:229896679:G:A	5.70928e-06	-1.4883e-10	-0.225839
229897229	chr1:229897229:C:T	6.88111e-06	-1.4883e-10	-0.0391526
229898142	chr1:229898142:A:G	2.66957e-06	-1.4883e-10	-0.986015
229898296	chr1:229898296:G:T	2.84274e-06	-1.4883e-10	-0.923164
229898434	chr1:229898434:C:T	4.41155e-06	-1.4883e-10	-0.483706
229898729	chr1:229898729:C:T	2.91062e-06	-1.4883e-10	-0.899566
229898751	chr1:229898751:A:G	2.3027e-06	-1.4883e-10	-1.13385
229899380	chr1:229899380:A:AAAATTCTC	4.11628e-06	-1.4883e-10	-0.552983
229899428	chr1:229899428:A:G	2.89226e-06	-1.4883e-10	-0.905895
229899725	chr1:229899725:T:A	2.88347e-06	-1.4883e-10	-0.908939
229899819	chr1:229899819:G:A	4.8053e-06	-1.4883e-10	-0.398214
229900615	chr1:229900615:G:GA	2.85746e-06	-1.4883e-10	-0.917999
229901671	chr1:229901671:A:G	1.1082e-06	-1.34031	-0.524893
229901839	chr1:229901839:T:A	5.85755e-07	-1.70167	-0.801112
229901971	chr1:229901971:A:G	4.64001e-06	-1.4883e-10	-0.433216
229902012	chr1:229902012:A:G	2.45872e-06	-1.4883e-10	-1.06829
229902156	chr1:229902156:G:A	2.28064e-06	-1.4883e-10	-1.14348
229902246	chr1:229902246:C:T	2.29625e-06	-1.4883e-10	-1.13666
229902516	chr1:229902516:G:T	4.17593e-06	-1.4883e-10	-0.538595
229902702	chr1:229902702:A:G	7.56678e-06	-1.4883e-10	0.0558344
229902942	chr1:229902942:G:A	3.84131e-06	-1.4883e-10	-0.622119
229902972	chr1:229902972:T:C	2.58354e-06	-1.4883e-10	-1.01877
229904088	chr1:229904088:AT:A	2.64998e-06	-1.4883e-10	-0.993382
229904578	chr1:229904578:A:G	2.70519e-06	-1.4883e-10	-0.97276
229904833	chr1:229904833:A:T	1.30553e-06	-1.70132	-2.24018e-10
229904866	chr1:229904866:T:C	1.22771e-05	-1.4883e-10	0.539805
229904926	chr1:229904926:C:T	4.43353e-06	-1.4883e-10	-0.478737
229905026	chr1:229905026:T:A	1.23894e-05	-1.4883e-10	0.54891
229905235	chr1:229905235:AG:A	4.09225e-06	-1.4883e-10	-0.558838
229905337	chr1:229905337:C:T	1.90997e-06	-1.32085	-2.24018e-10
229906329	chr1:229906329:C:G	3.60979e-06	-1.4883e-10	-0.684283
229906722	chr1:229906722:A:T	2.89196e-06	-1.4883e-10	-0.905997
229906833	chr1:229906833:C:T	8.15101e-06	0.130209	-2.24018e-10
229906913	chr1:229906913:A:G	2.76779e-06	-1.4883e-10	-0.949883
229907244	chr1:229907244:T:C	2.38138e-06	-1.4883e-10	-1.10025
229908159	chr1:229908159:C:T	1.1216e-05	-1.4883e-10	0.449407
229908454	chr1:229908454:T:C	2.7519e-06	-1.4883e-10	-0.955641
229908839	chr1:229908839:T:A	2.81911e-06	-1.4883e-10	-0.931511
229909198	chr1:229909198:C:T	2.86807e-06	-1.4883e-10	-0.914295
229909388	chr1:229909388:T:A	2.99442e-06	-1.4883e-10	-0.871182
229910517	chr1:229910517:T:C	4.56861e-06	-1.4883e-10	-0.448725
229910528	chr1:229910528:T:C	6.91935e-06	-1.4883e-10	-0.0336106
229910769	chr1:229910769:T:C	7.9183e-07	-1.62423	-0.577113
229910957	chr1:229910957:AAC:A	5.08487e-06	-1.4883e-10	-0.341663
229911047	chr1:229911047:T:C	1.46698e-06	-0.957141	-0.627588
229911461	chr1:229911461:T:C	4.01141e-06	-1.4883e-10	-0.57879
229911469	chr1:229911469:T:C	2.27108e-06	-1.4883e-10	-1.14768
229911553	chr1:229911553:T:C	2.83712e-06	-1.4883e-10	-0.925144
229911583	chr1:229911583:G:A	1.50396e-06	-1.55983	-2.24018e-10
229911714	chr1:229911714:G:A	3.2496e-06	-1.4883e-10	-0.789399
229911715	chr1:229911715:T:A	3.18672e-06	-1.4883e-10	-0.808941
229911777	chr1:229911777:G:T	2.84441e-06	-1.4883e-10	-0.922577
229911932	chr1:229911932:AC:A	2.92165e-06	-1.4883e-10	-0.895785
229912061	chr1:229912061:C:T	5.69824e-06	-1.4883e-10	-0.227776
229912313	chr1:229912313:T:C	2.84198e-06	-1.4883e-10	-0.92343
229912870	chr1:229912870:T:C	5.97662e-06	-1.4883e-10	-0.180077
229913366	chr1:229913366:T:C	3.31177e-06	-1.4883e-10	-0.770451
229913706	chr1:229913706:C:T	2.75344e-06	-1.4883e-10	-0.955083
229913913	chr1:229913913:C:T	2.85487e-06	-1.4883e-10	-0.918905
229914280	chr1:229914280:C:T	9.09143e-06	-1.4883e-10	0.239399
229915207	chr1:229915207:C:T	3.64405e-06	-1.4883e-10	-0.674838
229915310	chr1:229915310:G:T	1.20181e-06	-1.32691	-0.457195
229915603	chr1:229915603:T:C	2.30708e-06	-1.4883e-10	-1.13195
229915631	chr1:229915631:C:G	7.78938e-06	-1.4883e-10	0.0848291
229915654	chr1:229915654:T:G	4.23501e-06	-1.4883e-10	-0.524547
229915758	chr1:229915758:T:A	2.01724e-06	-1.2662	-2.24018e-10
229915857	chr1:229915857:T:C	1.38074e-06	-1.64532	-2.24018e-10
229916047	chr1:229916047:C:T	7.65473e-06	-1.4883e-10	0.0673912
229916134	chr1:229916134:G:A	3.81751e-06	-1.4883e-10	-0.628333
229917125	chr1:229917125:C:A	4.1107e-06	-1.4883e-10	-0.554338
229917201	chr1:229917201:A:C	6.78827e-06	-1.4883e-10	-0.0527359
229917273	chr1:229917273:G:T	7.75146e-06	-1.4883e-10	0.0799479
229917873	chr1:229917873:C:T	1.40968e-06	-1.62457	-2.24018e-10
229918150	chr1:229918150:C:T	6.83476e-06	0.128964	-0.174875
229918250	chr1:229918250:A:C	4.74931e-07	-1.65108	-1.06144
229918330	chr1:229918330:A:G	2.28025e-06	-1.4883e-10	-1.14365
229918501	chr1:229918501:C:CT	6.25832e-07	-1.48638	-0.950227
229918653	chr1:229918653:T:G	2.71483e-06	-1.4883e-10	-0.969204
229918785	chr1:229918785:T:C	7.18459e-06	-1.4883e-10	0.00400597
229919477	chr1:229919477:C:T	5.97885e-06	0.198993	-0.378698
229919828	chr1:229919828:C:T	1.76337e-06	-1.4007	-2.24018e-10
229919994	chr1:229919994:G:A	9.42367e-06	-1.4883e-10	0.275292
229920025	chr1:229920025:T:C	2.99257e-06	-1.4883e-10	-0.871802
229921034	chr1:229921034:A:C	6.80194e-07	-1.24526	-1.10805
229921149	chr1:229921149:G:A	5.86927e-06	-1.4883e-10	-0.198203
229921224	chr1:229921224:G:C	5.44883e-06	-1.4883e-10	-0.272531
229921454	chr1:229921454:G:A	9.04931e-06	-1.4883e-10	0.234755
229921478	chr1:229921478:A:G	9.55554e-06	-1.4883e-10	0.289188
229921516	chr1:229921516:AG:A	2.65316e-06	-1.4883e-10	-0.99218
229921657	chr1:229921657:A:AATGT	2.32596e-06	-1.4883e-10	-1.1238
229921727	chr1:229921727:G:A	1.11639e-05	-1.4883e-10	0.444756
229921902	chr1:229921902:G:A	2.89092e-06	-1.4883e-10	-0.906357
229922052	chr1:229922052:A:T	4.13408e-07	-1.70666	-1.14459
229922192	chr1:229922192:A:G	2.36584e-06	-1.4883e-10	-1.1068
229922451	chr1:229922451:A:G	4.9603e-06	-1.4883e-10	-0.366467
229922609	chr1:229922609:T:C	2.28165e-06	-1.4883e-10	-1.14304
229922705	chr1:229922705:G:A	4.42224e-07	-1.64342	-1.14045
229923345	chr1:229923345:G:A	3.1701e-06	-1.4883e-10	-0.814169
229923388	chr1:229923388:C:T	2.52675e-06	-1.4883e-10	-1.041
229923407	chr1:229923407:C:T	5.21491e-06	-1.4883e-10	-0.316411
229923497	chr1:229923497:A:G	7.8995e-06	-1.4883e-10	0.0988663
229923620	chr1:229923620:T:C	3.84559e-06	-1.4883e-10	-0.621006
229923621	chr1:229923621:G:T	5.30075e-06	-1.4883e-10	-0.300085
229923695	chr1:229923695:T:G	3.17418e-06	-1.4883e-10	-0.812882
229923918	chr1:229923918:G:A	6.43643e-07	-1.38137	-1.02717
229923933	chr1:229923933:C:T	2.90903e-06	-1.4883e-10	-0.900113
229924176	chr1:229924176:C:T	2.59976e-06	-1.4883e-10	-1.01252
229924271	chr1:229924271:C:T	3.99284e-06	-1.4883e-10	-0.58343
229924784	chr1:229924784:G:A	1.31226e-06	-1.69618	-2.24018e-10
229924952	chr1:229924952:C:A	6.00584e-06	-1.4883e-10	-0.175201
229925383	chr1:229925383:G:A	9.98981e-06	-1.4883e-10	0.333632
229926196	chr1:229926196:C:T	5.42613e-06	-1.4883e-10	-0.276707
229926396	chr1:229926396:C:A	2.5026e-06	-1.0506	-2.24018e-10
229926563	chr1:229926563:C:A	2.89047e-06	-1.4883e-10	-0.906515
229926762	chr1:229926762:C:G	5.4645e-06	-1.4883e-10	-0.26966
229926774	chr1:229926774:T:C	5.38655e-06	-1.4883e-10	-0.284028
229926890	chr1:229926890:T:G	2.32373e-06	-1.4883e-10	-1.12476
229927157	chr1:229927157:G:C	5.4979e-06	-1.4883e-10	-0.263567
229927196	chr1:229927196:C:G	7.21924e-06	0.592431	-0.583615
229927214	chr1:229927214:C:T	5.40239e-06	-1.4883e-10	-0.281092
229927383	chr1:229927383:G:A	5.50619e-06	-1.4883e-10	-0.26206
229927599	chr1:229927599:G:A	5.38655e-06	-1.4883e-10	-0.284028
229927677	chr1:229927677:C:A	9.42071e-07	-1.52772	-0.499887
229927895	chr1:229927895:A:T	4.18404e-06	-1.4883e-10	-0.536655
229927907	chr1:229927907:CT:C	4.14504e-06	-1.4883e-10	-0.54602
229927933	chr1:229927933:T:C	9.47774e-07	-1.69796	-0.323611
229928268	chr1:229928268:G:A	2.68462e-06	-1.4883e-10	-0.980392
229928529	chr1:229928529:C:A	2.33067e-06	-1.4883e-10	-1.12178
229928729	chr1:229928729:A:G	5.45042e-06	-1.4883e-10	-0.272239
229928891	chr1:229928891:G:A	5.37964e-06	-1.4883e-10	-0.285312
229929119	chr1:229929119:G:A	4.1008e-06	-1.4883e-10	-0.55675
229929129	chr1:229929129:C:T	5.40697e-06	-1.4883e-10	-0.280244
229929332	chr1:229929332:T:C	5.84721e-07	-1.42737	-1.07719
229929712	chr1:229929712:C:T	2.34895e-06	-1.4883e-10	-1.11397
229929759	chr1:229929759:T:C	2.01493e-05	-1.4883e-10	1.03524
229929889	chr1:229929889:T:A	5.18932e-06	-1.4883e-10	-0.321329
229929974	chr1:229929974:A:T	5.43047e-06	-1.4883e-10	-0.275907
229929990	chr1:229929990:A:G	1.69017e-05	-1.4883e-10	0.859479
229930013	chr1:229930013:C:T	1.87961e-06	-1.33687	-2.24018e-10
229930051	chr1:229930051:G:A	2.73477e-06	-1.4883e-10	-0.961886
229930235	chr1:229930235:G:A	5.7484e-06	-1.4883e-10	-0.219011
229930248	chr1:229930248:C:T	5.58006e-06	-1.4883e-10	-0.248733
229930256	chr1:229930256:AAAAGG:A	5.62873e-06	-1.4883e-10	-0.24005
229930367	chr1:229930367:T:C	2.64113e-06	-1.4883e-10	-0.996726
229930414	chr1:229930414:A:C	5.60808e-06	-1.4883e-10	-0.243724
229930542	chr1:229930542:G:A	7.46066e-06	-1.4883e-10	0.0417115
229930561	chr1:229930561:A:C	6.02905e-06	-1.4883e-10	-0.171343
229930578	chr1:229930578:A:G	2.33143e-06	-1.4883e-10	-1.12145
229930849	chr1:229930849:A:G	5.49032e-06	-1.4883e-10	-0.264946
229930969	chr1:229930969:A:C	2.94876e-06	-0.0210696	-0.86548
229931067	chr1:229931067:A:C	2.63867e-06	-1.4883e-10	-0.997658
229931464	chr1:229931464:G:A	2.59676e-06	-1.4883e-10	-1.01367
229931536	chr1:229931536:C:G	5.5611e-06	-1.4883e-10	-0.252137
229931638	chr1:229931638:A:C	5.718e-06	-1.4883e-10	-0.224314
229931792	chr1:229931792:C:T	8.05851e-06	-1.4883e-10	0.118796
229931821	chr1:229931821:G:C	8.09942e-06	-1.4883e-10	0.123859
229931826	chr1:229931826:G:A	2.30783e-06	-1.4883e-10	-1.13162
229932171	chr1:229932171:G:A	9.42599e-06	-1.4883e-10	0.275538
229932178	chr1:229932178:G:A	2.49935e-06	-1.4883e-10	-1.0519
229932198	chr1:229932198:GGGA:G	1.96918e-06	-1.29031	-2.24018e-10
229932238	chr1:229932238:A:G	1.63712e-05	-1.4883e-10	0.82759
229932343	chr1:229932343:C:A	2.76371e-06	-1.4883e-10	-0.951359
229932750	chr1:229932750:A:G	5.48364e-06	-1.4883e-10	-0.266164
229932752	chr1:229932752:T:A	5.48895e-06	-1.4883e-10	-0.265196
229932772	chr1:229932772:G:A	4.11016e-06	-1.4883e-10	-0.55447
229932807	chr1:229932807:A:C	5.55169e-06	-1.4883e-10	-0.253831
229932925	chr1:229932925:G:A	2.63855e-06	-1.4883e-10	-0.997703
229932954	chr1:229932954:A:G	5.41825e-06	-1.4883e-10	-0.27816
229933423	chr1:229933423:A:C	5.45701e-06	-1.4883e-10	-0.271032
229933532	chr1:229933532:A:G	2.50822e-06	-1.4883e-10	-1.04836
229933711	chr1:229933711:T:C	4.11334e-06	-1.4883e-10	-0.553696
229933804	chr1:229933804:C:A	2.51839e-06	-1.4883e-10	-1.04431
229934034	chr1:229934034:C:T	2.50558e-06	-1.4883e-10	-1.04941
229934106	chr1:229934106:G:A	2.51274e-06	-1.4883e-10	-1.04656
229934157	chr1:229934157:G:A	2.51014e-06	-1.4883e-10	-1.04759
229934290	chr1:229934290:A:G	4.32952e-06	-1.4883e-10	-0.502476
229934475	chr1:229934475:G:A	2.84009e-06	-1.4883e-10	-0.924097
229934542	chr1:229934542:G:A	2.45597e-06	-1.06941	-2.24018e-10
229934663	chr1:229934663:T:A	2.80082e-06	-1.4883e-10	-0.938021
229934742	chr1:229934742:T:C	2.52478e-06	-1.4883e-10	-1.04178
229935063	chr1:229935063:AT:A	2.37624e-06	-1.4883e-10	-1.10241
229935242	chr1:229935242:T:C	5.0945e-06	-0.923581	0.583809
229935251	chr1:229935251:G:A	2.49992e-06	-1.4883e-10	-1.05167
229935323	chr1:229935323:G:A	2.53165e-06	-1.4883e-10	-1.03906
229935506	chr1:229935506:CAATA:C	2.92254e-06	-1.4883e-10	-0.895481
229935557	chr1:229935557:G:A	1.14547e-05	-1.4883e-10	0.470463
229935654	chr1:229935654:T:C	2.54108e-06	-1.4883e-10	-1.03534
229935803	chr1:229935803:T:TA	2.51614e-06	-1.4883e-10	-1.0452
229936389	chr1:229936389:C:T	2.73492e-06	-1.4883e-10	-0.961831
229936453	chr1:229936453:C:T	2.33467e-06	-1.12006	-2.24018e-10
229936716	chr1:229936716:A:G	2.71461e-06	-1.4883e-10	-0.969284
229936883	chr1:229936883:C:T	2.51874e-06	-1.4883e-10	-1.04417
229936956	chr1:229936956:C:T	2.51839e-06	-1.4883e-10	-1.04431
229937112	chr1:229937112:A:G	2.52036e-06	-1.4883e-10	-1.04353
229937123	chr1:229937123:T:C	2.51839e-06	-1.4883e-10	-1.04431
229937148	chr1:229937148:G:A	2.51936e-06	-1.4883e-10	-1.04393
229937322	chr1:229937322:A:G	2.51528e-06	-1.4883e-10	-1.04555
229937515	chr1:229937515:C:T	4.26172e-06	-1.4883e-10	-0.518259
229937544	chr1:229937544:G:A	2.79775e-06	-1.4883e-10	-0.939115
229937559	chr1:229937559:T:C	2.52317e-06	-1.4883e-10	-1.04242
229937620	chr1:229937620:G:A	2.50661e-06	-1.4883e-10	-1.049
229937864	chr1:229937864:T:G	2.2881e-06	-1.4883e-10	-1.14021
229937870	chr1:229937870:G:A	2.58948e-06	-1.4883e-10	-1.01647
229937897	chr1:229937897:T:C	2.52807e-06	-1.4883e-10	-1.04048
229938110	chr1:229938110:G:T	3.55659e-06	-1.4883e-10	-0.69913
229938352	chr1:229938352:A:G	2.49997e-06	-1.4883e-10	-1.05165
229938995	chr1:229938995:G:T	2.49545e-06	-1.4883e-10	-1.05347
229939068	chr1:229939068:C:T	1.70963e-06	-1.68217	0.250516
229939133	chr1:229939133:T:C	2.68571e-06	-1.4883e-10	-0.979987
229939242	chr1:229939242:G:A	2.57433e-06	-1.4883e-10	-1.02234
229939245	chr1:229939245:T:C	2.58041e-06	-1.4883e-10	-1.01999
229939290	chr1:229939290:G:C	2.54708e-06	-1.4883e-10	-1.03298
229939419	chr1:229939419:G:A	3.73435e-06	-1.4883e-10	-0.650358
229940023	chr1:229940023:C:T	3.06457e-06	-0.994475	0.14645
229940043	chr1:229940043:G:A	3.07178e-06	-0.948129	0.102454
229940422	chr1:229940422:T:C	2.33428e-06	-1.12023	-2.24018e-10
229940684	chr1:229940684:A:G	3.10612e-06	-1.4883e-10	-0.83456
229941193	chr1:229941193:C:T	2.71136e-06	-1.4883e-10	-0.970481
229941204	chr1:229941204:G:A	2.34021e-06	-1.4883e-10	-1.11769
229941299	chr1:229941299:A:G	1.02559e-06	-1.69569	-0.246971
229941585	chr1:229941585:A:G	1.49181e-06	-1.70507	0.137135
229941925	chr1:229941925:C:T	2.90691e-06	-1.4883e-10	-0.900842
229941986	chr1:229941986:G:T	2.44053e-06	-1.4883e-10	-1.07572
229942052	chr1:229942052:G:A	2.28454e-06	-1.4883e-10	-1.14177
229942058	chr1:229942058:T:C	9.04299e-07	-1.55469	-0.513835
229942348	chr1:229942348:T:G	7.44935e-07	-1.61439	-0.647996
229942633	chr1:229942633:T:G	2.27545e-06	-1.4883e-10	-1.14576
229942661	chr1:229942661:G:A	2.28535e-06	-1.4883e-10	-1.14142
229943053	chr1:229943053:G:T	1.17027e-06	-1.52021	-0.290481
229943071	chr1:229943071:C:T	4.63321e-07	-1.6859	-1.05136
229943261	chr1:229943261:T:C	2.45008e-06	-1.4883e-10	-1.07181
229943798	chr1:229943798:G:A	1.30005e-05	-1.4883e-10	0.597058
229945237	chr1:229945237:T:A	1.18172e-06	-1.51441	-0.286551
229945551	chr1:229945551:C:T	8.50382e-07	-1.48574	-0.644262
229945779	chr1:229945779:A:T	2.48315e-06	-1.0584	-2.24018e-10
229945987	chr1:229945987:G:T	3.30213e-06	-1.4883e-10	-0.773366
229946057	chr1:229946057:A:G	6.64801e-07	-1.35605	-1.02015
229946190	chr1:229946190:T:A	2.76574e-06	-1.4883e-10	-0.950623
229946614	chr1:229946614:G:A	1.08211e-06	-1.52334	-0.365673
229946805	chr1:229946805:A:G	6.04222e-07	-1.3478	-1.12395
229947001	chr1:229947001:C:T	2.28312e-06	-1.4883e-10	-1.14239
229947902	chr1:229947902:C:T	3.30213e-06	-1.4883e-10	-0.773366
229948193	chr1:229948193:G:C	2.71043e-06	-1.4883e-10	-0.970824
229948239	chr1:229948239:G:A	1.30422e-06	-1.70233	-2.24018e-10
229948263	chr1:229948263:C:T	1.74206e-06	-1.41286	-2.24018e-10
229948739	chr1:229948739:G:A	2.66646e-06	-1.4883e-10	-0.987182
229948898	chr1:229948898:A:G	1.04029e-06	-1.52552	-0.402916
229949044	chr1:229949044:C:A	1.0659e-06	-1.51402	-0.390096
229949410	chr1:229949410:A:G	5.83207e-07	-1.36029	-1.14686
229949517	chr1:229949517:CT:C	1.04753e-06	-1.5219	-0.39959
229949689	chr1:229949689:GA:G	2.27042e-06	-1.4883e-10	-1.14797
229949952	chr1:229949952:G:A	2.86935e-06	-0.913847	-2.24018e-10
229950764	chr1:229950764:C:T	5.55256e-06	-1.4883e-10	-0.253673
229950870	chr1:229950870:C:T	1.04609e-06	-1.51546	-0.407415
229950987	chr1:229950987:T:G	2.08623e-06	-1.23258	-2.24018e-10
229951114	chr1:229951114:C:T	1.0376e-06	-1.50287	-0.428145
229952109	chr1:229952109:G:A	1.29787e-06	-0.802932	-0.904277
229952462	chr1:229952462:T:C	3.7408e-06	-1.4883e-10	-0.648635
229952929	chr1:229952929:A:G	8.27579e-07	-1.63719	-0.519997
229953379	chr1:229953379:C:T	7.94426e-06	-1.4883e-10	0.104517
229953394	chr1:229953394:C:A	2.26978e-06	-1.4883e-10	-1.14825
229953515	chr1:229953515:G:A	3.01601e-06	-1.4883e-10	-0.863999
229953749	chr1:229953749:C:A	1.59415e-06	-1.50159	-2.24018e-10
229953777	chr1:229953777:C:T	1.52639e-06	-1.54503	-2.24018e-10
229953881	chr1:229953881:G:A	2.3899e-06	-1.4883e-10	-1.09668
229954305	chr1:229954305:G:C	1.00627e-06	-1.48605	-0.475631
229954633	chr1:229954633:A:T	1.35351e-06	-1.60761	-0.0576239
229955082	chr1:229955082:T:G	9.58517e-07	-1.52094	-0.489357
229955356	chr1:229955356:T:A	3.01619e-06	-1.4883e-10	-0.863937
229955373	chr1:229955373:T:C	9.70595e-07	-1.51465	-0.483126
229955572	chr1:229955572:G:C	2.919e-06	-1.4883e-10	-0.896691
229955727	chr1:229955727:C:A	2.97491e-06	-1.4883e-10	-0.877719
229955980	chr1:229955980:G:C	2.90172e-06	-1.4883e-10	-0.902628
229956000	chr1:229956000:T:C	2.2695e-06	-1.4883e-10	-1.14837
229956923	chr1:229956923:T:C	9.55628e-07	-1.52719	-0.486126
229957010	chr1:229957010:G:A	1.5027e-06	-1.56067	-2.24018e-10
229957258	chr1:229957258:G:T	2.28372e-06	-1.4883e-10	-1.14213
229957360	chr1:229957360:G:C	2.27512e-06	-1.4883e-10	-1.1459
229957806	chr1:229957806:A:G	1.43127e-06	-1.58251	-0.0268591
229957856	chr1:229957856:C:T	5.98005e-07	-1.61827	-0.863821
229958487	chr1:229958487:G:A	9.96422e-07	-1.51301	-0.458505
229959418	chr1:229959418:A:G	2.91761e-06	-1.4883e-10	-0.897169
229959441	chr1:229959441:A:G	6.65623e-06	-1.4883e-10	-0.0723787
229959512	chr1:229959512:T:G	1.00014e-06	-0.950277	-1.01751
229959622	chr1:229959622:T:C	4.03676e-06	-1.4883e-10	-0.572491
229959623	chr1:229959623:T:A	2.99775e-06	-1.4883e-10	-0.870069
229959673	chr1:229959673:G:A	2.2883e-06	-1.4883e-10	-1.14012
229959762	chr1:229959762:C:T	2.43257e-06	-1.4883e-10	-1.07898
229959826	chr1:229959826:G:A	1.0142e-06	-0.912772	-1.04106
229959867	chr1:229959867:T:C	1.27921e-06	-0.854114	-0.867572
229960374	chr1:229960374:T:C	1.02366e-06	-0.926833	-1.01772
229960591	chr1:229960591:T:A	1.27553e-06	-0.792976	-0.931593
229960851	chr1:229960851:A:G	2.04134e-06	-0.968053	-0.286272
229961621	chr1:229961621:A:G	1.33763e-06	-0.733331	-0.943705
229962136	chr1:229962136:C:G	1.2633e-06	-0.796648	-0.937557
229962798	chr1:229962798:T:C	1.44388e-06	-1.6006	-2.24018e-10
229963028	chr1:229963028:T:A	2.42971e-06	-1.4883e-10	-1.08016
229963039	chr1:229963039:A:G	2.32894e-06	-1.4883e-10	-1.12252
229963311	chr1:229963311:C:T	2.40037e-06	-1.4883e-10	-1.09231
229963436	chr1:229963436:G:A	8.70848e-07	-1.13912	-0.967104
229963499	chr1:229963499:G:A	2.39549e-06	-1.4883e-10	-1.09435
229963674	chr1:229963674:A:G	2.98643e-06	-1.4883e-10	-0.873853
229964114	chr1:229964114:C:T	2.40486e-06	-1.4883e-10	-1.09044
229964354	chr1:229964354:C:T	2.3111e-06	-1.4883e-10	-1.13021
229964587	chr1:229964587:A:G	2.40713e-06	-1.4883e-10	-1.0895
229964627	chr1:229964627:T:G	2.40367e-06	-1.4883e-10	-1.09094
229964832	chr1:229964832:T:G	2.40696e-06	-1.4883e-10	-1.08957
229964975	chr1:229964975:T:G	2.38585e-06	-1.4883e-10	-1.09838
229965009	chr1:229965009:G:A	2.44172e-06	-1.4883e-10	-1.07523
229965089	chr1:229965089:A:T	9.11636e-07	-1.51968	-0.540765
229965239	chr1:229965239:A:G	3.64434e-06	-1.4883e-10	-0.674756
229965693	chr1:229965693:TCA:T	2.79985e-06	-1.4883e-10	-0.938368
229965770	chr1:229965770:C:T	2.39497e-06	-1.4883e-10	-1.09456
229966202	chr1:229966202:A:G	3.6739e-06	-1.4883e-10	-0.66668
229966996	chr1:229966996:T:C	3.0537e-06	-1.4883e-10	-0.851579
229968410	chr1:229968410:G:A	6.50698e-07	-1.61297	-0.784676
229968420	chr1:229968420:G:T	6.93837e-07	-1.3244	-1.00905
229968500	chr1:229968500:A:G	1.46984e-06	-1.58278	-2.24018e-10
229968648	chr1:229968648:G:A	8.38027e-07	-1.52435	-0.620284
229968774	chr1:229968774:TCACATAAATACTTG:T	1.51189e-06	-1.55457	-2.24018e-10
229969134	chr1:229969134:GA:G	5.81014e-06	-1.4883e-10	-0.208328
229969527	chr1:229969527:A:G	2.27198e-06	-1.4883e-10	-1.14728
229970328	chr1:229970328:A:C	3.07657e-06	-1.4883e-10	-0.844117
229970382	chr1:229970382:C:T	8.54768e-07	-1.5361	-0.588761
229971422	chr1:229971422:G:A	2.32067e-06	-1.4883e-10	-1.12608
229971761	chr1:229971761:G:A	3.25529e-06	-1.4883e-10	-0.78765
229971923	chr1:229971923:C:G	1.07942e-06	-1.14014	-0.751372
229971931	chr1:229971931:C:T	9.28459e-07	-1.53611	-0.506051
229972227	chr1:229972227:A:G	3.54811e-06	-1.4883e-10	-0.701517
229972323	chr1:229972323:A:G	2.26961e-06	-1.4883e-10	-1.14832
229972532	chr1:229972532:C:T	2.32313e-06	-1.4883e-10	-1.12502
229973147	chr1:229973147:A:G	2.73046e-06	-1.4883e-10	-0.963462
229973603	chr1:229973603:A:G	2.73122e-05	-1.4883e-10	1.3394
229974206	chr1:229974206:C:T	1.2984e-06	-1.7068	-2.24018e-10
229974289	chr1:229974289:G:A	9.48083e-06	-1.4883e-10	0.281339
229974811	chr1:229974811:T:C	2.38713e-06	-1.4883e-10	-1.09784
229974875	chr1:229974875:C:T	6.12855e-06	-1.4883e-10	-0.154975
229975399	chr1:229975399:A:G	9.95868e-07	-0.85778	-1.11429
229976380	chr1:229976380:G:A	2.35062e-06	-1.4883e-10	-1.11325
229976381	chr1:229976381:C:T	3.53589e-06	-1.4883e-10	-0.704967
229976458	chr1:229976458:A:G	7.49383e-07	-1.65758	-0.598854
229976629	chr1:229976629:T:A	1.43706e-06	-1.60533	-2.24018e-10
229976801	chr1:229976801:C:A	1.55957e-06	-1.52352	-2.24018e-10
229976842	chr1:229976842:T:C	2.70074e-06	-1.4883e-10	-0.974408
229977121	chr1:229977121:A:G	2.51362e-06	-1.4883e-10	-1.04621
229977213	chr1:229977213:A:G	2.51362e-06	-1.4883e-10	-1.04621
229977275	chr1:229977275:T:G	2.35498e-06	-1.4883e-10	-1.1114
229977393	chr1:229977393:TTGTGACAAA:T	3.5263e-06	-1.4883e-10	-0.707683
229977396	chr1:229977396:T:C	9.5078e-07	-1.69769	-0.32072
229977479	chr1:229977479:T:C	7.39271e-07	-1.65473	-0.615297
229977673	chr1:229977673:T:C	1.99026e-06	-1.27967	-2.24018e-10
229977674	chr1:229977674:A:G	2.27008e-06	-1.4883e-10	-1.14812
229978001	chr1:229978001:A:G	2.33202e-06	-1.4883e-10	-1.1212
229978116	chr1:229978116:A:T	2.29611e-06	-1.4883e-10	-1.13672
229978456	chr1:229978456:C:A	7.82655e-07	-1.64772	-0.565278
229978868	chr1:229978868:AG:A	2.36893e-06	-1.4883e-10	-1.10549
229979063	chr1:229979063:T:C	2.38656e-06	-1.4883e-10	-1.09808
229979228	chr1:229979228:A:G	4.68068e-06	-1.4883e-10	-0.42449
229979441	chr1:229979441:G:A	3.48616e-06	-1.4883e-10	-0.719131
229979523	chr1:229979523:G:T	2.27101e-06	-1.4883e-10	-1.14771
229979542	chr1:229979542:C:T	1.90302e-06	-1.32449	-2.24018e-10
229979678	chr1:229979678:T:C	4.94986e-06	-1.4883e-10	-0.368573
229979898	chr1:229979898:C:T	3.12171e-06	-1.4883e-10	-0.829552
229980656	chr1:229980656:T:C	2.39014e-06	-1.4883e-10	-1.09658
229980832	chr1:229980832:C:A	9.46934e-06	0.280127	-2.24018e-10
229981657	chr1:229981657:T:C	3.97097e-06	-1.4883e-10	-0.588922
229981956	chr1:229981956:C:T	3.29469e-06	-1.4883e-10	-0.775621
229981970	chr1:229981970:C:T	3.14493e-06	-1.4883e-10	-0.822142
229982284	chr1:229982284:C:T	2.38633e-06	-1.4883e-10	-1.09818
229982317	chr1:229982317:T:A	2.79951e-06	-1.4883e-10	-0.938487
229982396	chr1:229982396:A:G	2.46772e-06	-1.4883e-10	-1.06464
229982659	chr1:229982659:A:G	2.36652e-06	-1.4883e-10	-1.10651
229983378	chr1:229983378:G:C	3.11739e-06	-1.4883e-10	-0.830938
229984195	chr1:229984195:C:T	2.34123e-06	-1.4883e-10	-1.11726
229984375	chr1:229984375:G:A	3.31957e-06	-1.4883e-10	-0.768097
229984454	chr1:229984454:A:T	1.29979e-06	-1.70573	-2.24018e-10
229984821	chr1:229984821:G:A	5.98015e-06	-1.4883e-10	-0.179487
229985192	chr1:229985192:G:A	2.49359e-06	-1.4883e-10	-1.05421
229985317	chr1:229985317:C:T	1.3634e-06	-1.65795	-2.24018e-10
229985945	chr1:229985945:C:A	8.88703e-07	-1.70671	-0.37922
229985946	chr1:229985946:T:G	3.12171e-06	-1.4883e-10	-0.829552
229986307	chr1:229986307:T:C	7.54366e-07	-1.65485	-0.594957
229986386	chr1:229986386:A:G	5.18898e-07	-1.59198	-1.032
229986681	chr1:229986681:T:C	2.73895e-06	-1.4883e-10	-0.96036
229986700	chr1:229986700:T:A	3.52778e-06	-1.4883e-10	-0.707265
229986728	chr1:229986728:C:T	2.76305e-06	-1.4883e-10	-0.951599
229987337	chr1:229987337:AGGTTT:A	2.70294e-06	-1.4883e-10	-0.973593
229987901	chr1:229987901:T:C	3.10292e-06	-1.4883e-10	-0.835591
229988248	chr1:229988248:T:C	3.15181e-06	-1.4883e-10	-0.819956
229988807	chr1:229988807:G:A	2.35305e-06	-1.4883e-10	-1.11222
229989140	chr1:229989140:G:A	3.01976e-06	-1.4883e-10	-0.862757
229989170	chr1:229989170:A:G	2.95711e-06	-1.4883e-10	-0.883722
229989280	chr1:229989280:T:C	2.3182e-06	-1.4883e-10	-1.12714
229989387	chr1:229989387:C:T	2.73922e-06	-1.4883e-10	-0.960261
229989716	chr1:229989716:G:A	2.43232e-06	-1.4883e-10	-1.07909
229990159	chr1:229990159:T:C	3.1733e-06	-1.4883e-10	-0.81316
229990311	chr1:229990311:G:A	4.94757e-06	-1.4883e-10	-0.369037
229990437	chr1:229990437:T:C	6.24709e-07	-1.60711	-0.831294
229990564	chr1:229990564:T:C	2.45402e-06	-1.4883e-10	-1.07021
229990645	chr1:229990645:C:A	2.73272e-06	-1.4883e-10	-0.962637
229990700	chr1:229990700:G:T	2.31193e-06	-1.4883e-10	-1.12985
229990762	chr1:229990762:A:G	1.72288e-06	-1.42394	-2.24018e-10
229990983	chr1:229990983:A:G	5.09101e-07	-1.5707	-1.07234
229991115	chr1:229991115:G:C	6.17958e-07	-1.59266	-0.856605
229991511	chr1:229991511:G:A	2.58314e-06	-1.4883e-10	-1.01893
229991838	chr1:229991838:C:T	3.17716e-06	-1.4883e-10	-0.811946
229991848	chr1:229991848:C:T	5.63142e-07	-1.53633	-1.00583
229991890	chr1:229991890:A:G	1.0948e-06	-1.60962	-0.26775
229992264	chr1:229992264:G:A	1.65399e-06	-1.46474	-2.24018e-10
229992671	chr1:229992671:TAATC:T	2.75677e-06	-1.4883e-10	-0.953872
229992875	chr1:229992875:A:G	2.47952e-06	-1.4883e-10	-1.05987
229993060	chr1:229993060:A:G	1.33184e-06	-1.68137	-2.24018e-10
229993134	chr1:229993134:T:G	9.48851e-06	-1.4883e-10	0.282149
229993966	chr1:229993966:C:T	2.83394e-06	-1.4883e-10	-0.926265
229994373	chr1:229994373:C:T	3.27552e-06	-1.4883e-10	-0.781457
229994375	chr1:229994375:G:T	1.39805e-06	-1.63286	-2.24018e-10
229994517	chr1:229994517:C:T	5.59221e-06	-1.4883e-10	-0.246557
229994719	chr1:229994719:G:A	2.31648e-06	-1.4883e-10	-1.12788
229994733	chr1:229994733:A:G	1.04984e-06	-1.06128	-0.858016
229994924	chr1:229994924:C:T	8.07571e-07	-1.70147	-0.480191
229994965	chr1:229994965:T:C	4.45922e-07	-1.68191	-1.09364
229995080	chr1:229995080:G:A	2.97556e-06	-1.4883e-10	-0.877502
229995613	chr1:229995613:A:T	2.30822e-06	-1.4883e-10	-1.13146
229995633	chr1:229995633:A:G	6.40076e-07	-1.70603	-0.708067
229995836	chr1:229995836:A:G	7.78546e-06	-0.706287	0.790613
229995856	chr1:229995856:T:C	2.27911e-06	-1.4883e-10	-1.14415
229995921	chr1:229995921:G:A	2.27889e-06	-1.4883e-10	-1.14425
229995940	chr1:229995940:T:C	1.90939e-06	-1.32115	-2.24018e-10
229996306	chr1:229996306:C:T	1.27477e-05	-1.4883e-10	0.577417
229996750	chr1:229996750:G:A	2.36072e-06	-0.165492	-0.943475
229998236	chr1:229998236:T:A	3.46229e-06	-1.4883e-10	-0.726002
229998321	chr1:229998321:A:G	7.07381e-07	-1.62763	-0.686491
229998386	chr1:229998386:T:C	2.28711e-06	-1.4883e-10	-1.14065
229998403	chr1:229998403:G:A	1.26663e-06	-1.0471	-0.684465
229998984	chr1:229998984:C:T	3.42146e-06	-1.4883e-10	-0.737866
229998985	chr1:229998985:A:G	6.28782e-07	-1.70285	-0.729051
229999079	chr1:229999079:C:T	9.79011e-07	-1.69196	-0.297187
229999173	chr1:229999173:G:A	8.6544e-07	-1.67795	-0.434501
229999329	chr1:229999329:CT:C	3.37199e-06	-1.4883e-10	-0.75243
229999764	chr1:229999764:C:CAGGTCTCCTTTTTAAATCTAACTA	3.65302e-06	-1.4883e-10	-0.672378
230000046	chr1:230000046:T:C	6.69364e-07	-1.63044	-0.738921
230000094	chr1:230000094:G:A	1.07262e-06	-1.70681	-0.191017
230000120	chr1:230000120:G:A	2.28752e-06	-1.4883e-10	-1.14047
230000152	chr1:230000152:T:C	6.48198e-07	-1.6921	-0.709391
230000403	chr1:230000403:T:C	1.28281e-06	-1.69147	-0.0274078
230000429	chr1:230000429:G:A	2.29146e-06	-1.4883e-10	-1.13874
230000506	chr1:230000506:TG:T	3.36087e-06	-1.4883e-10	-0.755732
230000666	chr1:230000666:C:T	5.25922e-07	-1.66175	-0.948788
230000717	chr1:230000717:T:C	3.17229e-06	-1.4883e-10	-0.813478
230001239	chr1:230001239:T:C	1.30438e-06	-0.554986	-1.14722
230001368	chr1:230001368:T:C	7.76161e-07	-1.68956	-0.531767
230001393	chr1:230001393:C:T	9.25348e-07	-1.70081	-0.344711
230001574	chr1:230001574:T:C	4.26486e-07	-1.67193	-1.14817
230001733	chr1:230001733:G:A	2.27603e-06	-1.4883e-10	-1.1455
230001746	chr1:230001746:C:T	2.67302e-06	-1.4883e-10	-0.984725
230001771	chr1:230001771:A:G	4.26961e-07	-1.67059	-1.1484
230001857	chr1:230001857:G:T	1.7455e-05	-1.4883e-10	0.891693
230001959	chr1:230001959:G:A	4.25081e-07	-1.675	-1.1484
230002038	chr1:230002038:T:C	2.02853e-06	-0.923095	-0.337527
230002060	chr1:230002060:A:G	4.1927e-06	-1.4883e-10	-0.534587
230002309	chr1:230002309:C:T	2.83379e-06	-1.4883e-10	-0.926316
230002506	chr1:230002506:A:G	2.71644e-06	-1.4883e-10	-0.968612
230002561	chr1:230002561:G:A	6.89958e-07	-1.63935	-0.699708
230002757	chr1:230002757:C:T	8.39663e-07	-1.69052	-0.452171
230002775	chr1:230002775:A:G	4.29477e-07	-1.66585	-1.14727
230002779	chr1:230002779:T:C	1.65579e-06	-0.387123	-1.07653
230002807	chr1:230002807:T:C	5.88858e-07	-1.67383	-0.823677
230002832	chr1:230002832:G:A	2.67221e-06	-1.4883e-10	-0.985026
230002857	chr1:230002857:GCCAATTGCATCTCCGGC:G	8.34248e-07	-1.65703	-0.49213
230002871	chr1:230002871:C:T	1.29841e-06	-1.70679	-2.24018e-10
230003067	chr1:230003067:C:T	2.85576e-06	-1.4883e-10	-0.918596
230003101	chr1:230003101:G:A	6.31362e-07	-1.51734	-0.910469
230003117	chr1:230003117:C:T	2.09745e-06	-0.202069	-1.02514
230003308	chr1:230003308:T:C	1.35912e-06	-0.513999	-1.1471
230003399	chr1:230003399:G:A	9.42826e-07	-1.57799	-0.448819
230003512	chr1:230003512:T:C	2.67771e-06	-1.4883e-10	-0.982971
230003525	chr1:230003525:GAAC:G	8.33703e-07	-1.69348	-0.456332
230003556	chr1:230003556:A:G	1.36262e-06	-1.65852	-2.24018e-10
230003830	chr1:230003830:C:T	6.94278e-06	-1.4883e-10	-0.0302309
230003874	chr1:230003874:A:T	2.77037e-06	-1.4883e-10	-0.948953
230004002	chr1:230004002:T:C	1.09964e-05	0.429637	-2.24018e-10
230004047	chr1:230004047:G:A	2.55168e-06	-1.4883e-10	-1.03118
230004243	chr1:230004243:T:C	2.33585e-06	-1.4883e-10	-1.11956
230004276	chr1:230004276:C:A	7.23152e-07	-1.58442	-0.707646
230004475	chr1:230004475:T:C	2.28769e-06	-1.4883e-10	-1.14039
230004661	chr1:230004661:T:C	5.83967e-07	-1.62185	-0.883996
230005371	chr1:230005371:G:T	2.87372e-06	-0.483186	-0.42914
230005664	chr1:230005664:TC:T	2.27495e-06	-1.4883e-10	-1.14597
230005706	chr1:230005706:C:A	6.52954e-07	-1.64078	-0.753401
230005740	chr1:230005740:A:T	3.85133e-05	-1.4883e-10	1.68307
230005923	chr1:230005923:G:T	2.26996e-06	-1.4883e-10	-1.14817
230006003	chr1:230006003:C:T	2.27431e-06	-1.4883e-10	-1.14625
230006130	chr1:230006130:TC:T	6.27416e-07	-1.69249	-0.741584
230006137	chr1:230006137:A:G	6.2931e-07	-1.69161	-0.739453
230006318	chr1:230006318:C:T	1.4565e-05	-1.4883e-10	0.710692
230006580	chr1:230006580:A:G	3.83076e-06	-1.4883e-10	-0.624871
230006589	chr1:230006589:C:T	2.60301e-06	-1.4883e-10	-1.01127
230006631	chr1:230006631:A:T	7.49382e-07	-1.68827	-0.568166
230006836	chr1:230006836:C:T	2.7041e-06	-1.4883e-10	-0.973164
230006879	chr1:230006879:T:C	1.62007e-06	-0.337908	-1.14756
230006880	chr1:230006880:G:A	1.39619e-05	-1.4883e-10	0.668398
230007477	chr1:230007477:T:C	5.57372e-07	-1.68608	-0.866379
230007764	chr1:230007764:G:A	3.91549e-06	-0.328867	-0.274125
230007900	chr1:230007900:A:G	2.31458e-06	-1.69062	0.561914
230008000	chr1:230008000:C:A	1.2828e-05	-1.4883e-10	0.583695
230008089	chr1:230008089:C:T	7.11314e-07	-1.68963	-0.618948
230008192	chr1:230008192:T:A	1.28128e-05	-1.4883e-10	0.582515
230008223	chr1:230008223:T:C	1.87271e-06	-1.66339	0.32284
230008643	chr1:230008643:G:A	2.73208e-06	-1.4883e-10	-0.962868
230009546	chr1:230009546:C:T	3.28106e-05	-1.4883e-10	1.52282
230009637	chr1:230009637:T:A	2.27598e-06	-1.4883e-10	-1.14552
230009817	chr1:230009817:C:T	2.8643e-05	-1.4883e-10	1.38698
230009885	chr1:230009885:G:A	2.79502e-06	0.187118	-1.12721
230009928	chr1:230009928:A:G	1.56678e-06	-0.489596	-1.02931
230009941	chr1:230009941:A:G	5.3346e-07	-1.70408	-0.892227
230010146	chr1:230010146:G:A	2.5012e-06	-1.4883e-10	-1.05116
230010215	chr1:230010215:T:C	1.48857e-05	-1.4883e-10	0.732466
230010392	chr1:230010392:T:C	2.00436e-06	-0.305245	-0.967361
230010635	chr1:230010635:T:TA	1.80106e-06	-1.37956	-2.24018e-10
230010720	chr1:230010720:C:A	1.86562e-06	-0.311957	-1.03238
230010747	chr1:230010747:T:C	6.32949e-07	-1.69316	-0.732134
230010754	chr1:230010754:A:C	5.2469e-06	-0.310296	-2.24018e-10
230011234	chr1:230011234:C:T	1.35816e-05	-1.4883e-10	0.640781
230011474	chr1:230011474:G:A	2.36552e-06	-1.10694	-2.24018e-10
230011485	chr1:230011485:T:C	2.27927e-06	-1.4883e-10	-1.14408
230011856	chr1:230011856:A:T	3.64991e-06	0.389433	-1.06266
230012333	chr1:230012333:A:G	2.51399e-06	-1.4883e-10	-1.04606
230012385	chr1:230012385:C:T	2.49269e-06	-1.4883e-10	-1.05457
230012810	chr1:230012810:T:C	2.38967e-06	-0.139305	-0.957472
230013661	chr1:230013661:T:A	8.0282e-07	-1.70127	-0.486287
230014369	chr1:230014369:A:G	9.76791e-07	-1.70392	-0.287499
230014882	chr1:230014882:G:A	1.40827e-06	-1.62557	-2.24018e-10
230014946	chr1:230014946:C:T	1.48785e-05	-1.4883e-10	0.731987
230015151	chr1:230015151:C:T	3.9626e-06	0.540921	-1.13195
230015246	chr1:230015246:A:G	3.78779e-06	0.50968	-1.14583
230015689	chr1:230015689:A:G	1.9697e-05	-1.4883e-10	1.01254
230016136	chr1:230016136:G:T	3.91244e-06	0.478004	-1.08177
230016137	chr1:230016137:C:T	3.77568e-06	0.442822	-1.08217
230016331	chr1:230016331:A:G	1.48328e-05	-1.4883e-10	0.728909
230016492	chr1:230016492:C:A	3.50578e-06	0.370796	-1.08431
230016884	chr1:230016884:A:G	2.29291e-06	-1.4883e-10	-1.13811
230016971	chr1:230016971:C:A	1.86655e-06	-0.255565	-1.08827
230017092	chr1:230017092:G:A	2.81958e-06	-0.931344	-2.24018e-10
230017159	chr1:230017159:G:A	3.56931e-06	0.375544	-1.07111
230017295	chr1:230017295:C:T	2.43795e-06	-0.129546	-0.947228
230017617	chr1:230017617:C:T	2.91728e-06	-1.4883e-10	-0.897282
230017688	chr1:230017688:A:T	2.15653e-06	-0.212105	-0.987327
230018522	chr1:230018522:C:T	4.12903e-06	-1.4883e-10	-0.549891
230018824	chr1:230018824:A:G	3.23822e-06	-1.4883e-10	-0.792908
230018899	chr1:230018899:T:C	2.95316e-06	-1.4883e-10	-0.885058
230019312	chr1:230019312:T:A	3.22243e-06	-1.68263	0.884833
230019669	chr1:230019669:C:T	2.67135e-06	-1.4883e-10	-0.985349
230019937	chr1:230019937:G:A	1.32204e-06	-1.68875	-2.24018e-10
230020181	chr1:230020181:T:C	1.35257e-05	-1.4883e-10	0.636662
230020314	chr1:230020314:A:G	7.11848e-07	-1.46468	-0.843147
230020425	chr1:230020425:A:C	4.30855e-07	-1.68521	-1.1247
230020435	chr1:230020435:G:A	3.02916e-06	0.259712	-1.11936
230020453	chr1:230020453:A:G	2.4222e-06	-1.4883e-10	-1.08325
230020472	chr1:230020472:C:A	3.22042e-06	-1.4883e-10	-0.79842
230020778	chr1:230020778:T:C	2.48477e-06	-1.4883e-10	-1.05775
230020874	chr1:230020874:A:G	1.42404e-05	0.688152	-2.24018e-10
230021525	chr1:230021525:A:T	2.67794e-06	-1.4883e-10	-0.982885
230021808	chr1:230021808:AG:A	2.28333e-06	-1.1423	-2.24018e-10
230021843	chr1:230021843:A:G	1.69115e-06	-1.44253	-2.24018e-10
230021882	chr1:230021882:G:A	1.22508e-05	-1.4883e-10	0.537662
230022059	chr1:230022059:T:C	1.32752e-06	-1.6908	0.00618438
230022290	chr1:230022290:T:C	2.52935e-06	-1.03997	-2.24018e-10
230022594	chr1:230022594:C:G	6.12778e-06	-0.579775	0.424675
230022957	chr1:230022957:T:C	1.58055e-05	-1.4883e-10	0.792423
230022966	chr1:230022966:A:G	2.46652e-06	-1.4883e-10	-1.06512
230022987	chr1:230022987:C:T	5.56616e-07	-1.70401	-0.849803
230023139	chr1:230023139:G:T	1.30031e-06	-1.70533	-2.24018e-10
230023318	chr1:230023318:C:T	4.68338e-07	-1.69622	-1.03028
230023739	chr1:230023739:A:T	7.17732e-07	-1.34475	-0.954845
230024632	chr1:230024632:A:G	1.34065e-05	-1.4883e-10	0.627809
230024673	chr1:230024673:A:G	6.60623e-06	-0.488113	0.408194
230024751	chr1:230024751:C:T	2.31802e-06	-1.4883e-10	-1.12722
230025634	chr1:230025634:A:G	3.02801e-06	-1.4883e-10	-0.860026
230025820	chr1:230025820:T:C	6.13873e-06	-0.500604	0.347289
230025984	chr1:230025984:C:A	1.29879e-06	-1.7065	-2.24018e-10
230026020	chr1:230026020:A:G	5.23282e-07	-1.70578	-0.90979
230026246	chr1:230026246:C:T	1.21678e-06	-1.67614	-0.0955805
230026672	chr1:230026672:C:T	1.31482e-06	-1.69423	-2.24018e-10
230026674	chr1:230026674:C:G	1.37306e-06	-1.65089	-2.24018e-10
230026722	chr1:230026722:A:G	6.26119e-06	-0.497046	0.363484
230026817	chr1:230026817:C:T	2.54591e-06	-1.4883e-10	-1.03344
230026822	chr1:230026822:A:C	1.30251e-06	-1.70364	-2.24018e-10
230027177	chr1:230027177:C:T	4.61318e-07	-1.69124	-1.05036
230027364	chr1:230027364:A:T	4.57323e-07	-1.69231	-1.05799
230027594	chr1:230027594:C:T	3.62226e-06	-1.4883e-10	-0.680835
230027626	chr1:230027626:T:A	7.19993e-07	-1.46836	-0.828088
230027840	chr1:230027840:A:G	1.33435e-05	-1.4883e-10	0.623098
230027855	chr1:230027855:A:G	1.5261e-05	-1.4883e-10	0.757366
230027885	chr1:230027885:C:T	7.39007e-07	-1.44686	-0.823524
230027938	chr1:230027938:T:A	1.28844e-05	-1.4883e-10	0.588086
230028121	chr1:230028121:C:T	1.29844e-06	-1.70677	-2.24018e-10
230028193	chr1:230028193:C:G	4.08775e-06	-1.4883e-10	-0.559939
230028302	chr1:230028302:T:C	6.394e-07	-1.47113	-0.944027
230028410	chr1:230028410:C:A	5.424e-07	-1.70226	-0.877423
230029172	chr1:230029172:T:C	1.67013e-05	-1.4883e-10	0.847551
230029198	chr1:230029198:G:A	1.275e-05	-1.4883e-10	0.577596
230029253	chr1:230029253:T:C	5.47898e-07	-1.70279	-0.866806
230029307	chr1:230029307:C:T	2.64083e-06	-1.4883e-10	-0.996841
230029403	chr1:230029403:A:G	3.52352e-06	-1.4883e-10	-0.708473
230029748	chr1:230029748:T:C	2.69419e-06	-1.4883e-10	-0.976836
230029863	chr1:230029863:A:G	2.7221e-05	-1.4883e-10	1.33605
230030225	chr1:230030225:A:G	2.783e-06	-1.4883e-10	-0.944404
230030466	chr1:230030466:C:T	7.21705e-05	2.3111	-2.24018e-10
230030467	chr1:230030467:T:C	4.03864e-06	0.528083	-1.10011
230030528	chr1:230030528:C:A	3.82285e-06	-1.4883e-10	-0.626937
230030637	chr1:230030637:A:G	1.41567e-05	-1.4883e-10	0.682256
230030698	chr1:230030698:T:A	1.53991e-05	-1.4883e-10	0.766378
230031165	chr1:230031165:C:T	5.16115e-06	-1.4883e-10	-0.326773
230032085	chr1:230032085:A:G	1.25894e-06	-1.67796	-0.0596998
230033050	chr1:230033050:T:C	2.55453e-06	-1.4883e-10	-1.03006
230033216	chr1:230033216:G:A	7.04555e-06	-0.311575	0.296038
230033522	chr1:230033522:G:A	3.58724e-06	-1.4883e-10	-0.69055
230033547	chr1:230033547:C:T	1.32624e-05	-1.4883e-10	0.617
230033774	chr1:230033774:G:A	1.43402e-05	-1.4883e-10	0.695135
230033913	chr1:230033913:A:G	1.47865e-05	-1.4883e-10	0.725779
230034419	chr1:230034419:A:C	2.60837e-06	-1.4883e-10	-1.00921
230034535	chr1:230034535:C:A	1.53476e-05	-1.4883e-10	0.76303
230034796	chr1:230034796:T:C	3.10832e-06	-1.4883e-10	-0.833852
230035523	chr1:230035523:G:C	1.3308e-05	-1.4883e-10	0.620435
230035608	chr1:230035608:G:T	1.18999e-05	-1.4883e-10	0.5086
230035845	chr1:230035845:A:G	3.77227e-06	0.402313	-1.04257
230036336	chr1:230036336:A:G	2.32888e-05	-1.4883e-10	1.18004
230036560	chr1:230036560:A:G	2.62901e-06	-1.4883e-10	-1.00132
230036582	chr1:230036582:G:A	5.74374e-06	0.787226	-1.00705
230036965	chr1:230036965:G:A	2.73043e-06	-1.4883e-10	-0.963472
230037097	chr1:230037097:T:C	4.32538e-06	0.124235	-0.627667
230037151	chr1:230037151:T:C	2.26978e-06	-1.4883e-10	-1.14825
230038751	chr1:230038751:C:T	1.9746e-05	-1.4883e-10	1.01502
230038967	chr1:230038967:T:C	2.7399e-05	-1.4883e-10	1.34258
230039381	chr1:230039381:A:G	5.8176e-05	-1.4883e-10	2.09554
230039438	chr1:230039438:G:A	2.75592e-05	-1.4883e-10	1.3484
230039551	chr1:230039551:A:G	2.9175e-05	-1.4883e-10	1.40538
230039707	chr1:230039707:T:C	2.76561e-05	-1.4883e-10	1.35191
230039781	chr1:230039781:A:G	3.61528e-06	-1.4883e-10	-0.682764
230039960	chr1:230039960:C:G	2.10304e-05	-1.4883e-10	1.07804
230040063	chr1:230040063:G:A	2.99206e-05	-1.4883e-10	1.43061
230040100	chr1:230040100:C:T	8.26381e-06	0.143954	-2.24018e-10
230040136	chr1:230040136:C:T	2.7566e-05	-1.4883e-10	1.34865
230040149	chr1:230040149:C:T	2.72785e-05	-1.4883e-10	1.33817
230040188	chr1:230040188:A:G	2.85387e-05	-1.4883e-10	1.38333
230040323	chr1:230040323:C:T	2.49329e-05	-1.4883e-10	1.24825
230040367	chr1:230040367:A:G	2.79844e-05	-1.4883e-10	1.36371
230040455	chr1:230040455:C:T	2.73615e-05	-1.4883e-10	1.34121
230041003	chr1:230041003:C:T	2.71139e-05	-1.4883e-10	1.33212
230041383	chr1:230041383:T:C	2.79656e-05	-1.4883e-10	1.36304
230041398	chr1:230041398:C:T	2.79727e-05	-1.4883e-10	1.3633
230041415	chr1:230041415:T:C	1.74058e-06	-1.41371	-2.24018e-10
230041752	chr1:230041752:A:G	2.7838e-05	-1.4883e-10	1.35847
230042115	chr1:230042115:T:G	2.41583e-05	-1.4883e-10	1.2167
230042294	chr1:230042294:A:G	1.18885e-05	-1.4883e-10	0.507642
230042380	chr1:230042380:A:G	2.59561e-05	-1.4883e-10	1.28847
230042540	chr1:230042540:C:T	1.00672e-05	-1.4883e-10	0.341347
230042570	chr1:230042570:G:A	2.61647e-05	-1.4883e-10	1.29648
230042634	chr1:230042634:G:A	2.5691e-05	-1.4883e-10	1.27821
230042672	chr1:230042672:AT:A	2.65255e-05	-1.4883e-10	1.31017
230042796	chr1:230042796:A:G	1.38554e-05	-1.4883e-10	0.660743
230042923	chr1:230042923:T:C	1.41417e-05	-1.4883e-10	0.681197
230042968	chr1:230042968:A:G	4.78016e-06	-0.57682	0.173361
230043315	chr1:230043315:T:G	1.34284e-05	-1.4883e-10	0.62944
230043326	chr1:230043326:C:T	2.87535e-06	-0.911759	-2.24018e-10
230043342	chr1:230043342:C:T	3.38474e-06	-1.4883e-10	-0.748657
230043347	chr1:230043347:T:C	1.21094e-06	-1.55906	-0.217474
230043374	chr1:230043374:AG:A	9.90769e-07	-1.60687	-0.370335
230043420	chr1:230043420:T:C	2.68841e-06	-1.4883e-10	-0.978983
230043507	chr1:230043507:A:G	7.33048e-06	0.907265	-0.883157
230043604	chr1:230043604:T:C	4.41613e-07	-1.67488	-1.11037
230043693	chr1:230043693:G:C	9.62145e-07	-1.66789	-0.338634
230044211	chr1:230044211:G:A	1.73821e-05	-1.4883e-10	0.88751
230044284	chr1:230044284:T:C	5.18705e-07	-1.58917	-1.03518
230044343	chr1:230044343:A:G	8.0132e-07	-1.19146	-0.997971
230044700	chr1:230044700:G:A	1.04621e-06	-1.29477	-0.627985
230045034	chr1:230045034:A:T	3.62855e-06	-1.4883e-10	-0.679099
230045076	chr1:230045076:G:A	2.8926e-06	-1.4883e-10	-0.905776
230045147	chr1:230045147:A:G	7.34455e-07	-1.24575	-1.03081
230045172	chr1:230045172:A:G	6.94101e-07	-1.29531	-1.03776
230045403	chr1:230045403:G:A	7.1321e-07	-1.29019	-1.01572
230045544	chr1:230045544:C:T	3.36805e-06	-1.4883e-10	-0.753598
230045714	chr1:230045714:C:T	1.34753e-06	-1.66966	-2.24018e-10
230046201	chr1:230046201:C:G	5.83746e-07	-1.36384	-1.14238
230046306	chr1:230046306:T:G	2.50714e-06	-1.19842	0.149635
230046346	chr1:230046346:C:T	7.13903e-07	-1.6289	-0.676036
230046406	chr1:230046406:G:A	3.33825e-06	-1.4883e-10	-0.762487
230046749	chr1:230046749:C:T	2.28151e-06	-1.4883e-10	-1.1431
230046787	chr1:230046787:T:C	2.27089e-06	-1.4883e-10	-1.14776
230046909	chr1:230046909:T:C	3.66101e-06	-1.4883e-10	-0.670195
230046980	chr1:230046980:C:T	3.62787e-06	-1.4883e-10	-0.679286
230047109	chr1:230047109:T:C	1.49005e-06	-1.56912	-2.24018e-10
230047124	chr1:230047124:A:G	2.28334e-06	-1.4883e-10	-1.14229
230047163	chr1:230047163:G:A	7.51039e-07	-1.29547	-0.958758
230047174	chr1:230047174:G:C	3.24764e-06	-1.4883e-10	-0.790005
230047184	chr1:230047184:G:A	3.48783e-06	-0.718654	-2.24018e-10
230047452	chr1:230047452:G:C	1.02465e-06	-1.25912	-0.68446
230048049	chr1:230048049:A:T	1.63077e-05	-1.4883e-10	0.823703
230048256	chr1:230048256:C:T	3.55157e-06	-1.4883e-10	-0.700543
230048276	chr1:230048276:A:T	3.92894e-06	-1.4883e-10	-0.599563
230049183	chr1:230049183:T:G	3.33083e-06	-1.4883e-10	-0.76471
230049595	chr1:230049595:A:G	7.12059e-07	-1.29259	-1.01494
230049767	chr1:230049767:A:G	2.36666e-06	-1.24788	0.141433
230050130	chr1:230050130:T:C	1.47159e-06	-1.58159	-2.24018e-10
230050264	chr1:230050264:A:G	5.375e-07	-1.44355	-1.14521
230050432	chr1:230050432:C:T	5.71701e-07	-1.44742	-1.07965
230050526	chr1:230050526:T:C	2.61793e-06	-1.4883e-10	-1.00555
230050565	chr1:230050565:A:AAG	4.86181e-07	-1.59745	-1.09165
230050901	chr1:230050901:A:T	6.89087e-06	1.11033	-1.14806
230050960	chr1:230050960:T:C	1.07802e-05	-0.926872	1.33665
230050967	chr1:230050967:T:C	6.37545e-07	-1.36644	-1.05163
230051031	chr1:230051031:C:T	6.38943e-07	-1.37607	-1.0398
230051097	chr1:230051097:T:C	1.21619e-05	-0.943665	1.47404
230051392	chr1:230051392:C:G	7.55871e-06	1.19528	-1.14051
230051689	chr1:230051689:A:G	2.38113e-06	-1.4883e-10	-1.10036
230051779	chr1:230051779:T:G	6.02987e-07	-1.38868	-1.08511
230051830	chr1:230051830:T:C	6.76782e-07	-1.24061	-1.11773
230051971	chr1:230051971:G:A	2.9082e-06	-1.4883e-10	-0.900397
230052198	chr1:230052198:A:G	6.77526e-07	-1.2392	-1.11804
230052635	chr1:230052635:C:T	3.013e-06	-1.4883e-10	-0.864996
230052671	chr1:230052671:C:T	1.08044e-05	-1.05824	1.47027
230053001	chr1:230053001:G:A	5.25198e-06	0.807064	-1.11639
230053014	chr1:230053014:C:T	5.90743e-06	0.919983	-1.1117
230053555	chr1:230053555:G:A	7.19224e-06	1.15183	-1.14676
230053764	chr1:230053764:C:T	6.15217e-07	-1.37242	-1.0813
230054027	chr1:230054027:C:T	2.26982e-06	-1.4883e-10	-1.14823
230054307	chr1:230054307:C:T	1.33605e-06	-1.67822	-2.24018e-10
230054397	chr1:230054397:C:T	3.95069e-06	-1.4883e-10	-0.594044
230054545	chr1:230054545:C:T	5.95039e-06	-1.43446	1.24999
230055271	chr1:230055271:A:G	6.59674e-07	-1.23781	-1.14613
230055863	chr1:230055863:G:A	3.00186e-06	-1.4883e-10	-0.868702
230055949	chr1:230055949:A:C	5.85348e-06	-1.4883e-10	-0.200896
230056305	chr1:230056305:T:C	4.78601e-06	-1.4883e-10	-0.402236
230056348	chr1:230056348:C:T	6.35722e-07	-1.34099	-1.07994
230056502	chr1:230056502:C:T	7.36505e-07	-1.13375	-1.14002
230056738	chr1:230056738:A:G	3.32826e-06	-1.4883e-10	-0.765483
230057101	chr1:230057101:T:C	7.64801e-07	-1.1392	-1.09687
230057790	chr1:230057790:G:A	2.44964e-06	-1.4883e-10	-1.07199
230057798	chr1:230057798:A:T	3.77071e-05	-1.4883e-10	1.66192
230059061	chr1:230059061:T:C	2.31724e-06	-1.4883e-10	-1.12756
230059192	chr1:230059192:C:T	3.38393e-06	-1.4883e-10	-0.748894
230059757	chr1:230059757:C:T	2.69181e-06	-1.4883e-10	-0.977717
230059768	chr1:230059768:A:G	2.37385e-06	-1.4883e-10	-1.10342
230059966	chr1:230059966:C:T	5.55536e-07	-1.41254	-1.14321
230059978	chr1:230059978:T:C	2.78238e-06	-1.4883e-10	-0.944626
230060356	chr1:230060356:T:C	5.4572e-07	-1.66134	-0.912247
230060360	chr1:230060360:T:C	2.34968e-06	-1.4883e-10	-1.11365
230060418	chr1:230060418:C:T	1.5709e-06	-0.432926	-1.08336
230060595	chr1:230060595:T:C	4.78391e-07	-1.65879	-1.04647
230061308	chr1:230061308:T:C	8.32723e-07	-1.35225	-0.79874
230061510	chr1:230061510:T:A	2.83825e-06	-1.4883e-10	-0.924745
230061611	chr1:230061611:T:C	2.55955e-06	-1.4883e-10	-1.0281
230061755	chr1:230061755:T:C	3.03218e-06	-1.4883e-10	-0.858649
230061843	chr1:230061843:C:T	2.43546e-06	-1.4883e-10	-1.0778
230061938	chr1:230061938:T:A	1.44253e-06	-1.55759	-0.0439442
230062640	chr1:230062640:C:T	6.27599e-05	-1.4883e-10	2.17138
230062955	chr1:230062955:G:A	3.25418e-06	-1.4883e-10	-0.787992
230063038	chr1:230063038:C:T	1.42123e-06	-1.61641	-2.24018e-10
230063368	chr1:230063368:A:G	5.15776e-05	-1.4883e-10	1.97515
230063514	chr1:230063514:A:G	1.0768e-06	-1.58073	-0.313212
230063651	chr1:230063651:C:T	1.72426e-06	-1.45032	0.0271899
230064256	chr1:230064256:C:T	3.53985e-06	-1.4883e-10	-0.703848
230065049	chr1:230065049:GATT:G	2.36636e-06	-1.4883e-10	-1.10658
230065181	chr1:230065181:C:A	1.92436e-06	-1.41732	0.103987
230066281	chr1:230066281:C:T	1.41214e-06	-1.32625	-0.296574
230066756	chr1:230066756:C:T	1.42674e-06	-1.61254	-2.24018e-10
230067172	chr1:230067172:C:T	5.94331e-07	-1.67249	-0.815757
230067546	chr1:230067546:C:G	2.0675e-06	-1.42901	0.187417
230068604	chr1:230068604:GA:G	2.82179e-06	-0.930561	-2.24018e-10
230069564	chr1:230069564:G:A	2.36459e-06	-1.4883e-10	-1.10733
230070949	chr1:230070949:A:G	2.74799e-06	-1.48235	0.525288
230071045	chr1:230071045:G:C	6.71062e-05	-1.4883e-10	2.23834
230071144	chr1:230071144:G:A	2.47117e-06	-1.48219	0.418952
230071216	chr1:230071216:C:T	2.47467e-06	-0.826984	-0.23484
230071312	chr1:230071312:C:T	2.88907e-06	-1.4883e-10	-0.906998
230071547	chr1:230071547:G:T	2.74055e-06	-1.47624	0.516464
230071680	chr1:230071680:A:G	7.76849e-05	-1.4883e-10	2.38473
230071715	chr1:230071715:A:G	2.49686e-06	-1.50392	0.451022
230071728	chr1:230071728:A:G	1.44313e-06	-1.53479	-0.0663283
230072100	chr1:230072100:G:T	2.05285e-06	-1.2487	-2.24018e-10
230072163	chr1:230072163:G:A	2.77616e-06	-1.4883e-10	-0.946865
230072214	chr1:230072214:T:C	3.21665e-06	-1.4883e-10	-0.799592
230072625	chr1:230072625:G:A	8.0105e-06	1.26114	-1.14832
230072687	chr1:230072687:A:G	2.56025e-06	-1.4883e-10	-1.02783
230072750	chr1:230072750:G:A	1.4011e-06	-1.47728	-0.153399
230072858	chr1:230072858:G:A	2.84801e-06	-1.4883e-10	-0.921313
230073105	chr1:230073105:G:A	1.53323e-06	-1.62347	0.0829113
230073566	chr1:230073566:G:A	6.43313e-07	-1.70055	-0.708507
230074043	chr1:230074043:T:C	1.05995e-05	1.14072	-0.747849
230074211	chr1:230074211:C:G	1.23042e-06	-1.6451	-0.115474
230074329	chr1:230074329:T:C	1.16315e-06	-1.70322	-0.113574
230074618	chr1:230074618:A:T	7.16434e-06	0.922086	-0.920903
230074723	chr1:230074723:A:G	4.40719e-05	-1.4883e-10	1.81789
230074850	chr1:230074850:A:G	1.55913e-06	-1.5238	-2.24018e-10
230074854	chr1:230074854:A:T	1.95434e-06	-1.29788	-2.24018e-10
230075036	chr1:230075036:C:T	2.419e-06	-1.4883e-10	-1.08458
230075382	chr1:230075382:A:G	1.10609e-05	-1.4883e-10	0.435487
230075496	chr1:230075496:G:T	3.14244e-06	-1.70347	0.880532
230075498	chr1:230075498:C:T	6.37046e-07	-1.43444	-0.984408
230075651	chr1:230075651:G:A	4.89728e-07	-1.53539	-1.14644
230075680	chr1:230075680:T:C	1.29841e-06	-1.70679	-2.24018e-10
230075685	chr1:230075685:G:A	8.8115e-07	-1.64975	-0.444711
230075726	chr1:230075726:C:T	4.60998e-07	-1.60552	-1.13678
230075830	chr1:230075830:G:A	2.30253e-06	-1.4883e-10	-1.13393
230075995	chr1:230075995:C:T	4.12793e-06	-1.4883e-10	-0.550156
230076047	chr1:230076047:A:G	7.58909e-07	-1.28326	-0.960549
230076427	chr1:230076427:A:C	1.34373e-06	-1.67248	-2.24018e-10
230076569	chr1:230076569:A:C	5.06738e-07	-1.69288	-0.954819
230076608	chr1:230076608:A:G	3.24012e-06	-1.4883e-10	-0.792321
230076737	chr1:230076737:C:T	4.85561e-07	-1.57568	-1.1147
230076834	chr1:230076834:G:A	1.29533e-06	-1.5985	-0.110671
230077964	chr1:230077964:C:T	3.23009e-06	-0.795423	-2.24018e-10
230078449	chr1:230078449:A:G	5.65486e-06	-1.4883e-10	-0.235417
230078561	chr1:230078561:G:A	1.90358e-06	-1.29097	-0.0332276
230078593	chr1:230078593:A:G	3.16863e-06	-1.4883e-10	-0.814632
230078670	chr1:230078670:C:T	2.50028e-06	-1.4883e-10	-1.05153
230079149	chr1:230079149:T:C	3.74981e-06	-1.4883e-10	-0.646229
230079241	chr1:230079241:C:T	2.27546e-06	-1.4883e-10	-1.14575
230079275	chr1:230079275:A:G	5.99247e-06	-1.4883e-10	-0.17743
230079289	chr1:230079289:T:G	2.36534e-06	-1.4883e-10	-1.10701
230079373	chr1:230079373:G:A	2.36955e-06	-1.4883e-10	-1.10523
230080215	chr1:230080215:G:A	1.51159e-06	-1.55477	-2.24018e-10
230080904	chr1:230080904:C:T	4.52347e-06	-1.4883e-10	-0.458653
230081343	chr1:230081343:T:C	1.76467e-05	-1.4883e-10	0.902616
230081355	chr1:230081355:C:T	2.52288e-06	-1.4883e-10	-1.04253
230081493	chr1:230081493:TA:T	2.1521e-06	-1.20149	-2.24018e-10
230082041	chr1:230082041:G:A	1.15783e-06	-1.00532	-0.816061
230082052	chr1:230082052:A:G	9.64077e-06	-0.0206771	0.318745
230082725	chr1:230082725:G:A	4.64108e-07	-1.60801	-1.12756
230083702	chr1:230083702:A:G	3.72086e-06	-1.4883e-10	-0.653978
230083708	chr1:230083708:T:C	1.6063e-06	-1.494	-2.24018e-10
230083723	chr1:230083723:A:G	5.61292e-07	-1.69511	-0.850336
230083950	chr1:230083950:G:A	1.05624e-06	-1.34702	-0.566197
230084007	chr1:230084007:A:T	1.13752e-05	0.463499	-2.24018e-10
230084373	chr1:230084373:G:C	6.33457e-06	-1.4883e-10	-0.121911
230084441	chr1:230084441:CAA:C	5.20134e-06	-1.4883e-10	-0.319017
230084444	chr1:230084444:A:C	5.07277e-06	-1.4883e-10	-0.344046
230084564	chr1:230084564:G:A	4.54857e-07	-1.67241	-1.0833
230085598	chr1:230085598:G:A	3.37598e-06	-1.4883e-10	-0.751246
230085658	chr1:230085658:C:T	4.21164e-07	-1.69218	-1.14049
230087053	chr1:230087053:A:G	3.07731e-06	-1.4883e-10	-0.843877
230087115	chr1:230087115:C:T	7.01861e-07	-1.17382	-1.14813
230087494	chr1:230087494:A:T	1.62428e-06	-0.335038	-1.14783
230087651	chr1:230087651:C:T	6.69011e-06	-1.4883e-10	-0.067302
230087672	chr1:230087672:C:T	7.24811e-07	-1.24205	-1.04773
230088035	chr1:230088035:G:A	5.62908e-06	-1.4883e-10	-0.239987
230088072	chr1:230088072:C:T	2.52875e-06	-1.4883e-10	-1.04021
230088620	chr1:230088620:C:G	7.20267e-07	-1.26078	-1.03529
230088787	chr1:230088787:T:C	7.35013e-07	-1.24153	-1.03427
230088952	chr1:230088952:G:A	2.46428e-06	-1.4883e-10	-1.06603
230088973	chr1:230088973:A:G	3.95163e-06	-1.4883e-10	-0.593804
230089112	chr1:230089112:C:T	2.37569e-06	-1.4883e-10	-1.10264
230089794	chr1:230089794:G:A	2.79388e-06	-1.4883e-10	-0.940501
230089936	chr1:230089936:G:A	5.43752e-06	-1.4883e-10	-0.274609
230089995	chr1:230089995:T:G	7.24417e-06	-1.4883e-10	0.0122637
230090206	chr1:230090206:A:G	2.34075e-06	-1.4883e-10	-1.11746
230090999	chr1:230090999:A:T	5.50962e-06	0.522332	-0.783769
230091009	chr1:230091009:C:T	3.88139e-06	-1.4883e-10	-0.611739
230091022	chr1:230091022:A:G	2.25037e-05	-1.4883e-10	1.14575
230091035	chr1:230091035:T:G	2.00698e-05	-1.4883e-10	1.03129
230091071	chr1:230091071:C:G	2.91725e-06	-1.4883e-10	-0.897292
230091082	chr1:230091082:T:TC	5.47873e-06	0.20967	-0.476729
230091353	chr1:230091353:T:C	7.47422e-07	-1.13885	-1.12021
230091419	chr1:230091419:G:A	6.42447e-06	-0.107818	-2.24018e-10
230091687	chr1:230091687:G:A	2.30754e-06	-1.4883e-10	-1.13175
230092045	chr1:230092045:T:C	4.43109e-05	-1.4883e-10	1.8233
230092945	chr1:230092945:G:A	4.1357e-07	-1.70408	-1.14679
230093040	chr1:230093040:T:C	2.51347e-06	-1.4883e-10	-1.04627
230093233	chr1:230093233:G:T	4.1602e-07	-1.70446	-1.14049
230093410	chr1:230093410:GT:G	4.2082e-07	-1.69938	-1.1341
230094422	chr1:230094422:C:G	4.1892e-07	-1.69623	-1.14178
230094625	chr1:230094625:T:C	4.97065e-07	-1.6491	-1.01786
230095012	chr1:230095012:A:G	6.08929e-07	-1.56867	-0.895314
230095202	chr1:230095202:T:C	6.76268e-06	-1.4883e-10	-0.0565141
230095263	chr1:230095263:T:C	4.36563e-06	-1.4883e-10	-0.494171
230095269	chr1:230095269:C:T	3.45667e-06	-1.4883e-10	-0.727626
230095468	chr1:230095468:A:T	1.46488e-06	-1.58616	-2.24018e-10
230095509	chr1:230095509:C:T	4.22396e-07	-1.68138	-1.14837
230095719	chr1:230095719:A:C	2.48707e-06	-1.4883e-10	-1.05683
230095790	chr1:230095790:C:T	3.12132e-06	-1.4883e-10	-0.829676
230095799	chr1:230095799:T:C	5.03348e-07	-1.68445	-0.969956
230095889	chr1:230095889:G:A	7.55197e-07	-1.28421	-0.964498
230096035	chr1:230096035:A:G	6.96219e-07	-1.19425	-1.13578
230096333	chr1:230096333:A:G	4.86793e-07	-1.68352	-1.00433
230096450	chr1:230096450:G:A	2.46611e-06	-1.4883e-10	-1.06529
230096494	chr1:230096494:T:A	4.15749e-07	-1.69736	-1.14825
230096570	chr1:230096570:A:G	3.08426e-06	-0.841621	-2.24018e-10
230096573	chr1:230096573:T:G	1.60071e-06	-1.49749	-2.24018e-10
230097043	chr1:230097043:G:A	4.13249e-07	-1.70506	-1.14658
230097091	chr1:230097091:G:A	6.22306e-06	-1.4883e-10	-0.139672
230097267	chr1:230097267:A:T	4.18371e-07	-1.7036	-1.13572
230098117	chr1:230098117:G:C	4.23327e-07	-1.68223	-1.14531
230098520	chr1:230098520:T:C	3.17131e-06	-1.4883e-10	-0.813787
230098541	chr1:230098541:C:T	7.22391e-06	-1.4883e-10	0.00946317
230098798	chr1:230098798:C:T	2.82321e-06	-1.4883e-10	-0.930057
230099014	chr1:230099014:G:A	3.48474e-06	-0.253734	-0.465807
230099032	chr1:230099032:G:A	4.07717e-06	-1.4883e-10	-0.562529
230099285	chr1:230099285:G:A	4.12245e-07	-1.70659	-1.14748
230099873	chr1:230099873:T:G	2.329e-06	-1.4883e-10	-1.1225
230100264	chr1:230100264:C:T	4.15147e-07	-1.70198	-1.14508
230100654	chr1:230100654:C:T	4.19807e-07	-1.68898	-1.14691
230100758	chr1:230100758:G:A	4.13501e-07	-1.70396	-1.14707
230100864	chr1:230100864:AATATAC:A	4.13574e-07	-1.7032	-1.14765
230101395	chr1:230101395:C:T	4.6893e-07	-1.70634	-1.01889
230101420	chr1:230101420:C:T	7.87515e-07	-1.67719	-0.529615
230101425	chr1:230101425:G:A	2.34862e-06	-1.4883e-10	-1.11411
230101429	chr1:230101429:G:A	4.18982e-07	-1.70375	-1.13411
230101521	chr1:230101521:T:G	2.27606e-06	-1.4883e-10	-1.14549
230101535	chr1:230101535:C:T	6.87494e-07	-1.70475	-0.63788
230101603	chr1:230101603:A:G	6.74412e-06	-1.4883e-10	-0.0592622
230101630	chr1:230101630:C:G	4.11857e-07	-1.70664	-1.14837
230101793	chr1:230101793:T:A	6.71162e-07	-1.70677	-0.659909
230102217	chr1:230102217:C:T	1.69326e-06	-1.44128	-2.24018e-10
230102239	chr1:230102239:T:C	3.51385e-06	-1.4883e-10	-0.71122
230102562	chr1:230102562:G:A	3.38822e-06	-1.4883e-10	-0.747627
230102760	chr1:230102760:A:G	9.46205e-07	-1.64657	-0.376658
230102822	chr1:230102822:T:C	6.55354e-07	-1.70673	-0.683778
230103074	chr1:230103074:C:T	4.25218e-07	-1.68695	-1.13613
230103510	chr1:230103510:A:G	4.18853e-07	-1.69054	-1.14763
230103512	chr1:230103512:T:C	4.21874e-07	-1.68894	-1.14204
230103880	chr1:230103880:CCG:C	2.40258e-06	-1.4883e-10	-1.09139
230103881	chr1:230103881:C:T	4.23732e-07	-1.67843	-1.14816
230103882	chr1:230103882:G:A	1.37255e-06	-1.65126	-2.24018e-10
230104003	chr1:230104003:G:A	2.27364e-06	-1.4883e-10	-1.14655
230104422	chr1:230104422:T:C	6.33095e-06	-1.4883e-10	-0.122482
230104703	chr1:230104703:T:A	4.18709e-07	-1.69821	-1.14031
230104722	chr1:230104722:G:A	4.20572e-07	-1.68567	-1.1484
230104921	chr1:230104921:A:G	2.4653e-06	-1.4883e-10	-1.06562
230105008	chr1:230105008:C:T	9.87227e-07	-1.60682	-0.373967
230105367	chr1:230105367:G:C	4.25232e-07	-1.67494	-1.14812
230105377	chr1:230105377:A:C	5.22609e-07	-1.70241	-0.914447
230105406	chr1:230105406:CG:C	2.36595e-06	-1.4883e-10	-1.10675
230105461	chr1:230105461:T:C	2.30746e-06	-1.4883e-10	-1.13178
230105653	chr1:230105653:G:A	1.27759e-06	-1.58381	-0.13914
230105709	chr1:230105709:G:A	4.14236e-07	-1.70096	-1.14829
230105797	chr1:230105797:C:T	2.88631e-06	-1.4883e-10	-0.907954
230106092	chr1:230106092:T:C	6.42918e-07	-1.34719	-1.06248
230106207	chr1:230106207:T:C	8.19523e-06	-1.4883e-10	0.13562
230106230	chr1:230106230:G:C	4.70923e-07	-1.70133	-1.01966
230106357	chr1:230106357:A:G	3.58226e-06	-1.4883e-10	-0.691939
230106576	chr1:230106576:G:A	1.52871e-06	-1.54351	-2.24018e-10
230106614	chr1:230106614:G:A	1.9256e-06	-1.31269	-2.24018e-10
230106648	chr1:230106648:A:G	4.2073e-07	-1.69951	-1.13419
230106780	chr1:230106780:C:CTG	4.19553e-07	-1.70653	-1.12997
230107071	chr1:230107071:C:T	4.41831e-06	-0.00644418	-0.475732
230107215	chr1:230107215:C:T	4.17787e-07	-1.69781	-1.1429
230107359	chr1:230107359:G:T	1.09301e-06	-1.56882	-0.310178
230107492	chr1:230107492:A:G	3.43257e-06	-0.734622	-2.24018e-10
230108136	chr1:230108136:C:G	1.03616e-06	-1.53461	-0.397793
230108394	chr1:230108394:C:T	1.29928e-06	-1.70612	-2.24018e-10
230108590	chr1:230108590:G:C	4.17693e-07	-1.69842	-1.14252
230108711	chr1:230108711:A:G	4.17634e-07	-1.69916	-1.14192
230108886	chr1:230108886:T:G	6.33285e-06	-1.4883e-10	-0.122182
230108944	chr1:230108944:GT:G	4.17002e-07	-1.69997	-1.14262
230109088	chr1:230109088:A:G	2.28984e-06	-1.4883e-10	-1.13945
230109122	chr1:230109122:C:T	6.58172e-07	-1.46707	-0.91915
230109453	chr1:230109453:T:C	4.78192e-07	-1.56894	-1.13674
230109554	chr1:230109554:G:A	7.70315e-07	-1.28651	-0.942374
230109689	chr1:230109689:G:A	4.17393e-07	-1.69953	-1.14213
230110153	chr1:230110153:T:C	4.19146e-07	-1.69571	-1.14176
230110340	chr1:230110340:GT:G	2.75001e-06	-1.4883e-10	-0.956327
230110707	chr1:230110707:C:T	4.24187e-07	-1.687	-1.13851
230110872	chr1:230110872:G:A	2.42043e-06	-1.4883e-10	-1.08399
230110932	chr1:230110932:G:A	4.64581e-06	-0.431968	-2.24018e-10
230110939	chr1:230110939:T:C	2.8205e-06	-1.4883e-10	-0.931018
230111059	chr1:230111059:T:C	4.16458e-07	-1.6997	-1.1442
230111246	chr1:230111246:TACTAATTTGTGCACACGTGCAC:T	4.14318e-07	-1.70289	-1.14617
230111376	chr1:230111376:G:A	4.26375e-07	-1.67642	-1.14394
230111622	chr1:230111622:G:A	4.17975e-07	-1.70023	-1.14004
230111817	chr1:230111817:A:G	6.89252e-07	-1.43245	-0.907629
230112519	chr1:230112519:G:A	4.20628e-07	-1.68674	-1.1472
230112992	chr1:230112992:G:A	6.88423e-07	-1.41912	-0.922166
230113422	chr1:230113422:C:CT	8.64041e-06	0.188518	-2.24018e-10
230114435	chr1:230114435:T:C	4.26905e-07	-1.6861	-1.13303
230114443	chr1:230114443:C:T	6.04641e-07	-1.66304	-0.808013
230114550	chr1:230114550:T:C	4.13902e-07	-1.70533	-1.14473
230115414	chr1:230115414:T:G	6.08537e-06	-1.4883e-10	-0.162044
230115760	chr1:230115760:G:A	4.25922e-07	-1.68575	-1.13568
230115873	chr1:230115873:A:T	2.57725e-06	-1.4883e-10	-1.02121
230116076	chr1:230116076:G:A	4.19598e-07	-1.70086	-1.13553
230117287	chr1:230117287:C:T	4.2804e-07	-1.68352	-1.13296
230117478	chr1:230117478:G:A	1.40429e-06	-1.6284	-2.24018e-10
230117500	chr1:230117500:C:T	4.27964e-07	-1.68545	-1.13119
230117553	chr1:230117553:T:A	4.37892e-07	-1.67161	-1.1221
230117631	chr1:230117631:C:A	4.13435e-07	-1.70507	-1.14612
230117659	chr1:230117659:G:A	4.412e-07	-1.66864	-1.11755
230118164	chr1:230118164:T:G	3.63898e-06	-1.4883e-10	-0.676229
230118216	chr1:230118216:C:A	5.96109e-06	-1.4883e-10	-0.182679
230118894	chr1:230118894:C:T	2.67393e-06	-1.4883e-10	-0.984383
230118968	chr1:230118968:C:G	2.95795e-06	-1.4883e-10	-0.883438
230118971	chr1:230118971:C:T	8.11104e-07	-1.68351	-0.493782
230119552	chr1:230119552:T:C	2.18638e-05	-1.4883e-10	1.1169
230119626	chr1:230119626:A:G	4.08224e-06	-1.4883e-10	-0.561287
230119729	chr1:230119729:C:G	3.00282e-06	-1.4883e-10	-0.868382
230119883	chr1:230119883:C:T	7.97771e-07	-1.19383	-1.00004
230120037	chr1:230120037:C:T	8.57477e-07	-1.14543	-0.976269
230120112	chr1:230120112:C:T	4.81518e-07	-1.70067	-0.998079
230120351	chr1:230120351:A:G	4.29313e-07	-1.66911	-1.14439
230120352	chr1:230120352:T:TCCTG	4.18437e-07	-1.69097	-1.14819
230120536	chr1:230120536:C:T	7.38208e-07	-1.70667	-0.564794
230120569	chr1:230120569:C:A	1.53266e-06	-1.54093	-2.24018e-10
230121279	chr1:230121279:C:T	7.50657e-06	-1.4883e-10	0.0478461
230121374	chr1:230121374:G:A	2.98837e-06	-1.4883e-10	-0.873205
230121415	chr1:230121415:T:G	6.60468e-06	-0.080154	-2.24018e-10
230121728	chr1:230121728:C:T	4.12625e-07	-1.70603	-1.14712
230121966	chr1:230121966:TTC:T	2.95941e-06	-1.4883e-10	-0.882944
230122171	chr1:230122171:C:T	4.13243e-07	-1.70441	-1.14724
230122175	chr1:230122175:G:A	3.74454e-06	-1.4883e-10	-0.647633
230122690	chr1:230122690:T:C	3.28274e-06	-1.4883e-10	-0.779256
230123971	chr1:230123971:G:A	4.55975e-07	-1.60563	-1.14762
230124032	chr1:230124032:C:T	2.65779e-06	-1.4883e-10	-0.990437
230124135	chr1:230124135:A:G	4.65951e-06	-0.429022	-2.24018e-10
230124224	chr1:230124224:G:A	2.99364e-06	-0.871442	-2.24018e-10
230124853	chr1:230124853:T:TCA	1.95388e-06	-0.892598	-0.40552
230124855	chr1:230124855:TGAG:T	1.96257e-06	-0.887113	-0.406567
230125063	chr1:230125063:T:G	4.58658e-07	-1.64474	-1.10264
230125215	chr1:230125215:A:G	2.23772e-05	-1.4883e-10	1.14011
230126072	chr1:230126072:G:A	2.77608e-06	-1.4883e-10	-0.946892
230126182	chr1:230126182:T:G	4.15752e-07	-1.70409	-1.14151
230126214	chr1:230126214:A:G	1.51543e-06	-1.55223	-2.24018e-10
230126298	chr1:230126298:C:T	5.3487e-06	-1.4883e-10	-0.291079
230126475	chr1:230126475:T:C	2.60232e-06	-1.4883e-10	-1.01153
230127626	chr1:230127626:G:A	9.55619e-07	-0.875982	-1.13735
230127721	chr1:230127721:C:T	2.26409e-06	-0.42898	-0.72178
230127740	chr1:230127740:ATCC:A	4.4573e-07	-1.68575	-1.09022
230127855	chr1:230127855:C:G	3.90163e-06	-1.4883e-10	-0.606538
230127858	chr1:230127858:A:T	4.17512e-07	-1.695	-1.14637
230127990	chr1:230127990:T:C	4.4137e-07	-1.70413	-1.08167
230128009	chr1:230128009:CTGAA:C	1.3722e-06	-0.730809	-0.920708
230128088	chr1:230128088:A:G	7.20411e-07	-1.26471	-1.03116
230128159	chr1:230128159:T:C	4.51314e-07	-1.68206	-1.08146
230128212	chr1:230128212:G:A	4.45498e-07	-1.68176	-1.09473
230128309	chr1:230128309:G:A	1.90093e-06	-1.32559	-2.24018e-10
230128315	chr1:230128315:T:C	7.8554e-07	-1.69395	-0.51537
230128371	chr1:230128371:C:T	2.6311e-06	-1.4883e-10	-1.00053
230128872	chr1:230128872:G:A	8.00329e-07	-1.18779	-1.00287
230129001	chr1:230129001:G:A	5.36134e-07	-1.6698	-0.921503
230129595	chr1:230129595:T:C	1.34861e-06	-0.551691	-1.11717
230130147	chr1:230130147:A:C	3.43422e-06	-1.4883e-10	-0.734144
230130259	chr1:230130259:G:A	3.11139e-06	-1.4883e-10	-0.832862
230130712	chr1:230130712:A:T	1.39861e-06	-0.92071	-0.711744
230131476	chr1:230131476:A:C	2.11879e-06	-0.978713	-0.238373
230131477	chr1:230131477:T:C	1.46622e-06	-0.939478	-0.645765
230131765	chr1:230131765:G:A	3.2511e-06	-1.4883e-10	-0.788939
230131943	chr1:230131943:G:A	6.46787e-07	-1.25633	-1.14734
230132068	chr1:230132068:C:CT	2.30645e-06	-1.13222	-2.24018e-10
230132519	chr1:230132519:C:G	2.69751e-06	-1.4883e-10	-0.975602
230132562	chr1:230132562:G:A	2.14097e-05	-1.4883e-10	1.09591
230132692	chr1:230132692:T:C	3.25007e-06	-1.4883e-10	-0.789257
230133261	chr1:230133261:G:A	2.66352e-06	-1.4883e-10	-0.988285
230133426	chr1:230133426:G:A	3.26154e-06	-1.4883e-10	-0.785732
230133692	chr1:230133692:T:G	1.84973e-05	-1.4883e-10	0.949694
230133694	chr1:230133694:A:T	1.86325e-05	-1.4883e-10	0.956972
230133942	chr1:230133942:TTATG:T	5.11644e-07	-1.70679	-0.931272
230133973	chr1:230133973:C:G	1.54136e-06	-0.409694	-1.12557
230134202	chr1:230134202:G:A	1.3087e-06	-1.07412	-0.624781
230134646	chr1:230134646:A:G	1.40538e-06	-0.982838	-0.644785
230134829	chr1:230134829:C:T	1.37588e-06	-1.03423	-0.614609
230134851	chr1:230134851:T:C	2.35078e-06	-1.4883e-10	-1.11318
230135120	chr1:230135120:TA:T	5.05532e-07	-1.52766	-1.12241
230135237	chr1:230135237:C:T	5.90442e-06	-1.4883e-10	-0.192231
230135383	chr1:230135383:G:A	5.02396e-07	-1.57101	-1.08528
230135473	chr1:230135473:C:T	6.7238e-06	-1.4883e-10	-0.0622791
230135508	chr1:230135508:C:T	1.47022e-06	-0.982148	-0.600374
230135694	chr1:230135694:G:A	1.53532e-06	-0.936987	-0.602204
230135708	chr1:230135708:C:T	2.71268e-06	-1.4883e-10	-0.969996
230135820	chr1:230135820:G:A	1.56221e-06	-0.973995	-0.547838
230135869	chr1:230135869:T:C	8.44777e-07	-1.54866	-0.587958
230135931	chr1:230135931:G:A	9.88121e-07	-0.880587	-1.0993
230135941	chr1:230135941:C:T	5.08612e-07	-1.60399	-1.04001
230136061	chr1:230136061:G:A	2.99375e-06	-1.4883e-10	-0.871406
230136316	chr1:230136316:T:C	4.59224e-07	-1.68739	-1.05876
230136548	chr1:230136548:G:A	4.30255e-07	-1.67821	-1.1331
230136633	chr1:230136633:G:A	4.23899e-07	-1.69556	-1.13063
230136655	chr1:230136655:TGA:T	1.3199e-06	-1.69038	-2.24018e-10
230136724	chr1:230136724:C:T	2.49326e-06	-1.4883e-10	-1.05434
230136877	chr1:230136877:G:A	5.35351e-07	-1.67364	-0.919121
230136943	chr1:230136943:G:C	1.56349e-06	-0.412458	-1.10856
230137016	chr1:230137016:C:T	2.71287e-06	-1.4883e-10	-0.969925
230137118	chr1:230137118:G:C	6.47092e-07	-1.69845	-0.704752
230137128	chr1:230137128:A:T	4.58466e-07	-1.68664	-1.06117
230137178	chr1:230137178:C:T	9.87388e-07	-1.67255	-0.308072
230137261	chr1:230137261:A:G	2.46872e-06	-1.4883e-10	-1.06423
230137332	chr1:230137332:G:A	2.84432e-06	-1.4883e-10	-0.922608
230137466	chr1:230137466:T:A	9.19539e-07	-1.69913	-0.352682
230137681	chr1:230137681:G:C	9.13349e-07	-1.51498	-0.543591
230138119	chr1:230138119:T:C	4.81428e-07	-1.55059	-1.14834
230138299	chr1:230138299:C:T	8.18664e-07	-1.70676	-0.461256
230138420	chr1:230138420:G:A	2.98574e-06	-1.4883e-10	-0.874085
230138422	chr1:230138422:G:A	2.73271e-06	-1.59728	0.634641
230138649	chr1:230138649:G:A	4.24823e-07	-1.67689	-1.14713
230138737	chr1:230138737:T:C	4.23058e-07	-1.67978	-1.1484
230138783	chr1:230138783:C:T	2.56228e-06	-1.4883e-10	-1.02703
230139060	chr1:230139060:T:C	4.34325e-07	-1.65351	-1.14839
230139347	chr1:230139347:A:T	3.09391e-06	-1.4883e-10	-0.838498
230139642	chr1:230139642:G:A	5.95172e-07	-1.61733	-0.86951
230139929	chr1:230139929:T:A	1.01394e-06	-1.64735	-0.30673
230139930	chr1:230139930:C:T	5.27316e-07	-1.59195	-1.01593
230140169	chr1:230140169:C:T	5.6287e-07	-1.64758	-0.895056
230140416	chr1:230140416:C:T	1.95654e-05	-1.4883e-10	1.00583
230140443	chr1:230140443:G:A	4.80343e-07	-1.58528	-1.11591
230140578	chr1:230140578:C:T	1.29311e-05	-1.4883e-10	0.591699
230141256	chr1:230141256:G:A	2.31154e-06	-1.4883e-10	-1.13002
230141272	chr1:230141272:C:T	3.08601e-06	-1.4883e-10	-0.841052
230141277	chr1:230141277:C:G	3.11231e-05	1.47002	-2.24018e-10
230141368	chr1:230141368:A:G	8.13603e-06	-0.718727	0.847097
230141833	chr1:230141833:T:G	7.68162e-06	0.49565	-0.424752
230142477	chr1:230142477:A:G	2.24492e-05	-1.4883e-10	1.14332
230142544	chr1:230142544:C:G	0.000138477	3.89705	-0.934282
230143079	chr1:230143079:A:G	0.00016101	4.03502	-0.921484
230143145	chr1:230143145:C:T	0.000196033	4.23529	-0.92494
230143263	chr1:230143263:G:C	6.29629e-07	-1.40361	-1.02695
230143264	chr1:230143264:C:T	0.000274031	4.1319	-0.486595
230143320	chr1:230143320:G:T	0.000207646	4.25678	-0.888881
230143343	chr1:230143343:T:C	0.000213444	4.21628	-0.820841
230143422	chr1:230143422:G:A	0.000211403	4.30262	-0.916786
230143572	chr1:230143572:A:G	3.7121e-06	-0.656334	-2.24018e-10
230143663	chr1:230143663:G:A	0.000196869	4.21966	-0.905055
230143664	chr1:230143664:C:T	8.27569e-07	-1.09282	-1.06438
230143669	chr1:230143669:C:T	2.6629e-06	-1.4883e-10	-0.988517
230143673	chr1:230143673:C:G	2.6629e-06	-1.4883e-10	-0.988517
230143835	chr1:230143835:A:G	0.000149109	3.98175	-0.944999
230144303	chr1:230144303:C:T	2.80921e-06	-1.4883e-10	-0.935029
230144367	chr1:230144367:C:T	1.98706e-06	-1.28128	-2.24018e-10
230144451	chr1:230144451:T:C	0.000227486	4.05357	-0.594416
230144570	chr1:230144570:C:T	2.27093e-06	-1.4883e-10	-1.14775
230144619	chr1:230144619:A:G	0.000144539	3.97523	-0.969611
230144738	chr1:230144738:A:G	2.80921e-06	-1.4883e-10	-0.935029
230144766	chr1:230144766:T:C	0.000247209	4.12829	-0.585994
230144775	chr1:230144775:T:C	0.000244464	4.15584	-0.624705
230144949	chr1:230144949:C:T	4.12938e-05	1.75278	-2.24018e-10
230145049	chr1:230145049:C:T	2.38793e-06	-1.4883e-10	-1.09751
230145107	chr1:230145107:C:T	5.92399e-07	-1.38018	-1.11133
230145123	chr1:230145123:TA:T	4.53684e-07	-1.62315	-1.13513
230145328	chr1:230145328:T:C	2.81928e-06	-1.4883e-10	-0.931451
230145409	chr1:230145409:G:A	6.47239e-05	2.57717	-0.374973
230145669	chr1:230145669:A:C	2.80975e-06	-1.4883e-10	-0.934838
230145871	chr1:230145871:G:A	0.000174668	4.28783	-1.09288
230145923	chr1:230145923:A:G	2.80737e-06	-1.4883e-10	-0.935684
230145951	chr1:230145951:A:G	0.000246262	4.67475	-1.13628
230146206	chr1:230146206:A:G	0.000280418	4.13977	-0.471421
230146210	chr1:230146210:A:T	2.80111e-06	-1.4883e-10	-0.937915
230146317	chr1:230146317:A:G	2.80921e-06	-1.4883e-10	-0.935029
230146452	chr1:230146452:G:A	2.29709e-06	-1.4883e-10	-1.13629
230146559	chr1:230146559:C:T	1.49545e-06	-1.56551	-2.24018e-10
230146960	chr1:230146960:T:C	0.000231281	4.59788	-1.12218
230147106	chr1:230147106:C:T	0.000229176	4.32308	-0.856526
230147152	chr1:230147152:G:A	2.66474e-06	-1.4883e-10	-0.987825
230147721	chr1:230147721:C:T	2.66474e-06	-1.4883e-10	-0.987825
230147759	chr1:230147759:G:A	0.0003329	4.69197	-0.85206
230147786	chr1:230147786:T:G	3.08792e-06	-1.4883e-10	-0.840434
230147846	chr1:230147846:C:T	3.07368e-06	-1.4883e-10	-0.845057
230147889	chr1:230147889:A:G	2.66599e-06	-1.4883e-10	-0.987356
230147900	chr1:230147900:G:C	3.0893e-06	-1.4883e-10	-0.839987
230148060	chr1:230148060:C:T	2.30197e-06	-1.4883e-10	-1.13417
230148155	chr1:230148155:A:C	3.07887e-06	-1.4883e-10	-0.843371
230148165	chr1:230148165:C:T	1.98424e-05	-1.4883e-10	1.01989
230148527	chr1:230148527:T:C	2.65471e-06	-1.4883e-10	-0.991597
230148628	chr1:230148628:C:T	0.000328399	4.37956	-0.553267
230148956	chr1:230148956:T:C	0.000172774	4.10791	-0.923857
230149101	chr1:230149101:G:A	2.38373e-06	-1.09927	-2.24018e-10
230149177	chr1:230149177:A:G	0.00030332	4.30188	-0.555023
230149309	chr1:230149309:G:A	0.00873623	7.87915	-0.771852
230149625	chr1:230149625:G:A	0.000267161	4.46131	-0.841392
230150186	chr1:230150186:G:A	2.3103e-06	-1.4883e-10	-1.13056
230150269	chr1:230150269:C:T	1.93608e-06	-0.411115	-0.896152
230151381	chr1:230151381:T:G	4.51828e-05	2.94947	-1.10669
230151566	chr1:230151566:T:C	2.96373e-06	-1.4883e-10	-0.881484
230151770	chr1:230151770:A:C	0.000254665	4.54333	-0.971313
230151970	chr1:230151970:A:G	2.2708e-06	-1.4883e-10	-1.1478
230152015	chr1:230152015:C:T	2.27084e-06	-1.4883e-10	-1.14778
230154091	chr1:230154091:C:G	2.29827e-06	-1.4883e-10	-1.13577
230154099	chr1:230154099:GTGTC:G	1.49878e-06	-1.56328	-2.24018e-10
230154322	chr1:230154322:C:T	0.901049	12.8872	-1.14384
230154507	chr1:230154507:G:A	0.00520151	7.30831	-0.719541
230154916	chr1:230154916:G:GT	2.78793e-06	-1.4883e-10	-0.942632
230155197	chr1:230155197:T:A	2.87181e-06	-1.4883e-10	-0.912992
230155626	chr1:230155626:G:A	7.65207e-07	-1.37543	-0.860115
230155871	chr1:230155871:A:G	5.02501e-07	-1.69441	-0.961677
230156043	chr1:230156043:G:A	6.5071e-07	-1.25045	-1.14717
230156121	chr1:230156121:T:C	0.000141782	3.83237	-0.846018
230156590	chr1:230156590:A:G	2.32488e-06	-1.4883e-10	-1.12427
230156752	chr1:230156752:T:C	0.000147119	3.76022	-0.736908
230156830	chr1:230156830:T:C	5.0213e-07	-1.69146	-0.965371
230157290	chr1:230157290:A:G	5.2284e-05	2.97036	-0.9816
230158030	chr1:230158030:G:A	5.16273e-06	-0.165573	-0.160895
230158033	chr1:230158033:G:A	1.71648e-06	-0.695306	-0.732349
230158326	chr1:230158326:G:T	2.59894e-06	-1.4883e-10	-1.01283
230158438	chr1:230158438:A:T	0.000946744	5.99054	-1.10544
230158846	chr1:230158846:A:G	2.39601e-06	-1.4883e-10	-1.09413
230158901	chr1:230158901:A:G	1.49232e-06	-1.5676	-2.24018e-10
230159100	chr1:230159100:G:A	5.54194e-06	-1.4883e-10	-0.255587
230159169	chr1:230159169:C:T	0.000990234	5.96537	-1.03536
230159329	chr1:230159329:TCTTAAAGTGTTCAGCACTCCC:T	0.000965593	5.92771	-1.0229
230159498	chr1:230159498:C:T	0.000767321	5.58882	-0.913852
230159560	chr1:230159560:C:G	0.00282192	7.10993	-1.13269
230159680	chr1:230159680:G:A	2.55857e-06	-1.4883e-10	-1.02849
230159998	chr1:230159998:A:G	2.13887e-06	-1.20765	-2.24018e-10
230160293	chr1:230160293:G:A	1.26081e-05	-1.4883e-10	0.566404
230160406	chr1:230160406:C:T	0.00281285	6.99414	-1.02012
230160746	chr1:230160746:G:A	0.00099813	6.03215	-1.0942
230161297	chr1:230161297:A:G	2.31206e-06	-1.4883e-10	-1.12979
230161648	chr1:230161648:TGA:T	2.00584e-06	-1.27187	-2.24018e-10
230161683	chr1:230161683:T:G	1.1971e-05	-1.4883e-10	0.514557
230161913	chr1:230161913:C:T	0.00165424	6.41912	-0.975953
230162032	chr1:230162032:A:T	0.00167394	6.44542	-0.990417
230162220	chr1:230162220:C:T	2.26108e-05	2.25628	-1.10579
230162539	chr1:230162539:T:A	0.000882106	5.7523	-0.937919
230163140	chr1:230163140:C:T	2.77965e-06	-1.4883e-10	-0.945606
230163476	chr1:230163476:T:C	0.000777998	5.75686	-1.06807
230163881	chr1:230163881:C:T	2.28173e-06	-1.4883e-10	-1.143
230164203	chr1:230164203:T:C	0.00143976	6.2829	-0.978599
230164334	chr1:230164334:G:A	2.64404e-06	-1.4883e-10	-0.995626
230164728	chr1:230164728:C:A	3.84942e-06	-0.62001	-2.24018e-10
230164735	chr1:230164735:C:T	0.0181858	8.92014	-1.07967
230164840	chr1:230164840:C:T	0.000832416	5.71989	-0.963488
230165542	chr1:230165542:T:C	3.07151e-06	-1.4883e-10	-0.845762
230165705	chr1:230165705:A:G	0.00069837	5.52151	-0.940692
230165983	chr1:230165983:G:A	1.35987e-06	-1.66054	-2.24018e-10
230166030	chr1:230166030:G:A	0.000786996	5.63428	-0.933991
230166602	chr1:230166602:T:G	4.66825e-06	-1.4883e-10	-0.427148
230166915	chr1:230166915:A:G	0.000725799	5.70669	-1.08735
230167253	chr1:230167253:C:G	9.27637e-07	-1.29139	-0.751656
230167404	chr1:230167404:C:T	0.00204442	6.4786	-0.823668
230167490	chr1:230167490:G:A	5.5018e-07	-1.44159	-1.12385
230167602	chr1:230167602:C:T	2.70512e-06	-1.4883e-10	-0.972785
230167766	chr1:230167766:C:T	0.00011737	3.90933	-1.11194
230167865	chr1:230167865:C:A	0.00141993	6.28165	-0.99122
230167938	chr1:230167938:C:A	2.14649e-06	-1.31531	0.111209
230168102	chr1:230168102:T:G	0.00250775	6.67021	-0.811003
230168305	chr1:230168305:C:T	0.00207967	6.53232	-0.860291
230168487	chr1:230168487:T:C	2.34967e-06	-1.4883e-10	-1.11366
230168606	chr1:230168606:G:A	0.00265408	6.63095	-0.715028
230168865	chr1:230168865:A:G	2.33665e-06	-1.4883e-10	-1.11921
230169168	chr1:230169168:A:G	0.00262577	6.53573	-0.630528
230169184	chr1:230169184:C:G	0.00252503	6.49522	-0.629142
230169566	chr1:230169566:G:A	0.00255293	6.55442	-0.677357
230169791	chr1:230169791:A:G	2.38753e-06	-1.4883e-10	-1.09767
230169793	chr1:230169793:T:A	8.75821e-07	-0.959829	-1.1407
230169999	chr1:230169999:G:A	3.79432e-06	-1.4883e-10	-0.634427
230170220	chr1:230170220:A:G	0.00232737	6.44578	-0.661218
230170878	chr1:230170878:G:A	2.12555e-06	-1.2139	-2.24018e-10
230171436	chr1:230171436:T:C	0.000277116	4.46913	-0.812624
230171476	chr1:230171476:T:G	1.88296e-05	1.9996	-1.0321
230171586	chr1:230171586:C:T	9.38867e-07	-1.06148	-0.969538
230171651	chr1:230171651:C:T	1.76458e-06	-0.579574	-0.820446
230171804	chr1:230171804:G:A	2.31729e-06	-1.4883e-10	-1.12754
230171951	chr1:230171951:G:A	7.31567e-07	-1.22882	-1.05168
230172247	chr1:230172247:C:G	4.84851e-07	-1.70507	-0.986778
230172591	chr1:230172591:A:G	2.33872e-06	-1.4883e-10	-1.11833
230172593	chr1:230172593:A:G	6.96902e-06	-1.4883e-10	-0.0264583
230172638	chr1:230172638:G:A	1.68492e-06	-0.32966	-1.11655
230173060	chr1:230173060:G:C	4.11966e-07	-1.7066	-1.14815
230173109	chr1:230173109:A:G	4.35459e-07	-1.70637	-1.09292
230173160	chr1:230173160:T:A	7.5985e-06	1.14933	-1.08931
230173460	chr1:230173460:T:G	2.39936e-06	-1.4883e-10	-1.09273
230173518	chr1:230173518:G:A	9.26301e-07	-1.65493	-0.389563
230173657	chr1:230173657:G:T	5.02812e-07	-1.68442	-0.971056
230173873	chr1:230173873:A:G	1.59883e-05	1.73001	-0.926092
230174025	chr1:230174025:T:C	4.35523e-05	2.95439	-1.14836
230174109	chr1:230174109:C:T	4.22403e-07	-1.68133	-1.14839
230174171	chr1:230174171:A:G	3.34663e-06	-1.4883e-10	-0.75998
230174323	chr1:230174323:A:G	4.05957e-05	2.87114	-1.13541
230174348	chr1:230174348:C:T	4.20369e-07	-1.68637	-1.14819
230174408	chr1:230174408:C:T	9.36772e-07	-0.892257	-1.14099
230174534	chr1:230174534:G:A	6.66813e-07	-1.38901	-0.984172
230174822	chr1:230174822:C:T	2.66471e-06	-0.0129196	-0.974919
230174930	chr1:230174930:G:A	3.65295e-06	-1.4883e-10	-0.672397
230174982	chr1:230174982:C:T	4.45321e-05	2.97667	-1.14839
230174994	chr1:230174994:C:T	4.72723e-05	3.03635	-1.14836
230175003	chr1:230175003:G:A	8.3954e-07	-1.41093	-0.731906
230175226	chr1:230175226:T:C	4.22547e-07	-1.70598	-1.12341
230175430	chr1:230175430:A:G	3.96603e-05	2.86076	-1.14834
230175759	chr1:230175759:C:T	7.67531e-07	-1.47507	-0.757438
230175846	chr1:230175846:T:C	3.69046e-06	-1.4883e-10	-0.662183
230175931	chr1:230175931:G:A	4.44379e-05	2.9745	-1.14834
230175999	chr1:230175999:G:A	3.19085e-06	-1.4883e-10	-0.807647
230176103	chr1:230176103:G:A	2.43572e-06	-1.4883e-10	-1.07769
230176172	chr1:230176172:G:A	3.57853e-05	2.75776	-1.14816
230176548	chr1:230176548:C:T	1.30414e-06	-0.873692	-0.828696
230176837	chr1:230176837:G:T	4.79865e-06	-0.399598	-2.24018e-10
230176958	chr1:230176958:C:T	4.42322e-05	2.96648	-1.14496
230177149	chr1:230177149:T:C	4.29315e-07	-1.68466	-1.12884
230177691	chr1:230177691:G:T	5.11391e-07	-1.65982	-0.978732
230177830	chr1:230177830:T:C	2.31973e-06	-1.4883e-10	-1.12648
230177905	chr1:230177905:C:G	4.5068e-05	2.96493	-1.12469
230177916	chr1:230177916:A:G	4.50653e-05	2.96919	-1.12901
230178165	chr1:230178165:T:C	4.94014e-05	3.0501	-1.11805
230178499	chr1:230178499:T:A	2.30659e-06	-1.4883e-10	-1.13216
230178545	chr1:230178545:A:G	4.43978e-05	2.94714	-1.12188
230178650	chr1:230178650:A:G	4.44905e-05	2.9544	-1.12706
230178768	chr1:230178768:G:A	3.00896e-06	-1.4883e-10	-0.866337
230178781	chr1:230178781:G:A	1.02378e-05	1.42606	-1.0679
230179208	chr1:230179208:G:A	5.15562e-05	3.09711	-1.12237
230179437	chr1:230179437:G:A	5.49284e-07	-1.6515	-0.915568
230179768	chr1:230179768:G:A	2.33816e-06	-1.4883e-10	-1.11857
230180022	chr1:230180022:C:T	4.59763e-06	0.697847	-1.14024
230180443	chr1:230180443:A:G	3.89077e-06	0.528465	-1.13779
230180698	chr1:230180698:T:A	5.38551e-05	3.1341	-1.11573
230181272	chr1:230181272:C:T	4.85566e-05	3.03152	-1.11672
230181344	chr1:230181344:T:TA	5.19901e-07	-1.62272	-0.999331
230181430	chr1:230181430:C:T	2.5087e-06	-1.4883e-10	-1.04817
230181445	chr1:230181445:C:T	3.02946e-06	-1.4883e-10	-0.859549
230181784	chr1:230181784:G:A	2.43527e-06	-1.4883e-10	-1.07788
230181912	chr1:230181912:C:A	3.43407e-06	-1.4883e-10	-0.734186
230181941	chr1:230181941:C:T	4.51355e-06	0.680203	-1.14105
230182074	chr1:230182074:G:A	4.32137e-05	2.91895	-1.12073
230182193	chr1:230182193:TTG:T	1.42587e-06	-1.61315	-2.24018e-10
230182318	chr1:230182318:G:A	3.09559e-06	-1.4883e-10	-0.837955
230182520	chr1:230182520:C:T	5.64444e-06	-0.237261	-2.24018e-10
230182612	chr1:230182612:T:G	3.11913e-06	-1.4883e-10	-0.830378
230182656	chr1:230182656:C:T	4.08788e-05	2.866	-1.12332
230182734	chr1:230182734:T:C	2.49447e-06	-1.4883e-10	-1.05386
230183061	chr1:230183061:A:G	2.43841e-06	-1.4883e-10	-1.07659
230183806	chr1:230183806:T:C	2.47374e-06	-1.4883e-10	-1.0622
230184102	chr1:230184102:AT:A	5.81895e-07	-1.52445	-0.984947
230184282	chr1:230184282:A:G	1.00438e-05	1.48232	-1.1433
230184410	chr1:230184410:C:T	4.18002e-05	2.87883	-1.11386
230184592	chr1:230184592:G:A	1.09706e-06	-1.64526	-0.230034
230184682	chr1:230184682:G:A	4.59208e-05	2.98106	-1.12207
230184854	chr1:230184854:G:A	4.78298e-05	3.00508	-1.10536
230184901	chr1:230184901:C:T	4.94088e-06	-0.37039	-2.24018e-10
230185553	chr1:230185553:T:TAA	3.3444e-06	-1.4883e-10	-0.760644
230185746	chr1:230185746:A:G	4.27134e-07	-1.68629	-1.1323
230185907	chr1:230185907:C:T	3.93821e-06	-1.4883e-10	-0.597207
230186321	chr1:230186321:C:T	1.13991e-06	-1.62456	-0.212422
230186370	chr1:230186370:C:T	3.86969e-06	-1.4883e-10	-0.614757
230186806	chr1:230186806:T:C	7.33784e-06	0.0251112	-2.24018e-10
230186917	chr1:230186917:T:C	2.4324e-06	-1.4883e-10	-1.07905
230186962	chr1:230186962:A:G	2.81136e-05	2.48381	-1.11549
230187001	chr1:230187001:C:T	1.53701e-05	1.7493	-0.984804
230187230	chr1:230187230:A:G	2.28102e-06	-1.4883e-10	-1.14331
230187313	chr1:230187313:C:T	2.59274e-06	-1.4883e-10	-1.01522
230187499	chr1:230187499:T:TG	4.27111e-07	-1.68758	-1.13106
230187649	chr1:230187649:C:T	3.39014e-06	-1.4883e-10	-0.747062
230187922	chr1:230187922:G:T	4.44473e-07	-1.64538	-1.13341
230187955	chr1:230187955:G:A	4.53641e-07	-1.615	-1.14339
230188112	chr1:230188112:G:A	3.30267e-06	-1.4883e-10	-0.773202
230188239	chr1:230188239:G:A	3.80861e-06	-1.4883e-10	-0.630668
230188348	chr1:230188348:C:G	4.39672e-05	-1.4883e-10	1.81551
230188373	chr1:230188373:G:A	4.55833e-05	2.97367	-1.12207
230188399	chr1:230188399:G:T	5.60234e-05	3.17254	-1.11471
230188427	chr1:230188427:C:T	5.16441e-05	3.08065	-1.1042
230188618	chr1:230188618:T:C	0.000182579	4.38673	-1.14748
230189055	chr1:230189055:G:A	2.50248e-05	2.34333	-1.0914
230189281	chr1:230189281:C:G	3.57777e-05	2.72199	-1.1126
230189351	chr1:230189351:G:A	1.20642e-06	-0.863398	-0.916879
230189353	chr1:230189353:T:C	3.41873e-06	-1.4883e-10	-0.738662
230189745	chr1:230189745:A:C	3.38906e-06	-1.4883e-10	-0.747379
230190046	chr1:230190046:A:G	3.67965e-06	-1.4883e-10	-0.665114
230190353	chr1:230190353:T:C	4.21971e-06	-1.4883e-10	-0.528167
230190518	chr1:230190518:T:A	2.30512e-06	-1.4883e-10	-1.1328
230190666	chr1:230190666:G:A	3.01581e-05	2.56555	-1.12703
230190982	chr1:230190982:T:A	2.2757e-06	-1.4883e-10	-1.14564
230191068	chr1:230191068:T:TTCCA	3.7873e-06	-1.4883e-10	-0.63628
230191558	chr1:230191558:T:C	4.39996e-07	-1.70015	-1.08878
230191667	chr1:230191667:A:G	6.31632e-07	-1.70661	-0.720775
230191715	chr1:230191715:G:A	9.76444e-07	-1.70032	-0.291447
230191822	chr1:230191822:C:T	1.52085e-06	-0.404103	-1.14456
230191827	chr1:230191827:G:GT	1.38803e-06	-0.607062	-1.03298
230191932	chr1:230191932:G:A	3.3375e-06	-1.4883e-10	-0.762712
230192013	chr1:230192013:A:G	2.27201e-06	-1.4883e-10	-1.14727
230192020	chr1:230192020:T:C	8.66215e-07	-0.969463	-1.14209
230192471	chr1:230192471:C:T	2.59706e-06	-1.4883e-10	-1.01355
230192512	chr1:230192512:G:A	9.839e-05	-1.4883e-10	2.62101
230192587	chr1:230192587:C:T	9.56317e-05	-1.4883e-10	2.59257
230192881	chr1:230192881:C:G	6.62456e-07	-1.54899	-0.830746
230193064	chr1:230193064:T:A	1.4371e-06	-1.60531	-2.24018e-10
230193300	chr1:230193300:G:A	2.82069e-06	-1.4883e-10	-0.930953
230193651	chr1:230193651:G:A	2.84549e-06	-0.550115	-0.372082
230194318	chr1:230194318:G:A	5.16675e-06	-1.52513	1.19944
230194492	chr1:230194492:G:A	2.33792e-06	-1.4883e-10	-1.11867
230194747	chr1:230194747:C:T	6.96825e-07	-1.67032	-0.658838
230194871	chr1:230194871:G:A	1.7059e-06	-1.43384	-2.24018e-10
230195091	chr1:230195091:C:T	2.7823e-06	-1.4883e-10	-0.944653
230195280	chr1:230195280:T:C	4.57945e-06	-0.726638	0.280283
230195329	chr1:230195329:TAGAC:T	6.83498e-07	-1.68333	-0.665133
230195396	chr1:230195396:A:G	2.71645e-06	-0.968605	-2.24018e-10
230195408	chr1:230195408:G:A	1.28521e-06	-0.626657	-1.09035
230195430	chr1:230195430:G:T	2.40558e-06	-1.4883e-10	-1.09014
230195791	chr1:230195791:G:A	6.75975e-07	-1.70614	-0.653393
230195847	chr1:230195847:G:GT	6.58102e-07	-1.68528	-0.701044
230196360	chr1:230196360:C:T	1.31889e-06	-1.69114	-2.24018e-10
230196608	chr1:230196608:T:C	5.66118e-07	-1.5426	-0.994281
230197123	chr1:230197123:A:G	6.50737e-07	-1.3666	-1.03098
230197347	chr1:230197347:G:A	1.343e-06	-1.67302	-2.24018e-10
230197382	chr1:230197382:G:C	8.57274e-06	-0.122735	0.30339
230197384	chr1:230197384:C:A	2.2815e-06	-1.4883e-10	-1.1431
230197441	chr1:230197441:G:C	6.38499e-07	-1.67008	-0.746486
230197991	chr1:230197991:G:A	1.7098e-06	-1.43156	-2.24018e-10
230198091	chr1:230198091:C:T	2.58571e-06	-1.4883e-10	-1.01793
230198131	chr1:230198131:G:A	2.46585e-06	-0.372488	-0.692909
230198141	chr1:230198141:C:T	1.61781e-06	-1.67291	0.186051
230198204	chr1:230198204:C:T	2.95106e-06	-1.4883e-10	-0.885767
230198387	chr1:230198387:G:T	7.19225e-07	-1.26973	-1.02778
230198426	chr1:230198426:G:T	7.63144e-07	-1.09004	-1.1482
230198585	chr1:230198585:A:G	2.44035e-06	-1.4883e-10	-1.07579
230198603	chr1:230198603:A:G	3.836e-06	-1.4883e-10	-0.623503
230199506	chr1:230199506:A:G	3.67639e-06	-1.4883e-10	-0.666002
230199557	chr1:230199557:A:G	1.16278e-06	-0.680442	-1.13667
230199810	chr1:230199810:G:A	6.85255e-07	-1.2542	-1.09169
230199990	chr1:230199990:C:T	4.51272e-05	1.84155	-2.24018e-10
230200132	chr1:230200132:G:A	3.59569e-06	-1.58195	0.893758
230200207	chr1:230200207:C:T	1.7026e-06	-1.63444	0.198664
230200541	chr1:230200541:A:G	3.86794e-06	-1.5837	0.96849
230200683	chr1:230200683:C:G	4.03068e-06	-1.4883e-10	-0.573999
230201491	chr1:230201491:A:T	3.08385e-06	-1.4883e-10	-0.841755
230201888	chr1:230201888:C:T	7.14076e-07	-1.21685	-1.08785
230202141	chr1:230202141:G:A	6.57594e-07	-1.60375	-0.783345
230202956	chr1:230202956:C:T	4.03743e-06	-1.4883e-10	-0.572325
230203301	chr1:230203301:C:A	2.2723e-06	-1.4883e-10	-1.14714
230204122	chr1:230204122:C:T	2.312e-06	-1.4883e-10	-1.12982
230204132	chr1:230204132:T:C	2.27197e-06	-1.4883e-10	-1.14729
230204767	chr1:230204767:G:A	2.2777e-06	-1.4883e-10	-1.14477
230204884	chr1:230204884:G:A	1.69545e-06	-1.43999	-2.24018e-10
230205046	chr1:230205046:T:A	2.8047e-06	-1.36317	0.426534
230205148	chr1:230205148:G:A	5.13194e-06	-1.4883e-10	-0.332449
230205192	chr1:230205192:G:T	3.03902e-06	-1.4883e-10	-0.856398
230205709	chr1:230205709:C:T	4.27571e-06	-1.4883e-10	-0.514982
230206159	chr1:230206159:C:T	2.70015e-06	-1.4883e-10	-0.974625
230206498	chr1:230206498:C:T	1.60338e-06	-1.49582	-2.24018e-10
230206534	chr1:230206534:C:T	7.68885e-07	-1.39139	-0.839355
230206933	chr1:230206933:T:C	1.55104e-06	-1.52901	-2.24018e-10
230206992	chr1:230206992:G:A	2.34731e-06	-1.4883e-10	-1.11466
230207115	chr1:230207115:C:T	3.20413e-06	-1.4883e-10	-0.803492
230207243	chr1:230207243:A:C	2.79192e-06	-1.4883e-10	-0.941203
230207339	chr1:230207339:C:T	2.31729e-06	-1.4883e-10	-1.12753
230207657	chr1:230207657:T:C	2.22835e-05	2.11637	-0.980454
230207946	chr1:230207946:A:G	2.88925e-06	-0.906937	-2.24018e-10
230208187	chr1:230208187:G:A	2.28407e-06	-1.4883e-10	-1.14198
230208232	chr1:230208232:G:A	2.28342e-06	-1.4883e-10	-1.14226
230208577	chr1:230208577:G:A	8.6485e-07	-1.7068	-0.406328
230209345	chr1:230209345:T:A	2.48765e-06	-1.4883e-10	-1.0566
230209382	chr1:230209382:A:G	1.32716e-06	-1.68489	-2.24018e-10
230209579	chr1:230209579:T:C	7.69446e-07	-1.67794	-0.552082
230209989	chr1:230209989:A:T	2.29276e-06	-1.4883e-10	-1.13818
230210094	chr1:230210094:C:T	1.74025e-06	-1.40711	-0.00680037
230210390	chr1:230210390:T:G	1.19612e-06	-1.70673	-0.0821267
230210410	chr1:230210410:T:C	2.29268e-06	-1.4883e-10	-1.13821
230211053	chr1:230211053:A:C	7.50642e-07	-1.19279	-1.06197
230211083	chr1:230211083:C:T	7.32449e-07	-1.66517	-0.614129
230211249	chr1:230211249:C:CA	2.20106e-06	-1.43282	0.253821
230211513	chr1:230211513:G:A	2.29906e-06	-1.4883e-10	-1.13543
230211621	chr1:230211621:C:A	1.22602e-05	1.55549	-1.01706
230211779	chr1:230211779:T:C	7.95695e-07	-1.65254	-0.543929
230211798	chr1:230211798:T:C	2.29697e-06	-1.4883e-10	-1.13634
230211986	chr1:230211986:G:A	9.2691e-07	-1.706	-0.337832
230212148	chr1:230212148:G:A	3.70622e-06	-1.4883e-10	-0.657919
230212206	chr1:230212206:C:T	1.61522e-06	-1.69612	0.207653
230212708	chr1:230212708:A:G	2.79442e-06	-1.4883e-10	-0.940308
230212728	chr1:230212728:C:A	1.03069e-06	-1.12003	-0.81767
230212808	chr1:230212808:A:G	1.05765e-06	-1.08079	-0.831087
230212817	chr1:230212817:C:T	2.5366e-06	-1.4883e-10	-1.03711
230213201	chr1:230213201:G:A	2.27002e-06	-1.4883e-10	-1.14815
230213727	chr1:230213727:G:A	3.4428e-06	-1.4883e-10	-0.731647
230214287	chr1:230214287:T:A	2.78148e-06	-1.4883e-10	-0.944949
230214429	chr1:230214429:A:G	1.2826e-05	0.583542	-2.24018e-10
230215093	chr1:230215093:G:A	6.91306e-06	-1.4883e-10	-0.0345207
230215102	chr1:230215102:C:G	1.58647e-06	-1.50642	-2.24018e-10
230215135	chr1:230215135:C:G	1.53005e-06	-1.67401	0.131381
230215218	chr1:230215218:T:C	3.02393e-06	-1.4883e-10	-0.861375
230215305	chr1:230215305:G:A	2.30443e-06	-1.4883e-10	-1.1331
230215486	chr1:230215486:TAGTG:T	2.35895e-06	-1.4883e-10	-1.10972
230215611	chr1:230215611:A:G	8.07274e-07	-1.69711	-0.484919
230215659	chr1:230215659:G:T	3.36253e-06	-1.4883e-10	-0.755241
230215681	chr1:230215681:A:C	2.75035e-06	-1.4883e-10	-0.956203
230215827	chr1:230215827:T:A	1.25329e-06	-1.61176	-0.1304
230216083	chr1:230216083:A:G	1.28511e-06	-1.64021	-0.0768801
230216140	chr1:230216140:C:G	2.35687e-06	-1.4883e-10	-1.1106
230216169	chr1:230216169:A:G	1.52428e-06	-1.53377	-0.012638
230216339	chr1:230216339:G:A	2.05077e-06	-1.24972	-2.24018e-10
230216388	chr1:230216388:G:A	3.40779e-06	-1.4883e-10	-0.74187
230216518	chr1:230216518:C:T	1.16605e-06	-1.66204	-0.152271
230216726	chr1:230216726:C:G	2.27114e-06	-1.4883e-10	-1.14765
230216935	chr1:230216935:A:G	3.1944e-06	-0.554633	-0.251901
230217045	chr1:230217045:T:A	2.29281e-06	-1.4883e-10	-1.13816
230217194	chr1:230217194:A:AG	6.98828e-07	-1.25169	-1.07459
230217324	chr1:230217324:T:C	3.13474e-06	-1.4883e-10	-0.825386
230217434	chr1:230217434:G:A	1.32863e-06	-1.65724	-0.0265402
230217708	chr1:230217708:C:T	2.36406e-06	-1.4883e-10	-1.10755
230217734	chr1:230217734:G:T	5.99439e-07	-1.33912	-1.14057
230218021	chr1:230218021:AG:A	2.80584e-06	-1.4883e-10	-0.936231
230218032	chr1:230218032:A:C	6.84347e-07	-1.28849	-1.05873
230218077	chr1:230218077:TAC:T	4.08506e-06	-1.4883e-10	-0.560596
230218473	chr1:230218473:C:T	2.86591e-06	-1.4883e-10	-0.915046
230218490	chr1:230218490:G:A	2.2779e-06	-1.4883e-10	-1.14468
230218556	chr1:230218556:G:T	6.0059e-06	-1.4883e-10	-0.175191
230218785	chr1:230218785:C:CTT	6.7421e-07	-1.28165	-1.08049
230218857	chr1:230218857:G:A	3.13556e-06	-1.4883e-10	-0.825123
230218905	chr1:230218905:G:A	2.3306e-06	-1.4883e-10	-1.12181
230218958	chr1:230218958:T:C	1.99205e-06	-1.70304	0.424268
230219082	chr1:230219082:G:A	2.03306e-06	-1.69725	0.438856
230219280	chr1:230219280:A:G	2.03104e-06	-1.69737	0.437988
230219649	chr1:230219649:G:A	7.09865e-07	-1.30336	-1.00725
230219692	chr1:230219692:C:T	2.59951e-06	-1.4883e-10	-1.01261
230219695	chr1:230219695:G:A	2.07356e-06	-1.68594	0.447271
230219697	chr1:230219697:A:G	2.41615e-06	-1.4883e-10	-1.08576
230219707	chr1:230219707:G:C	1.10193e-06	-1.0549	-0.815971
230220437	chr1:230220437:G:A	8.78071e-07	-1.67066	-0.427303
230220771	chr1:230220771:A:G	3.06706e-06	-1.4883e-10	-0.847214
230220778	chr1:230220778:G:C	2.28816e-06	-1.4883e-10	-1.14019
230221071	chr1:230221071:A:G	8.98772e-07	-1.68241	-0.392247
230221991	chr1:230221991:A:C	8.69215e-07	-1.66803	-0.440065
230222484	chr1:230222484:G:A	2.75826e-06	-1.4883e-10	-0.953332
230222601	chr1:230222601:T:C	1.92101e-06	-1.70142	0.386343
230222632	chr1:230222632:C:T	1.91391e-06	-1.67717	0.358384
230222808	chr1:230222808:GA:G	2.48765e-06	-1.4883e-10	-1.0566
230222845	chr1:230222845:ATAGT:A	2.78605e-06	-1.4883e-10	-0.943308
230223710	chr1:230223710:A:T	5.86258e-06	-1.4883e-10	-0.199343
230223828	chr1:230223828:G:T	2.9675e-06	-1.4883e-10	-0.880211
230223906	chr1:230223906:G:T	8.18986e-07	-1.66602	-0.5016
230223911	chr1:230223911:C:A	8.21445e-07	-1.66302	-0.5016
230224238	chr1:230224238:G:A	1.31068e-06	-1.69738	-2.24018e-10
230224276	chr1:230224276:A:G	2.48765e-06	-1.4883e-10	-1.0566
230224613	chr1:230224613:A:G	1.48654e-06	-1.52799	-0.0434865
230224684	chr1:230224684:G:A	3.05725e-06	-1.4883e-10	-0.850417
230224747	chr1:230224747:A:G	6.54215e-07	-1.26064	-1.13161
230224880	chr1:230224880:ACTC:A	6.54898e-07	-1.34593	-1.04528
230224909	chr1:230224909:T:G	6.63409e-07	-1.23105	-1.14724
230225217	chr1:230225217:G:A	1.35134e-06	-1.64844	-0.0183939
230225289	chr1:230225289:T:A	2.32985e-06	-1.4883e-10	-1.12213
230225391	chr1:230225391:A:G	7.91535e-07	-1.66673	-0.534983
230225396	chr1:230225396:C:T	6.06647e-07	-1.32462	-1.14312
230225585	chr1:230225585:TGG:T	6.48331e-07	-1.35261	-1.04867
230225938	chr1:230225938:T:G	8.77986e-07	-1.67098	-0.427075
230225989	chr1:230225989:T:C	6.65157e-07	-1.24934	-1.12633
230226053	chr1:230226053:G:A	2.80404e-06	-1.4883e-10	-0.936871
230226467	chr1:230226467:G:T	2.33835e-06	-1.4883e-10	-1.11849
230226648	chr1:230226648:T:C	2.0184e-06	-1.34001	0.0743793
230226826	chr1:230226826:T:C	1.56403e-06	-1.54461	0.0239438
230226942	chr1:230226942:C:T	6.78193e-07	-1.31098	-1.04528
230227051	chr1:230227051:AAG:A	9.58037e-07	-1.2071	-0.803699
230227096	chr1:230227096:A:G	2.38146e-06	-1.4883e-10	-1.10022
230227328	chr1:230227328:T:C	6.74387e-07	-1.23074	-1.13114
230227590	chr1:230227590:G:A	8.48103e-07	-1.62772	-0.504967
230227747	chr1:230227747:C:T	4.06065e-06	-1.4883e-10	-0.566589
230227868	chr1:230227868:G:A	3.49887e-06	-1.4883e-10	-0.715493
230228043	chr1:230228043:G:A	7.76534e-06	-1.4883e-10	0.0817372
230228204	chr1:230228204:A:G	2.38197e-06	-1.4883e-10	-1.10001
230228218	chr1:230228218:A:G	1.56423e-06	-1.52794	0.0074003
230228272	chr1:230228272:T:C	3.35708e-06	-1.4883e-10	-0.756862
230228546	chr1:230228546:G:A	2.16147e-06	-1.6465	0.449359
230228705	chr1:230228705:G:A	1.5687e-06	-1.53709	0.0194061
230228707	chr1:230228707:T:C	3.22419e-06	-1.4883e-10	-0.79725
230228719	chr1:230228719:C:T	2.39093e-06	-1.4883e-10	-1.09625
230229129	chr1:230229129:C:A	6.84805e-07	-1.64151	-0.705042
230229279	chr1:230229279:A:G	2.78975e-06	-1.4883e-10	-0.941982
230229385	chr1:230229385:C:T	2.79042e-06	-1.4883e-10	-0.941742
230229895	chr1:230229895:A:G	2.8426e-06	-1.4883e-10	-0.923214
230230301	chr1:230230301:C:T	6.95464e-07	-1.28647	-1.04464
230230591	chr1:230230591:C:G	6.74858e-07	-1.21282	-1.14837
230230988	chr1:230230988:C:T	1.20562e-06	-1.70332	-0.0776216
230230989	chr1:230230989:T:C	1.16854e-06	-1.7034	-0.108778
230231127	chr1:230231127:G:A	1.52221e-06	-1.50276	-0.0450085
230231421	chr1:230231421:C:T	2.28862e-06	-1.4883e-10	-1.13999
230231541	chr1:230231541:C:G	1.17941e-06	-1.6968	-0.106119
230232129	chr1:230232129:A:G	6.70976e-07	-1.32229	-1.04467
230232388	chr1:230232388:G:A	6.71121e-07	-1.33288	-1.03386
230232878	chr1:230232878:CT:C	3.15283e-06	-1.4883e-10	-0.819631
230233472	chr1:230233472:G:A	2.85638e-06	-1.4883e-10	-0.918378
230233958	chr1:230233958:AG:A	5.10765e-06	-1.4883e-10	-0.337193
230233973	chr1:230233973:T:A	2.99327e-06	-1.4883e-10	-0.871567
230234104	chr1:230234104:G:A	2.26965e-06	-1.4883e-10	-1.14831
230234360	chr1:230234360:G:A	6.70757e-07	-1.30707	-1.06021
230234409	chr1:230234409:C:G	2.31909e-06	-1.4883e-10	-1.12676
230234478	chr1:230234478:G:A	5.10143e-06	-1.4883e-10	-0.338413
230235946	chr1:230235946:G:C	2.32981e-06	-1.4883e-10	-1.12215
230236137	chr1:230236137:G:A	6.67961e-07	-1.65754	-0.713918
230236279	chr1:230236279:A:G	1.21296e-06	-1.59614	-0.178731
230236315	chr1:230236315:A:G	5.91378e-07	-1.65476	-0.838469
230236839	chr1:230236839:C:T	1.31292e-06	-1.69568	-2.24018e-10
230237021	chr1:230237021:AG:A	2.78827e-06	-1.4883e-10	-0.942511
230237097	chr1:230237097:G:A	2.82132e-06	-1.4883e-10	-0.930727
230237225	chr1:230237225:C:T	2.8087e-06	-1.4883e-10	-0.935211
230237483	chr1:230237483:T:C	7.24141e-07	-1.15571	-1.13499
230237694	chr1:230237694:A:C	2.2884e-06	-1.4883e-10	-1.14008
230237784	chr1:230237784:CT:C	3.51011e-06	-1.4883e-10	-0.712284
230237962	chr1:230237962:A:G	4.41424e-06	-1.4883e-10	-0.483096
230238168	chr1:230238168:G:A	3.92743e-06	-1.4883e-10	-0.599948
230238876	chr1:230238876:C:T	2.44303e-06	-1.4883e-10	-1.07469
230239042	chr1:230239042:T:A	3.06118e-06	-1.4883e-10	-0.849133
230239433	chr1:230239433:G:C	2.32253e-06	-1.4883e-10	-1.12528
230239541	chr1:230239541:G:A	2.35251e-06	-1.4883e-10	-1.11245
230239665	chr1:230239665:A:G	1.30528e-06	-1.70151	-2.24018e-10
230239777	chr1:230239777:G:A	6.82449e-07	-1.62888	-0.721119
230240438	chr1:230240438:G:A	2.77127e-06	-1.4883e-10	-0.948628
230240484	chr1:230240484:C:T	1.57861e-06	-1.51139	-2.24018e-10
230240485	chr1:230240485:G:A	5.88322e-06	-1.4883e-10	-0.195829
230240542	chr1:230240542:A:G	3.86619e-06	-1.4883e-10	-0.615663
230241141	chr1:230241141:T:C	2.91749e-06	-1.4883e-10	-0.897208
230241198	chr1:230241198:G:A	4.66391e-06	-1.4883e-10	-0.428079
230241591	chr1:230241591:C:T	3.52071e-06	-1.4883e-10	-0.709269
230242411	chr1:230242411:G:T	1.13796e-06	-0.998046	-0.840646
230242708	chr1:230242708:A:G	3.49449e-06	-1.4883e-10	-0.716744
230242936	chr1:230242936:C:T	3.3564e-06	-1.4883e-10	-0.757063
230243020	chr1:230243020:T:C	1.30519e-06	-1.70159	-2.24018e-10
230243462	chr1:230243462:G:A	2.27149e-06	-1.4883e-10	-1.1475
230243654	chr1:230243654:G:A	2.7008e-06	-1.4883e-10	-0.974386
230243966	chr1:230243966:G:A	2.72995e-06	-1.4883e-10	-0.963651
230244207	chr1:230244207:A:G	2.52876e-06	-1.0402	-2.24018e-10
230244688	chr1:230244688:C:A	2.30457e-06	-1.4883e-10	-1.13304
230244869	chr1:230244869:C:CAAACACTG	1.39822e-06	-1.63274	-2.24018e-10
230244873	chr1:230244873:T:TAG	1.39957e-06	-1.63177	-2.24018e-10
230244874	chr1:230244874:TCCTTC:T	1.39384e-06	-1.63587	-2.24018e-10
230244880	chr1:230244880:ACC:A	1.39449e-06	-1.6354	-2.24018e-10
230245150	chr1:230245150:G:T	2.82869e-06	-1.4883e-10	-0.928118
230245460	chr1:230245460:G:A	9.1529e-07	-1.14716	-0.90929
230245541	chr1:230245541:T:C	1.11683e-06	-1.03374	-0.823699
230247133	chr1:230247133:A:C	6.31246e-07	-1.38367	-1.04432
230247454	chr1:230247454:C:T	2.27586e-06	-1.4883e-10	-1.14557
230247508	chr1:230247508:A:G	8.83123e-07	-1.56373	-0.528492
230247769	chr1:230247769:G:A	1.90116e-06	-1.70618	0.380712
230248093	chr1:230248093:C:T	6.3265e-07	-1.39426	-1.03151
230248104	chr1:230248104:A:C	2.27025e-06	-1.4883e-10	-1.14804
230248139	chr1:230248139:A:G	6.33394e-07	-1.37961	-1.04499
230248226	chr1:230248226:T:C	3.20655e-06	-1.4883e-10	-0.802737
230248296	chr1:230248296:G:A	2.67172e-06	-1.4883e-10	-0.985211
230248438	chr1:230248438:A:G	1.50827e-05	1.72586	-0.980249
230248514	chr1:230248514:A:G	5.06566e-06	-1.4883e-10	-0.345449
230248525	chr1:230248525:C:T	2.30588e-06	-1.4883e-10	-1.13247
230248629	chr1:230248629:T:C	3.37113e-06	-0.752685	-2.24018e-10
230248792	chr1:230248792:A:G	2.26988e-06	-1.4883e-10	-1.1482
230248836	chr1:230248836:C:T	2.31641e-06	-1.4883e-10	-1.12791
230248899	chr1:230248899:A:AT	3.20136e-06	-1.4883e-10	-0.804357
230249191	chr1:230249191:T:C	3.15081e-06	-1.4883e-10	-0.820274
230249224	chr1:230249224:G:A	6.12479e-07	-1.32817	-1.13
230249306	chr1:230249306:G:T	3.1006e-06	-0.836338	-2.24018e-10
230249645	chr1:230249645:C:G	3.13551e-06	-1.4883e-10	-0.825141
230249684	chr1:230249684:CT:C	4.09035e-06	0.494529	-1.05383
230250262	chr1:230250262:G:A	2.80404e-06	-1.4883e-10	-0.936871
230250264	chr1:230250264:C:T	2.73472e-06	-1.4883e-10	-0.961905
230250298	chr1:230250298:G:A	2.27003e-06	-1.4883e-10	-1.14814
230250428	chr1:230250428:C:T	2.31565e-06	-1.4883e-10	-1.12824
230250595	chr1:230250595:T:A	1.08553e-06	-1.69796	-0.187907
230250892	chr1:230250892:A:C	3.34074e-06	-0.761742	-2.24018e-10
230251017	chr1:230251017:G:A	4.38502e-06	-1.4883e-10	-0.48974
230251537	chr1:230251537:A:G	4.44581e-06	-1.68592	1.20995
230251539	chr1:230251539:G:A	6.04781e-07	-1.40221	-1.06861
230251591	chr1:230251591:A:G	2.28946e-06	-1.4883e-10	-1.13962
230251880	chr1:230251880:G:A	1.3117e-06	-1.69661	-2.24018e-10
230251964	chr1:230251964:G:GC	1.22109e-05	1.59086	-1.05647
230252359	chr1:230252359:C:T	2.42389e-06	-1.4883e-10	-1.08256
230252423	chr1:230252423:G:A	2.26981e-06	-1.4883e-10	-1.14824
230252469	chr1:230252469:A:G	2.45048e-06	-1.59236	0.520718
230252499	chr1:230252499:A:G	2.94209e-06	-1.4883e-10	-0.888814
230252551	chr1:230252551:C:T	1.55872e-06	-1.52407	-2.24018e-10
230253032	chr1:230253032:G:A	4.286e-06	-0.49864	-0.0139393
230253123	chr1:230253123:C:T	1.14171e-06	-1.4783	-0.357106
230253712	chr1:230253712:A:G	3.93765e-06	-1.4883e-10	-0.597349
230254093	chr1:230254093:G:A	2.73242e-06	-1.4883e-10	-0.962744
230254281	chr1:230254281:G:A	8.94567e-07	-1.63699	-0.442361
230254353	chr1:230254353:C:T	3.94753e-06	-1.60651	1.01167
230254360	chr1:230254360:C:T	2.46082e-06	-1.4883e-10	-1.06744
230254536	chr1:230254536:G:A	1.29783e-05	-1.4883e-10	0.595349
230254702	chr1:230254702:A:G	1.30008e-06	-1.70551	-2.24018e-10
230254766	chr1:230254766:G:C	2.27169e-06	-1.4883e-10	-1.14741
230254778	chr1:230254778:G:A	2.72967e-06	-1.4883e-10	-0.963753
230254971	chr1:230254971:C:T	5.89678e-07	-1.46226	-1.03385
230255096	chr1:230255096:A:G	2.33823e-06	-1.4883e-10	-1.11854
230255210	chr1:230255210:C:T	2.36066e-06	-1.4883e-10	-1.10899
230255510	chr1:230255510:C:T	1.34687e-06	-0.986927	-0.683222
230255895	chr1:230255895:A:C	3.62341e-06	-1.4883e-10	-0.680516
230255946	chr1:230255946:T:G	2.51405e-06	-1.4883e-10	-1.04604
230255967	chr1:230255967:G:A	4.15828e-06	-0.954156	0.411326
230256174	chr1:230256174:C:T	5.98372e-06	-1.4883e-10	-0.178889
230256208	chr1:230256208:A:G	1.1163e-06	-1.52899	-0.328922
230256544	chr1:230256544:T:TA	2.29105e-06	-1.4883e-10	-1.13892
230256604	chr1:230256604:T:C	2.40214e-06	-1.4883e-10	-1.09157
230256702	chr1:230256702:T:C	1.30266e-06	-1.70352	-2.24018e-10
230256785	chr1:230256785:T:G	1.37001e-06	-1.70655	0.0534286
230256979	chr1:230256979:G:A	2.2061e-06	-1.17671	-2.24018e-10
230257256	chr1:230257256:C:T	5.67282e-07	-1.46797	-1.06687
230258204	chr1:230258204:C:T	2.2976e-06	-1.4883e-10	-1.13607
230258417	chr1:230258417:A:G	1.02121e-06	-1.45385	-0.493093
230258552	chr1:230258552:T:C	3.39166e-06	-1.4883e-10	-0.746613
230259086	chr1:230259086:A:T	5.98749e-07	-1.41593	-1.06491
230259564	chr1:230259564:T:C	6.00614e-06	-1.4883e-10	-0.175151
230259739	chr1:230259739:A:G	1.64255e-06	-1.47169	-2.24018e-10
230259788	chr1:230259788:A:G	8.7633e-07	-1.3903	-0.709644
230260140	chr1:230260140:A:G	2.091e-05	1.8078	-0.735503
230260185	chr1:230260185:T:C	2.61773e-06	-1.4883e-10	-1.00562
230260977	chr1:230260977:T:C	3.39396e-06	-1.4883e-10	-0.745935
230261199	chr1:230261199:G:A	5.43789e-06	-1.4883e-10	-0.274541
230261598	chr1:230261598:C:G	2.55708e-06	-1.4883e-10	-1.02907
230261960	chr1:230261960:G:A	3.00748e-06	-1.4883e-10	-0.866832
230262356	chr1:230262356:A:G	2.87201e-05	1.38966	-2.24018e-10
230262495	chr1:230262495:C:T	1.17724e-06	-1.70612	-0.0986416
230262858	chr1:230262858:T:G	2.69448e-06	-1.4883e-10	-0.976726
230263193	chr1:230263193:G:C	1.52414e-05	1.78817	-1.03209
230263199	chr1:230263199:G:C	6.8952e-06	-1.4883e-10	-0.0371068
230263664	chr1:230263664:G:A	4.299e-07	-1.70015	-1.11199
230264101	chr1:230264101:C:T	5.89038e-07	-1.38567	-1.11153
230264375	chr1:230264375:C:G	1.1902e-06	-1.70664	-0.0871683
230264609	chr1:230264609:T:C	2.29241e-06	-1.67763	0.539301
230264702	chr1:230264702:AAAGT:A	1.22177e-06	-1.7065	-0.0611336
230265205	chr1:230265205:T:G	4.25325e-06	-1.4883e-10	-0.520249
230265495	chr1:230265495:G:T	2.5114e-06	-1.39442	0.347326
230265643	chr1:230265643:C:T	3.44998e-06	-1.35527	0.625701
230265888	chr1:230265888:G:T	8.20511e-07	-1.63968	-0.526081
230266004	chr1:230266004:C:T	5.78045e-07	-1.39152	-1.12452
230266021	chr1:230266021:T:G	5.98806e-07	-1.37575	-1.105
230266878	chr1:230266878:A:G	2.28058e-05	1.8969	-0.737817
230267240	chr1:230267240:T:C	5.75939e-07	-1.60528	-0.914406
230267297	chr1:230267297:C:T	1.23215e-06	-1.70606	-0.0531094
230267406	chr1:230267406:C:T	2.86564e-06	-0.915141	-2.24018e-10
230267490	chr1:230267490:C:T	2.62584e-06	-1.4883e-10	-1.00253
230267657	chr1:230267657:C:T	4.57767e-06	-1.4883e-10	-0.446742
230268304	chr1:230268304:TC:T	1.17397e-06	-1.08529	-0.722247
230268557	chr1:230268557:C:T	6.16496e-07	-1.32428	-1.12735
230269271	chr1:230269271:C:T	4.69026e-06	-1.4883e-10	-0.422444
230269586	chr1:230269586:C:A	3.41323e-06	-1.4883e-10	-0.740275
230269765	chr1:230269765:C:T	6.0624e-07	-1.35472	-1.11369
230269895	chr1:230269895:C:T	1.41203e-06	-1.70298	0.080069
230269905	chr1:230269905:T:C	2.61226e-06	-1.4883e-10	-1.00772
230270554	chr1:230270554:G:A	4.84866e-06	-1.4883e-10	-0.389231
230270714	chr1:230270714:G:T	4.44275e-06	-0.24982	-0.22684
230271220	chr1:230271220:C:T	3.37523e-06	-1.4883e-10	-0.751469
230271687	chr1:230271687:CTG:C	5.44312e-06	-1.4883e-10	-0.273581
230272016	chr1:230272016:C:G	1.30523e-06	-1.70156	-2.24018e-10
230272427	chr1:230272427:G:A	2.42539e-06	-1.4883e-10	-1.08194
230272492	chr1:230272492:G:A	3.97417e-06	-1.4883e-10	-0.588118
230272780	chr1:230272780:C:T	3.37819e-06	-1.4883e-10	-0.750592
230273106	chr1:230273106:C:T	8.27833e-07	-1.1755	-0.981379
230273112	chr1:230273112:A:G	1.45398e-06	-0.515586	-1.07804
230273693	chr1:230273693:T:G	9.80627e-06	-1.4883e-10	0.315089
230273816	chr1:230273816:A:C	1.3246e-06	-0.591356	-1.09547
230273878	chr1:230273878:A:G	1.48447e-06	-1.68325	0.11037
230274274	chr1:230274274:T:C	3.88952e-06	-1.4883e-10	-0.609648
230274404	chr1:230274404:C:T	6.61023e-06	-1.4883e-10	-0.0793138
230274471	chr1:230274471:G:A	2.89051e-05	-1.4883e-10	1.39608
230274596	chr1:230274596:G:A	7.07938e-05	-1.4883e-10	2.29184
230274628	chr1:230274628:G:A	9.51853e-07	-0.966101	-1.05118
230274868	chr1:230274868:T:C	1.33645e-06	-1.67792	-2.24018e-10
230274972	chr1:230274972:A:G	2.38061e-06	-1.4883e-10	-1.10058
230275038	chr1:230275038:T:C	3.49282e-05	-1.4883e-10	1.58536
230275107	chr1:230275107:CACATATATAT:C	4.58114e-05	-1.4883e-10	1.8566
230275180	chr1:230275180:T:C	2.34662e-06	-1.4883e-10	-1.11496
230275317	chr1:230275317:A:C	2.57072e-05	-1.4883e-10	1.27884
230275534	chr1:230275534:TAG:T	2.53945e-06	-1.4883e-10	-1.03598
230275553	chr1:230275553:G:A	1.29883e-06	-1.70647	-2.24018e-10
230275755	chr1:230275755:T:TAC	2.69155e-06	-1.4883e-10	-0.977816
230275758	chr1:230275758:A:G	4.50057e-07	-1.69071	-1.0756
230275810	chr1:230275810:A:G	4.80853e-06	-1.59777	1.20023
230275909	chr1:230275909:CAT:C	1.61784e-06	-0.456682	-1.03016
230275926	chr1:230275926:C:T	1.03022e-06	-1.10818	-0.829988
230275958	chr1:230275958:ATATATACATGCCACATATATATACGTATATATACATGCCACATATATATACGTATATATACATGCCACATATATATACG:A	1.75013e-06	-1.12477	-0.283469
230276281	chr1:230276281:C:G	1.58902e-06	-0.464432	-1.04038
230276365	chr1:230276365:T:G	1.54475e-06	-0.512293	-1.02078
230276629	chr1:230276629:C:T	2.40286e-06	-1.4883e-10	-1.09127
230277051	chr1:230277051:C:T	1.50836e-06	-0.534341	-1.02257
230277088	chr1:230277088:C:T	1.2494e-06	-1.31697	-0.428305
230277090	chr1:230277090:G:C	5.41081e-07	-1.70651	-0.875611
230277472	chr1:230277472:G:A	4.13404e-06	-1.4883e-10	-0.548678
230277567	chr1:230277567:T:C	7.82958e-07	-1.70443	-0.508179
230278093	chr1:230278093:G:A	3.04011e-06	-0.856038	-2.24018e-10
230278499	chr1:230278499:T:C	2.58695e-06	-1.4883e-10	-1.01745
230278971	chr1:230278971:C:T	8.89664e-07	-1.03422	-1.05062
230279279	chr1:230279279:A:G	5.58874e-07	-1.40235	-1.14741
230279402	chr1:230279402:G:A	1.26246e-06	-1.26084	-0.474034
230279466	chr1:230279466:C:T	2.60751e-06	-1.4883e-10	-1.00954
230279498	chr1:230279498:T:C	6.67809e-07	-1.61081	-0.760871
230279671	chr1:230279671:A:G	2.35635e-06	-1.4883e-10	-1.11082
230280064	chr1:230280064:G:A	3.70867e-06	-0.461967	-0.195292
230280082	chr1:230280082:G:A	5.42164e-06	-1.4883e-10	-0.277534
230280178	chr1:230280178:G:T	4.02027e-06	-1.55843	0.981849
230280292	chr1:230280292:G:A	2.67537e-06	-0.369805	-0.61404
230280338	chr1:230280338:C:T	2.61526e-06	-1.4883e-10	-1.00657
230280472	chr1:230280472:T:C	4.65063e-06	-1.4883e-10	-0.43093
230280573	chr1:230280573:A:C	5.70408e-07	-1.38743	-1.14191
230280574	chr1:230280574:C:T	1.3717e-06	-0.591488	-1.06039
230280665	chr1:230280665:GC:G	8.81558e-07	-1.2645	-0.829498
230280705	chr1:230280705:C:T	2.27277e-06	-1.4883e-10	-1.14693
230281022	chr1:230281022:A:G	1.30056e-06	-1.70514	-2.24018e-10
230281086	chr1:230281086:T:A	5.9973e-07	-1.65015	-0.829062
230281134	chr1:230281134:C:T	3.14677e-06	-1.4883e-10	-0.821555
230281204	chr1:230281204:C:T	4.66999e-07	-1.65398	-1.07538
230281207	chr1:230281207:A:G	4.46265e-07	-1.63078	-1.14399
230281310	chr1:230281310:G:C	2.38626e-06	0.0495791	-1.14779
230281548	chr1:230281548:A:G	1.49777e-06	-0.829764	-0.73419
230281568	chr1:230281568:T:C	2.51813e-06	-1.4883e-10	-1.04441
230281574	chr1:230281574:T:C	8.22047e-07	-1.01732	-1.14657
230281575	chr1:230281575:T:A	8.12645e-07	-1.03047	-1.14493
230281583	chr1:230281583:A:G	9.52477e-07	-1.33103	-0.685594
230281625	chr1:230281625:C:T	8.53768e-07	-1.61006	-0.515965
230281662	chr1:230281662:T:C	4.22283e-07	-1.69101	-1.139
230281811	chr1:230281811:T:C	2.19274e-06	-1.70673	0.523946
230281814	chr1:230281814:A:G	2.19881e-06	-1.70625	0.526232
230282244	chr1:230282244:T:C	7.28017e-07	-1.68446	-0.600905
230282455	chr1:230282455:C:T	2.23273e-06	-0.206374	-0.958334
230282655	chr1:230282655:G:A	3.58564e-06	-1.4883e-10	-0.690996
230282683	chr1:230282683:G:A	3.93194e-06	0.316119	-0.914918
230282940	chr1:230282940:AGT:A	2.38506e-06	-1.4883e-10	-1.09871
230282997	chr1:230282997:C:A	6.22015e-07	-1.356	-1.08672
230283028	chr1:230283028:T:C	5.94416e-07	-1.39609	-1.09202
230283052	chr1:230283052:A:G	3.52004e-06	-1.4883e-10	-0.70946
230283304	chr1:230283304:A:G	0.00011423	-1.4883e-10	2.77028
230283364	chr1:230283364:G:A	2.40185e-06	-1.4883e-10	-1.09169
230283400	chr1:230283400:A:G	3.29918e-06	-1.4883e-10	-0.774259
230283406	chr1:230283406:C:T	1.08007e-06	-0.832967	-1.05794
230283461	chr1:230283461:G:A	6.77672e-06	-1.4883e-10	-0.0544396
230283562	chr1:230283562:C:T	4.52185e-07	-1.69057	-1.07103
230283566	chr1:230283566:C:T	2.41633e-06	-1.4883e-10	-1.08568
230283598	chr1:230283598:G:A	1.24141e-06	-0.990155	-0.76153
230283678	chr1:230283678:G:A	3.06899e-06	-0.846584	-2.24018e-10
230283811	chr1:230283811:T:C	1.76045e-05	0.900222	-2.24018e-10
230283987	chr1:230283987:G:A	5.20787e-07	-1.65433	-0.966021
230284205	chr1:230284205:A:G	2.308e-06	-1.4883e-10	-1.13155
230284359	chr1:230284359:C:T	2.28557e-06	-1.4883e-10	-1.14132
230284624	chr1:230284624:T:C	9.19185e-07	-1.29407	-0.758127
230284626	chr1:230284626:C:T	2.84951e-06	-1.4883e-10	-0.920785
230284673	chr1:230284673:G:A	4.25092e-06	0.621053	-1.14185
230284798	chr1:230284798:A:G	1.67032e-06	-1.45492	-2.24018e-10
230284855	chr1:230284855:C:T	5.20301e-05	1.344	0.639893
230285052	chr1:230285052:G:A	4.03694e-06	-1.4883e-10	-0.572447
230285188	chr1:230285188:G:A	3.43929e-06	-1.4883e-10	-0.732668
230285446	chr1:230285446:G:A	3.72208e-06	-0.653649	-2.24018e-10
230285474	chr1:230285474:GA:G	2.39863e-05	1.20955	-2.24018e-10
230285573	chr1:230285573:C:G	2.47506e-05	1.24092	-2.24018e-10
230285634	chr1:230285634:G:A	2.34782e-06	-1.4883e-10	-1.11445
230285731	chr1:230285731:T:C	6.01339e-07	-1.3426	-1.13393
230285757	chr1:230285757:T:C	4.943e-07	-1.54714	-1.12541
230285774	chr1:230285774:G:A	5.04104e-07	-1.53156	-1.12135
230285819	chr1:230285819:A:G	9.74727e-07	-1.31911	-0.674421
230285976	chr1:230285976:G:A	6.17691e-07	-1.61964	-0.830054
230285991	chr1:230285991:A:T	2.70034e-06	-1.4883e-10	-0.974554
230286285	chr1:230286285:T:G	2.4436e-05	1.22812	-2.24018e-10
230286473	chr1:230286473:G:T	2.47839e-06	-1.4883e-10	-1.06032
230286529	chr1:230286529:TGA:T	2.34981e-06	-1.4883e-10	-1.1136
230286631	chr1:230286631:A:G	4.80622e-07	-1.58361	-1.117
230286808	chr1:230286808:C:T	2.74678e-06	-1.4883e-10	-0.957502
230286820	chr1:230286820:G:A	2.21378e-05	1.12935	-2.24018e-10
230286833	chr1:230286833:C:T	2.38253e-06	-1.4883e-10	-1.09977
230286901	chr1:230286901:A:AC	4.1815e-07	-1.70617	-1.13368
230286997	chr1:230286997:T:G	4.185e-07	-1.70652	-1.13249
230287117	chr1:230287117:G:A	2.36996e-06	-1.4883e-10	-1.10506
230287239	chr1:230287239:G:A	4.19661e-07	-1.70665	-1.12959
230287241	chr1:230287241:C:G	1.59541e-06	-1.5008	-2.24018e-10
230287513	chr1:230287513:A:G	2.2814e-06	-1.4883e-10	-1.14314
230287633	chr1:230287633:GC:G	4.9945e-07	-1.51378	-1.1484
230287735	chr1:230287735:A:C	6.64168e-07	-1.24415	-1.133
230287945	chr1:230287945:G:C	2.78546e-06	-1.4883e-10	-0.943519
230287974	chr1:230287974:G:T	4.69712e-06	-1.4883e-10	-0.420984
230287998	chr1:230287998:C:T	6.20408e-07	-1.31425	-1.13106
230288044	chr1:230288044:A:G	1.08241e-06	-1.64788	-0.240864
230288052	chr1:230288052:C:T	2.57389e-06	-1.4883e-10	-1.02252
230288145	chr1:230288145:A:T	6.25703e-07	-1.2928	-1.14401
230288189	chr1:230288189:G:A	6.41317e-07	-1.28003	-1.13213
230288255	chr1:230288255:G:A	2.41987e-06	-1.4883e-10	-1.08422
230288363	chr1:230288363:A:G	6.68705e-07	-1.24342	-1.12693
230288384	chr1:230288384:T:C	6.23761e-07	-1.37896	-1.06096
230288511	chr1:230288511:G:T	5.98129e-07	-1.7065	-0.775386
230288542	chr1:230288542:T:C	6.52447e-07	-1.27453	-1.12043
230288648	chr1:230288648:G:A	2.63684e-06	-1.4883e-10	-0.998352
230288777	chr1:230288777:G:A	2.61821e-06	0.1174	-1.12284
230288803	chr1:230288803:C:T	2.41883e-06	-1.4883e-10	-1.08465
230288804	chr1:230288804:T:C	6.67517e-07	-1.31132	-1.0608
230288877	chr1:230288877:T:G	2.41987e-06	-1.4883e-10	-1.08422
230289001	chr1:230289001:C:T	5.92338e-07	-1.69763	-0.793986
230289344	chr1:230289344:A:G	4.2572e-07	-1.67368	-1.14822
230289379	chr1:230289379:G:A	2.41873e-06	-1.4883e-10	-1.08469
230289430	chr1:230289430:CAG:C	7.00195e-07	-1.29069	-1.03364
230289731	chr1:230289731:T:C	6.62258e-07	-1.38971	-0.990319
230289826	chr1:230289826:G:A	1.72623e-06	-0.345243	-1.07675
230289991	chr1:230289991:G:A	2.92431e-06	-1.4883e-10	-0.894875
230290115	chr1:230290115:C:T	6.08105e-07	-1.70619	-0.759153
230290192	chr1:230290192:A:T	2.14737e-05	1.0989	-2.24018e-10
230290326	chr1:230290326:G:A	2.39752e-06	-1.4883e-10	-1.0935
230290329	chr1:230290329:C:T	2.6402e-06	-1.4883e-10	-0.997079
230290464	chr1:230290464:T:TCTCA	7.6236e-06	0.063316	-2.24018e-10
230290640	chr1:230290640:C:T	2.64846e-06	-1.4883e-10	-0.993953
230290681	chr1:230290681:A:G	7.19293e-07	-1.25787	-1.03955
230290731	chr1:230290731:C:T	1.10762e-06	-1.68691	-0.178807
230290754	chr1:230290754:G:A	3.25637e-06	-0.787318	-2.24018e-10
230290771	chr1:230290771:C:T	5.02543e-07	-1.69498	-0.961027
230290907	chr1:230290907:C:T	2.78522e-06	-1.4883e-10	-0.943605
230291802	chr1:230291802:G:A	6.84242e-07	-1.29812	-1.04925
230292094	chr1:230292094:A:G	6.96615e-07	-1.6144	-0.715054
230292172	chr1:230292172:C:T	2.35949e-06	-1.4883e-10	-1.10949
230292283	chr1:230292283:G:A	2.65773e-06	-1.4883e-10	-0.990461
230292314	chr1:230292314:T:C	3.06806e-06	-1.4883e-10	-0.846886
230292438	chr1:230292438:T:C	2.27977e-06	-1.4883e-10	-1.14386
230292694	chr1:230292694:A:AT	4.23663e-07	-1.67835	-1.1484
230292756	chr1:230292756:A:G	6.8568e-07	-1.26765	-1.07763
230292867	chr1:230292867:A:G	2.51771e-06	-1.4883e-10	-1.04458
230292878	chr1:230292878:G:A	5.62616e-07	-1.39686	-1.14623
230293111	chr1:230293111:G:A	7.08614e-07	-1.30575	-1.00663
230293397	chr1:230293397:C:T	7.29864e-07	-1.33328	-0.949551
230293426	chr1:230293426:A:G	4.93103e-06	-1.4883e-10	-0.372384
230293464	chr1:230293464:G:A	8.47527e-07	-1.70182	-0.431542
230293729	chr1:230293729:T:C	6.27686e-07	-1.34544	-1.08821
230293774	chr1:230293774:G:C	7.95332e-07	-1.59419	-0.602738
230294169	chr1:230294169:T:C	1.86985e-06	-0.203497	-1.13858
230294288	chr1:230294288:C:T	1.69732e-06	-1.43888	-2.24018e-10
230294327	chr1:230294327:A:G	8.55684e-07	-1.59492	-0.528865
230294382	chr1:230294382:A:T	3.49402e-06	-1.4883e-10	-0.71688
230294634	chr1:230294634:A:G	9.45158e-07	-1.58843	-0.435902
230294668	chr1:230294668:G:A	6.64483e-07	-1.31944	-1.05724
230294786	chr1:230294786:TTATA:T	7.72559e-07	-1.63439	-0.591594
230294812	chr1:230294812:T:C	2.29108e-06	-1.4883e-10	-1.13891
230294848	chr1:230294848:G:A	6.92923e-07	-1.18643	-1.14834
230294982	chr1:230294982:T:G	6.05805e-07	-1.37398	-1.09515
230295278	chr1:230295278:A:G	6.11992e-07	-1.70074	-0.758228
230295464	chr1:230295464:CT:C	6.1863e-06	-1.22589	1.0803
230295967	chr1:230295967:C:T	6.22936e-06	-1.25947	1.12081
230296173	chr1:230296173:C:T	2.5968e-06	-1.4883e-10	-1.01365
230296284	chr1:230296284:G:A	4.19493e-06	-0.534056	-2.24018e-10
230296481	chr1:230296481:T:C	4.82625e-07	-1.636	-1.06044
230296554	chr1:230296554:C:T	2.30765e-06	-1.4883e-10	-1.1317
230296568	chr1:230296568:C:T	9.17256e-07	-1.49149	-0.562812
230297268	chr1:230297268:A:G	5.56164e-07	-1.62426	-0.930364
230297662	chr1:230297662:T:A	1.11407e-06	-0.985753	-0.874161
230297664	chr1:230297664:G:C	1.12231e-06	-0.974459	-0.878085
230297736	chr1:230297736:A:T	6.50327e-06	-1.20066	1.10503
230298146	chr1:230298146:A:C	1.481e-06	-1.57522	-2.24018e-10
230298222	chr1:230298222:C:T	1.39781e-06	-1.63303	-2.24018e-10
230298272	chr1:230298272:TCAAA:T	3.21887e-06	-0.113572	-0.685331
230298685	chr1:230298685:G:A	3.6213e-06	-1.4883e-10	-0.6811
230298700	chr1:230298700:C:T	7.40777e-06	-1.12934	1.16394
230298705	chr1:230298705:C:T	5.92583e-07	-1.70644	-0.784762
230299056	chr1:230299056:G:A	2.82204e-06	-1.4883e-10	-0.930471
230299275	chr1:230299275:G:A	4.24067e-06	-1.4883e-10	-0.523211
230299738	chr1:230299738:T:A	8.90317e-07	-0.936572	-1.14754
230299839	chr1:230299839:C:T	3.63516e-06	-1.4883e-10	-0.677279
230299922	chr1:230299922:C:G	2.64538e-06	-1.4883e-10	-0.995118
230299992	chr1:230299992:C:A	6.16191e-07	-1.50732	-0.944811
230300176	chr1:230300176:C:T	4.5945e-07	-1.60426	-1.1414
230300185	chr1:230300185:A:G	1.26206e-06	-0.613678	-1.12151
230300245	chr1:230300245:G:A	1.77228e-06	-0.688745	-0.706919
230300256	chr1:230300256:T:C	3.0187e-06	-1.4883e-10	-0.863107
230300339	chr1:230300339:C:T	5.10023e-07	-1.59677	-1.04446
230300340	chr1:230300340:A:G	4.33437e-07	-1.66862	-1.13533
230300429	chr1:230300429:A:G	4.96761e-07	-1.51961	-1.14796
230300521	chr1:230300521:G:T	1.5631e-05	0.781323	-2.24018e-10
230300774	chr1:230300774:A:G	1.62945e-06	-0.37523	-1.10446
230300831	chr1:230300831:A:G	7.9685e-07	-1.48033	-0.714694
230300869	chr1:230300869:C:T	7.71155e-06	-1.54713	1.62192
230300959	chr1:230300959:C:T	9.86492e-07	-1.46484	-0.516697
230300960	chr1:230300960:G:A	3.25586e-06	-1.4883e-10	-0.787475
230301444	chr1:230301444:C:T	5.31563e-06	-1.4883e-10	-0.29728
230301612	chr1:230301612:T:C	7.28291e-05	2.92904	-0.608855
230301805	chr1:230301805:C:T	2.39946e-06	-1.4883e-10	-1.09269
230301975	chr1:230301975:C:A	3.69945e-06	-1.4883e-10	-0.659748
230302045	chr1:230302045:G:A	7.40143e-07	-1.66042	-0.608423
230302078	chr1:230302078:G:A	8.5815e-07	-1.13735	-0.983558
230302317	chr1:230302317:C:T	5.30983e-07	-1.52801	-1.07295
230302846	chr1:230302846:A:G	4.65841e-07	-1.58947	-1.14237
230302941	chr1:230302941:A:C	2.11058e-06	-0.20507	-1.0159
230303111	chr1:230303111:G:A	8.76386e-06	-1.4883e-10	0.202703
230303195	chr1:230303195:T:A	1.03323e-06	-1.40561	-0.529634
230303199	chr1:230303199:G:A	4.19131e-07	-1.69428	-1.14322
230303508	chr1:230303508:G:A	2.02632e-06	-1.26171	-2.24018e-10
230303690	chr1:230303690:C:G	2.42996e-06	-1.4883e-10	-1.08006
230303828	chr1:230303828:C:T	2.97478e-06	-1.4883e-10	-0.877764
230304004	chr1:230304004:C:T	2.2883e-06	-1.4883e-10	-1.14013
230304061	chr1:230304061:A:G	6.94688e-07	-1.42388	-0.908346
230304352	chr1:230304352:G:T	2.83126e-06	-1.4883e-10	-0.92721
230304511	chr1:230304511:C:T	7.58375e-07	-1.17152	-1.07299
230304602	chr1:230304602:C:G	7.50305e-07	-1.53832	-0.716891
230304835	chr1:230304835:T:A	2.70519e-06	-0.97276	-2.24018e-10
230304922	chr1:230304922:T:C	4.32536e-06	-1.4883e-10	-0.503437
230305717	chr1:230305717:C:G	1.34713e-06	-1.66996	-2.24018e-10
230305892	chr1:230305892:T:C	5.6685e-06	-0.233008	-2.24018e-10
230305915	chr1:230305915:G:A	2.5812e-06	-1.01968	-2.24018e-10
230306784	chr1:230306784:A:G	2.55622e-06	-1.4883e-10	-1.0294
230306797	chr1:230306797:T:C	1.87881e-06	-1.34705	0.00975626
230307018	chr1:230307018:C:T	5.70526e-07	-1.43874	-1.09039
230307101	chr1:230307101:A:C	4.14064e-06	-1.4883e-10	-0.547083
230307170	chr1:230307170:G:C	4.69159e-07	-1.61928	-1.10546
230307488	chr1:230307488:G:A	2.78809e-06	-1.4883e-10	-0.942577
230308010	chr1:230308010:G:A	6.77198e-07	-1.34343	-1.01429
230308104	chr1:230308104:G:T	9.04013e-05	-1.4883e-10	2.53633
230308789	chr1:230308789:A:G	3.67648e-06	-1.4883e-10	-0.665977
230308843	chr1:230308843:C:T	1.30372e-06	-1.70271	-2.24018e-10
230309008	chr1:230309008:C:T	1.35975e-06	-1.66063	-2.24018e-10
230309087	chr1:230309087:C:T	5.37856e-07	-1.70615	-0.881943
230309443	chr1:230309443:G:A	2.48276e-06	-1.4883e-10	-1.05856
230309479	chr1:230309479:C:T	4.94253e-07	-1.69556	-0.977084
230309723	chr1:230309723:C:T	0.000103582	-1.4883e-10	2.67243
230309952	chr1:230309952:C:T	6.88555e-07	-1.28423	-1.05687
230310144	chr1:230310144:G:A	4.22865e-07	-1.70067	-1.12797
230310474	chr1:230310474:C:T	2.47576e-06	-1.4883e-10	-1.06139
230310863	chr1:230310863:T:C	6.34278e-07	-1.63312	-0.79008
230310875	chr1:230310875:C:CTCTGTTAAAACAGATTTG	1.31743e-06	-1.69225	-2.24018e-10
230310993	chr1:230310993:A:T	5.01021e-06	-1.4883e-10	-0.356455
230311024	chr1:230311024:T:C	4.19694e-06	-1.4883e-10	-0.533578
230311239	chr1:230311239:C:T	6.25593e-07	-1.68713	-0.749862
230311543	chr1:230311543:G:A	9.33591e-07	-1.13789	-0.898756
230311551	chr1:230311551:G:GATCC	2.51645e-06	-1.4883e-10	-1.04508
230311741	chr1:230311741:G:A	2.94408e-06	-1.4883e-10	-0.888136
230312326	chr1:230312326:G:T	5.77761e-07	-1.41262	-1.10391
230312531	chr1:230312531:C:G	7.44564e-07	-1.11448	-1.1484
230312646	chr1:230312646:C:G	2.79847e-06	-1.4883e-10	-0.938861
230312949	chr1:230312949:A:G	6.24612e-07	-1.60221	-0.836348
230313718	chr1:230313718:C:T	4.22532e-07	-1.6872	-1.14223
230313775	chr1:230313775:C:T	9.94841e-07	-1.65951	-0.313596
230313836	chr1:230313836:G:T	1.22747e-06	-0.678203	-1.08478
230313882	chr1:230313882:G:A	2.28818e-06	-1.4883e-10	-1.14017
230314003	chr1:230314003:T:C	4.39063e-07	-1.64291	-1.14814
230314035	chr1:230314035:T:A	2.31467e-06	-1.4883e-10	-1.12866
230314036	chr1:230314036:C:A	2.31471e-06	-1.4883e-10	-1.12865
230314197	chr1:230314197:A:G	1.00316e-06	-0.816834	-1.14794
230314781	chr1:230314781:G:T	5.5374e-07	-1.44755	-1.11144
230314830	chr1:230314830:A:G	3.95622e-06	-1.4883e-10	-0.592644
230314914	chr1:230314914:C:T	1.21274e-06	-0.932403	-0.842646
230314925	chr1:230314925:A:C	4.83963e-06	-1.4883e-10	-0.391094
230314930	chr1:230314930:C:G	4.78908e-07	-1.7058	-0.99838
230314984	chr1:230314984:G:A	4.98114e-07	-1.51647	-1.14839
230315031	chr1:230315031:T:C	1.706e-06	-1.64595	0.212166
230315124	chr1:230315124:C:G	5.04523e-07	-1.59247	-1.05961
230315348	chr1:230315348:GCCTCCTGGGATATGCACCCGGCGGTCCCCATTCAGCCCCGGGAGCCACTCGGATCAAGTCTGGCTGTATCCCGAGGGCGACCAGGACAGCCCTGTGAGCAGCAGTTCC:G	9.01011e-07	-1.09412	-0.978055
230315402	chr1:230315402:T:A	1.90078e-06	-1.32567	-2.24018e-10
230315448	chr1:230315448:A:G	4.17372e-06	-0.539124	-2.24018e-10
230315528	chr1:230315528:C:T	4.45423e-07	-1.63192	-1.14474
230315542	chr1:230315542:T:C	2.65206e-06	-0.46609	-0.526505
230315589	chr1:230315589:A:AT	2.64303e-06	-1.4883e-10	-0.996006
230315688	chr1:230315688:AT:A	4.10551e-06	-1.4883e-10	-0.555604
230315689	chr1:230315689:T:A	2.36477e-06	-1.4883e-10	-1.10725
230315692	chr1:230315692:TTACACACACA:ATACACACACA	2.35765e-06	-1.4883e-10	-1.11027
230315814	chr1:230315814:GCATA:G	5.70605e-07	-1.6333	-0.895688
230315826	chr1:230315826:AG:A	4.79881e-07	-1.59841	-1.10374
230315843	chr1:230315843:C:T	1.25766e-06	-0.747112	-0.991565
230315848	chr1:230315848:CTG:C	6.99412e-07	-1.49012	-0.83533
230316228	chr1:230316228:ATACG:A	5.07822e-07	-1.49739	-1.14816
230316342	chr1:230316342:C:T	2.27282e-06	-1.4883e-10	-1.14691
230316487	chr1:230316487:C:T	5.46198e-07	-1.66821	-0.904494
230316488	chr1:230316488:G:A	4.40463e-07	-1.68862	-1.09924
230316499	chr1:230316499:A:G	1.86559e-06	-1.34435	-2.24018e-10
230316577	chr1:230316577:T:C	6.68429e-07	-1.65246	-0.718293
230316846	chr1:230316846:C:T	2.99806e-06	-1.4883e-10	-0.869966
230316863	chr1:230316863:C:T	2.28142e-06	-1.4883e-10	-1.14314
230316922	chr1:230316922:G:C	9.70182e-06	-1.4883e-10	0.304381
230317042	chr1:230317042:C:A	4.22388e-06	-1.4883e-10	-0.52718
230317112	chr1:230317112:C:T	2.46974e-06	-1.4883e-10	-1.06382
230317773	chr1:230317773:C:T	1.19839e-05	-1.4883e-10	0.515628
230317851	chr1:230317851:A:G	2.52939e-06	-1.4883e-10	-1.03995
230317886	chr1:230317886:G:A	3.55889e-06	-1.4883e-10	-0.698483
230318105	chr1:230318105:C:T	1.95331e-06	-1.29841	-2.24018e-10
230318112	chr1:230318112:G:A	1.94287e-06	-1.30377	-2.24018e-10
230318231	chr1:230318231:C:T	1.90673e-06	-1.32254	-2.24018e-10
230318236	chr1:230318236:ACT:A	1.1065e-05	-1.4883e-10	0.435856
230318297	chr1:230318297:G:A	8.04829e-07	-1.58722	-0.597835
230318726	chr1:230318726:A:C	6.50591e-06	-0.0952219	-2.24018e-10
230318787	chr1:230318787:C:T	2.06561e-06	-1.24251	-2.24018e-10
230318881	chr1:230318881:C:T	1.93667e-06	-1.30696	-2.24018e-10
230318928	chr1:230318928:C:A	1.91678e-06	-1.60689	0.289604
230319023	chr1:230319023:A:G	2.98342e-06	-1.4883e-10	-0.874864
230319145	chr1:230319145:T:G	1.30009e-06	-0.731105	-0.974396
230319213	chr1:230319213:G:C	2.98342e-06	-1.4883e-10	-0.874864
230319469	chr1:230319469:A:T	3.43517e-06	-1.4883e-10	-0.733866
230319477	chr1:230319477:G:A	3.16313e-06	-1.4883e-10	-0.816371
230319616	chr1:230319616:T:C	1.41592e-06	-1.62015	-2.24018e-10
230320121	chr1:230320121:A:G	1.03294e-05	-1.4883e-10	0.367059
230320813	chr1:230320813:C:T	2.27397e-06	-1.4883e-10	-1.14641
230320977	chr1:230320977:AAC:A	3.11815e-06	-1.4883e-10	-0.830693
230321280	chr1:230321280:C:T	5.79775e-07	-1.3833	-1.12974
230321445	chr1:230321445:C:T	2.98326e-06	-1.4883e-10	-0.874915
230321601	chr1:230321601:G:A	5.8803e-07	-1.55678	-0.942131
230321880	chr1:230321880:C:T	2.49291e-06	-1.4883e-10	-1.05448
230322315	chr1:230322315:C:G	2.9792e-06	-1.4883e-10	-0.876277
230323201	chr1:230323201:G:A	2.76497e-06	-1.4883e-10	-0.950904
230323643	chr1:230323643:C:T	2.95344e-06	-1.4883e-10	-0.884962
230323730	chr1:230323730:C:T	4.65881e-07	-1.64285	-1.0889
230323905	chr1:230323905:C:T	1.36936e-06	-1.65359	-2.24018e-10
230324079	chr1:230324079:A:C	3.06348e-06	-1.4883e-10	-0.848381
230324116	chr1:230324116:C:T	1.18368e-06	-1.56598	-0.233327
230324893	chr1:230324893:T:C	9.08829e-07	-1.63978	-0.423748
230324972	chr1:230324972:G:A	3.67691e-06	-1.4883e-10	-0.665859
230325026	chr1:230325026:T:C	5.61486e-07	-1.64791	-0.897194
230325084	chr1:230325084:T:C	5.92819e-07	-1.64085	-0.849953
230325333	chr1:230325333:G:A	4.31536e-07	-1.6668	-1.14154
230325913	chr1:230325913:ACACAGGGTGACTGCAGAGTCACCCCG:A	1.29979e-06	-1.70573	-2.24018e-10
230326373	chr1:230326373:G:A	6.09402e-07	-1.65737	-0.805843
230326858	chr1:230326858:C:T	2.2297e-06	-1.16607	-2.24018e-10
230327118	chr1:230327118:G:A	3.00931e-06	-1.37498	0.508756
230327382	chr1:230327382:A:G	5.62045e-07	-1.66788	-0.876224
230327447	chr1:230327447:C:G	1.29855e-06	-1.70668	-2.24018e-10
230327791	chr1:230327791:A:G	8.93852e-07	-1.49444	-0.585709
230328046	chr1:230328046:G:A	1.34125e-06	-1.67433	-2.24018e-10
230328220	chr1:230328220:T:C	2.76194e-06	-1.4883e-10	-0.952001
230328476	chr1:230328476:C:A	5.41947e-06	-1.4883e-10	-0.277934
230328606	chr1:230328606:T:C	4.28968e-07	-1.68166	-1.13264
230328995	chr1:230328995:C:T	3.682e-06	-0.664477	-2.24018e-10
230330273	chr1:230330273:T:C	5.15129e-07	-1.69364	-0.937632
230330278	chr1:230330278:T:G	9.48991e-07	-1.13103	-0.889258
230330549	chr1:230330549:A:T	5.11567e-07	-1.64618	-0.992032
230330802	chr1:230330802:C:T	2.31624e-06	-1.4883e-10	-1.12799
230331007	chr1:230331007:G:A	3.87673e-06	-1.4883e-10	-0.61294
230331411	chr1:230331411:G:C	2.41337e-06	-1.4883e-10	-1.08691
230331897	chr1:230331897:T:C	1.3387e-06	-1.67624	-2.24018e-10
230332107	chr1:230332107:T:C	1.30087e-06	-1.7049	-2.24018e-10
230332186	chr1:230332186:G:A	3.68991e-06	-1.4883e-10	-0.66233
230332317	chr1:230332317:T:C	9.49762e-07	-1.70384	-0.315633
230332438	chr1:230332438:C:A	3.34448e-06	-1.4883e-10	-0.760623
230332465	chr1:230332465:G:A	1.62376e-06	-1.48319	-2.24018e-10
230332529	chr1:230332529:G:A	1.17698e-06	-1.69954	-0.105438
230333081	chr1:230333081:T:G	3.35265e-06	-0.758181	-2.24018e-10
230333115	chr1:230333115:C:A	1.26991e-05	-1.4883e-10	0.573599
230333364	chr1:230333364:C:T	1.305e-06	-1.70173	-2.24018e-10
230333492	chr1:230333492:A:T	2.01615e-06	-0.171996	-1.09475
230333600	chr1:230333600:C:T	1.1641e-05	-1.4883e-10	0.486603
230333661	chr1:230333661:T:C	2.70194e-05	1.32862	-2.24018e-10
230333759	chr1:230333759:A:G	4.78359e-07	-1.6848	-1.02052
230333946	chr1:230333946:G:A	8.06754e-07	-1.64876	-0.533906
230334495	chr1:230334495:G:T	3.12809e-06	-0.827511	-2.24018e-10
230334632	chr1:230334632:A:G	3.4743e-06	-1.4883e-10	-0.722538
230334634	chr1:230334634:T:A	2.27201e-06	-1.4883e-10	-1.14727
230334836	chr1:230334836:C:A	1.4355e-06	-1.60642	-2.24018e-10
230335166	chr1:230335166:C:T	1.63136e-06	-1.47852	-2.24018e-10
230336041	chr1:230336041:G:A	7.15594e-06	-1.4883e-10	1.02026e-05
230336050	chr1:230336050:A:G	3.57068e-06	-1.4883e-10	-0.695176
230336774	chr1:230336774:T:G	2.27521e-06	-1.4883e-10	-1.14586
230336794	chr1:230336794:G:T	1.31235e-06	-1.69612	-2.24018e-10
230337208	chr1:230337208:C:T	2.57469e-06	-1.4883e-10	-1.0222
230337357	chr1:230337357:A:C	8.10753e-07	-1.70513	-0.4726
230337698	chr1:230337698:T:C	2.72367e-06	-1.4883e-10	-0.965953
230337701	chr1:230337701:T:C	2.28415e-06	-1.4883e-10	-1.14194
230337773	chr1:230337773:C:T	2.9848e-05	-1.4883e-10	1.42819
230337799	chr1:230337799:C:A	5.95962e-07	-1.40401	-1.0815
230337906	chr1:230337906:G:A	2.52994e-06	-1.4883e-10	-1.03974
230337994	chr1:230337994:G:A	1.05429e-05	-1.4883e-10	0.387518
230338044	chr1:230338044:C:T	1.06392e-05	-1.4883e-10	0.396613
230338047	chr1:230338047:T:C	5.50961e-06	-1.4883e-10	-0.261439
230338144	chr1:230338144:G:C	2.72339e-06	-1.4883e-10	-0.966055
230338355	chr1:230338355:C:T	1.11436e-05	-1.4883e-10	0.44293
230338396	chr1:230338396:C:T	2.67169e-06	-1.4883e-10	-0.985223
230338537	chr1:230338537:C:T	2.49997e-06	-1.4883e-10	-1.05165
230338570	chr1:230338570:T:C	2.56876e-06	-1.4883e-10	-1.02451
230338773	chr1:230338773:C:T	3.01529e-05	-1.4883e-10	1.43835
230339152	chr1:230339152:G:A	1.40903e-06	-1.556	-0.0690328
230339181	chr1:230339181:A:T	1.46105e-06	-0.479511	-1.10926
230339247	chr1:230339247:T:C	2.50385e-06	-1.4883e-10	-1.0501
230339586	chr1:230339586:C:T	7.98055e-07	-1.08653	-1.10698
230340925	chr1:230340925:G:A	2.73251e-06	-0.962711	-2.24018e-10
230340926	chr1:230340926:C:T	3.5635e-06	-1.4883e-10	-0.697189
230340988	chr1:230340988:T:C	3.55774e-06	-1.4883e-10	-0.698807
230341168	chr1:230341168:C:T	1.54381e-06	-1.53368	-2.24018e-10
230341317	chr1:230341317:C:T	5.52484e-07	-1.61482	-0.946445
230341764	chr1:230341764:A:C	2.46607e-06	-1.4883e-10	-1.06531
230342186	chr1:230342186:TC:T	2.32186e-05	1.17702	-2.24018e-10
230342224	chr1:230342224:C:T	7.37265e-07	-1.64191	-0.63083
230342557	chr1:230342557:TGAGA:T	6.9557e-07	-1.19335	-1.13761
230343010	chr1:230343010:A:G	5.51737e-07	-1.612	-0.950616
230343978	chr1:230343978:C:T	7.42196e-06	-1.4883e-10	0.0365111
230344142	chr1:230344142:G:A	2.42392e-06	-1.4883e-10	-1.08255
230344154	chr1:230344154:G:A	5.44638e-07	-1.70598	-0.869583
230344185	chr1:230344185:T:TGAGGCAGGAGAATGGTGTG	2.79308e-05	-1.4883e-10	1.3618
230344280	chr1:230344280:G:A	1.38461e-06	-1.64252	-2.24018e-10
230347104	chr1:230347104:C:T	6.39891e-07	-1.31453	-1.09986
230347484	chr1:230347484:T:C	1.8861e-06	-0.209459	-1.12396
230347610	chr1:230347610:T:G	3.87647e-06	0.477468	-1.09048
230347740	chr1:230347740:T:C	2.41642e-06	-1.4883e-10	-1.08565
230347753	chr1:230347753:T:C	2.32313e-06	-1.4883e-10	-1.12502
230348305	chr1:230348305:A:G	8.85075e-07	-1.22867	-0.861348
230348626	chr1:230348626:A:T	2.76434e-06	-1.4883e-10	-0.951131
230348761	chr1:230348761:C:G	6.24182e-06	-1.66454	1.52788
230348927	chr1:230348927:G:A	7.76471e-07	-1.63597	-0.584955
230348928	chr1:230348928:C:T	1.52829e-06	-1.54378	-2.24018e-10
230349139	chr1:230349139:C:G	1.40173e-06	-1.63023	-2.24018e-10
230349176	chr1:230349176:T:C	4.18606e-07	-1.69036	-1.14839
230349734	chr1:230349734:C:T	1.36633e-06	-0.987634	-0.668169
230349891	chr1:230349891:G:A	3.44879e-06	-1.4883e-10	-0.72991
230349934	chr1:230349934:C:T	8.66547e-07	-1.35187	-0.759299
230350338	chr1:230350338:G:A	3.69731e-06	-1.4883e-10	-0.660328
230350424	chr1:230350424:C:T	4.49755e-06	-0.4644	-2.24018e-10
230350613	chr1:230350613:T:C	3.44879e-06	-1.4883e-10	-0.72991
230350793	chr1:230350793:G:A	1.96533e-06	-0.84712	-0.445152
230352464	chr1:230352464:T:A	7.76908e-06	-1.68455	1.76677
230352479	chr1:230352479:T:C	4.79255e-06	-0.173726	-0.227144
230352921	chr1:230352921:A:G	1.32033e-06	-1.69005	-2.24018e-10
230353460	chr1:230353460:G:T	3.58049e-06	-1.4883e-10	-0.692433
230353563	chr1:230353563:G:A	2.65245e-05	-0.87043	2.18057
230353583	chr1:230353583:G:A	1.55739e-06	-0.929886	-0.595035
230353607	chr1:230353607:G:A	2.27303e-06	-1.4883e-10	-1.14682
230353632	chr1:230353632:A:T	3.45597e-06	-1.4883e-10	-0.727831
230353738	chr1:230353738:C:A	2.7184e-06	-0.96789	-2.24018e-10
230353827	chr1:230353827:C:T	2.08767e-06	-0.848057	-0.383826
230353919	chr1:230353919:G:A	6.78494e-06	-1.4883e-10	-0.0532278
230354320	chr1:230354320:GC:G	1.39704e-05	-1.4883e-10	0.669006
230354485	chr1:230354485:TATGATCAGCCC:T	2.71332e-06	-1.4883e-10	-0.96976
230354536	chr1:230354536:T:C	6.74736e-06	-1.4883e-10	-0.0587819
230354905	chr1:230354905:G:A	1.99324e-06	-0.890274	-0.387898
230355242	chr1:230355242:C:T	4.5774e-06	-1.4883e-10	-0.446802
230355425	chr1:230355425:C:T	6.58246e-06	-1.4883e-10	-0.0835247
230355454	chr1:230355454:T:C	1.55506e-05	-1.4883e-10	0.776165
230355487	chr1:230355487:T:C	2.47211e-05	-1.03339	2.27311
230355525	chr1:230355525:T:G	2.51453e-05	-0.97146	2.2282
230355553	chr1:230355553:G:A	1.51231e-05	-1.4883e-10	0.748292
230355576	chr1:230355576:C:G	1.4651e-05	-1.4883e-10	0.716578
230355863	chr1:230355863:G:A	2.95181e-06	-1.4883e-10	-0.885514
230356099	chr1:230356099:C:T	2.42687e-06	-1.4883e-10	-1.08133
230356101	chr1:230356101:G:A	4.3853e-06	-1.4883e-10	-0.489675
230356315	chr1:230356315:G:A	4.57666e-06	-1.4883e-10	-0.446962
230356398	chr1:230356398:T:C	2.98184e-06	-1.4883e-10	-0.875392
230356525	chr1:230356525:C:T	1.44081e-06	-1.60273	-2.24018e-10
230357352	chr1:230357352:T:C	8.53911e-06	-1.4883e-10	0.176724
230357428	chr1:230357428:C:T	9.5155e-06	-1.4883e-10	0.284989
230357439	chr1:230357439:G:A	3.77731e-06	-1.4883e-10	-0.63892
230357607	chr1:230357607:C:T	2.26943e-06	-1.4883e-10	-1.1484
230357698	chr1:230357698:C:T	6.09557e-06	-1.4883e-10	-0.16037
230358835	chr1:230358835:A:G	1.23771e-05	-1.4883e-10	0.547919
230358920	chr1:230358920:G:C	2.34303e-06	-1.4883e-10	-1.11649
230359163	chr1:230359163:G:C	2.90067e-06	-1.4883e-10	-0.902991
230359197	chr1:230359197:C:G	1.23962e-05	-1.4883e-10	0.549457
230359356	chr1:230359356:G:A	7.84648e-06	-1.4883e-10	0.0921317
230359571	chr1:230359571:C:T	7.83611e-06	-1.4883e-10	0.0908097
230359842	chr1:230359842:A:G	3.01078e-06	-0.737195	-0.12854
230359854	chr1:230359854:A:G	5.40594e-06	0.791295	-1.07173
230360366	chr1:230360366:T:C	8.50362e-06	-1.46169	1.63425
230360432	chr1:230360432:C:T	5.04742e-06	-1.5787	1.22965
230360619	chr1:230360619:G:A	2.43153e-06	-1.4883e-10	-1.07941
230360655	chr1:230360655:G:A	2.27936e-06	-1.4883e-10	-1.14404
230360694	chr1:230360694:G:A	3.85188e-06	-1.4883e-10	-0.619372
230360751	chr1:230360751:T:C	4.32528e-06	-1.65388	1.15042
230360769	chr1:230360769:C:T	2.29578e-06	-1.4883e-10	-1.13686
230360890	chr1:230360890:G:A	2.55569e-06	-1.4883e-10	-1.02961
230361028	chr1:230361028:TC:T	2.32066e-06	-1.4883e-10	-1.12608
230361029	chr1:230361029:C:T	7.82206e-06	-1.4883e-10	0.0890153
230361062	chr1:230361062:C:T	4.38789e-06	-1.66249	1.1734
230361132	chr1:230361132:G:A	2.43442e-06	-1.4883e-10	-1.07822
230361365	chr1:230361365:G:A	6.48988e-07	-1.45808	-0.94219
230361548	chr1:230361548:G:C	4.85731e-06	-1.66637	1.27892
230361747	chr1:230361747:C:T	4.54515e-06	-1.65302	1.19915
230361887	chr1:230361887:T:C	4.94224e-06	-1.64096	1.27085
230362068	chr1:230362068:A:G	2.10846e-06	-0.801394	-0.42058
230362094	chr1:230362094:C:T	2.9059e-06	-1.4883e-10	-0.901189
230362098	chr1:230362098:C:G	2.5802e-06	-0.63278	-0.387287
230362348	chr1:230362348:A:C	4.44303e-06	-1.65432	1.17772
230362445	chr1:230362445:T:C	5.03812e-06	-1.4883e-10	-0.350899
230362486	chr1:230362486:C:T	1.69066e-06	-0.643149	-0.799665
230362657	chr1:230362657:G:A	2.84581e-06	-1.4883e-10	-0.922084
230362833	chr1:230362833:T:C	3.34192e-06	-0.507264	-0.254122
230362856	chr1:230362856:T:C	2.2949e-06	-0.587642	-0.549602
230363016	chr1:230363016:G:A	4.10072e-06	-1.65759	1.10082
230363111	chr1:230363111:C:T	2.69878e-06	-1.4883e-10	-0.975133
230363411	chr1:230363411:G:A	2.36399e-06	-1.4883e-10	-1.10758
230363850	chr1:230363850:AT:A	2.05695e-05	-1.4883e-10	1.05588
230364107	chr1:230364107:C:T	4.52069e-06	0.375321	-0.83459
230364115	chr1:230364115:CT:C	2.12835e-06	-1.21258	-2.24018e-10
230364167	chr1:230364167:T:C	2.34673e-06	-0.554533	-0.560378
230364179	chr1:230364179:G:A	3.61577e-06	-0.682628	-2.24018e-10
230364678	chr1:230364678:T:C	5.95244e-07	-1.67531	-0.811403
230364712	chr1:230364712:T:C	2.36837e-06	-1.4883e-10	-1.10573
230364881	chr1:230364881:G:A	3.08317e-06	-0.274373	-0.567602
230365141	chr1:230365141:A:G	2.46075e-06	-0.466276	-0.601191
230365423	chr1:230365423:C:A	6.0542e-07	-1.67691	-0.792856
230365646	chr1:230365646:C:T	2.30871e-06	-1.4883e-10	-1.13124
230365652	chr1:230365652:C:G	3.24007e-06	-0.21276	-0.579578
230365719	chr1:230365719:C:T	3.51645e-06	-0.206949	-0.503533
230365752	chr1:230365752:C:T	3.32657e-06	-0.765991	-2.24018e-10
230365753	chr1:230365753:A:G	3.03438e-06	-0.267974	-0.589951
230365832	chr1:230365832:T:C	3.45071e-06	-0.119228	-0.610124
230365868	chr1:230365868:T:C	1.94608e-06	-0.297459	-1.00466
230366120	chr1:230366120:C:T	2.54132e-06	-1.4883e-10	-1.03525
230366121	chr1:230366121:A:G	2.21966e-06	-0.515153	-0.655425
230366136	chr1:230366136:TC:T	2.2918e-05	-1.4883e-10	1.16399
230366313	chr1:230366313:G:A	3.65903e-06	-0.0583724	-0.612364
230366513	chr1:230366513:C:T	3.53123e-06	-0.145596	-0.560692
230366578	chr1:230366578:T:C	3.26912e-06	-0.134584	-0.648829
230366588	chr1:230366588:G:A	2.64645e-06	-1.4883e-10	-0.994713
230366635	chr1:230366635:G:C	2.47054e-05	-1.4883e-10	1.23909
230366672	chr1:230366672:A:G	2.26794e-06	-0.490303	-0.658758
230366684	chr1:230366684:A:G	2.30209e-06	-1.4883e-10	-1.13412
230366819	chr1:230366819:C:T	3.56837e-06	-0.147642	-0.548183
230366872	chr1:230366872:G:A	4.83816e-07	-1.68956	-1.00442
230366887	chr1:230366887:G:A	9.41441e-06	0.274309	-2.24018e-10
230367047	chr1:230367047:G:A	2.74216e-06	-1.4883e-10	-0.959186
230367183	chr1:230367183:A:G	2.3547e-06	-1.4883e-10	-1.11152
230367369	chr1:230367369:G:A	4.12313e-07	-1.70554	-1.14836
230367372	chr1:230367372:C:T	2.6874e-06	-0.461776	-0.517582
230367374	chr1:230367374:C:T	2.36501e-06	-1.4883e-10	-1.10715
230367473	chr1:230367473:T:A	3.11488e-06	-0.189966	-0.641777
230367550	chr1:230367550:A:G	2.64289e-06	-1.4883e-10	-0.996061
230367638	chr1:230367638:T:C	3.11474e-06	-0.168491	-0.663295
230367651	chr1:230367651:C:T	2.73452e-06	-1.4883e-10	-0.961977
230367654	chr1:230367654:C:T	2.3224e-06	-1.4883e-10	-1.12533
230367800	chr1:230367800:G:A	2.30742e-06	-1.4883e-10	-1.1318
230368031	chr1:230368031:G:A	2.37949e-06	-1.4883e-10	-1.10104
230368149	chr1:230368149:G:A	2.26963e-06	-1.4883e-10	-1.14832
230368334	chr1:230368334:G:C	2.39771e-06	-1.4883e-10	-1.09342
230368433	chr1:230368433:G:A	5.21016e-06	-1.4883e-10	-0.317323
230368481	chr1:230368481:T:C	2.58911e-06	-1.4883e-10	-1.01662
230368530	chr1:230368530:C:T	1.56451e-05	-1.4883e-10	0.782227
230368539	chr1:230368539:G:A	2.78947e-06	-0.198372	-0.74371
230368547	chr1:230368547:G:C	2.81857e-06	-0.187993	-0.74371
230368586	chr1:230368586:C:A	2.36876e-06	-1.4883e-10	-1.10556
230368602	chr1:230368602:C:T	2.56189e-06	-1.4883e-10	-1.02719
230368603	chr1:230368603:G:A	4.57889e-06	-1.4883e-10	-0.446475
230368752	chr1:230368752:T:C	5.67498e-07	-1.56789	-0.966561
230368773	chr1:230368773:C:T	8.28504e-07	-1.41145	-0.744616
230368953	chr1:230368953:C:T	3.22773e-06	-0.232612	-0.563541
230369022	chr1:230369022:A:G	2.30739e-06	-1.4883e-10	-1.13181
230369042	chr1:230369042:CCT:C	2.2724e-06	-1.4883e-10	-1.1471
230369124	chr1:230369124:A:G	2.3691e-06	-1.4883e-10	-1.10542
230369129	chr1:230369129:T:G	2.49932e-06	-0.223752	-0.828162
230369188	chr1:230369188:A:C	2.73995e-06	-0.202948	-0.757045
230369319	chr1:230369319:G:C	2.72718e-06	-0.207887	-0.75678
230369378	chr1:230369378:C:T	2.36853e-06	-1.4883e-10	-1.10566
230369567	chr1:230369567:C:A	2.60556e-06	-1.4883e-10	-1.01028
230369829	chr1:230369829:A:G	3.26418e-06	-0.784925	-2.24018e-10
230369865	chr1:230369865:C:A	5.12402e-07	-1.64323	-0.993345
230369907	chr1:230369907:G:T	1.25445e-05	-1.4883e-10	0.561346
230369998	chr1:230369998:G:A	1.47952e-06	-1.01015	-0.566066
230370124	chr1:230370124:C:T	1.10056e-06	-1.12465	-0.747469
230370364	chr1:230370364:G:A	2.68536e-06	-0.313059	-0.667061
230370369	chr1:230370369:C:T	3.33952e-06	-0.762106	-2.24018e-10
230370397	chr1:230370397:T:C	2.72756e-06	-0.284499	-0.680028
230370782	chr1:230370782:C:G	2.60783e-06	-0.341177	-0.668239
230370799	chr1:230370799:A:G	2.8392e-06	-0.332243	-0.592166
230370852	chr1:230370852:T:C	5.21893e-07	-1.57477	-1.04346
230370919	chr1:230370919:G:A	2.89454e-06	-0.344214	-0.560892
230370923	chr1:230370923:T:C	5.15907e-06	-1.4883e-10	-0.327177
230370958	chr1:230370958:C:T	5.86469e-07	-1.63751	-0.864059
230371106	chr1:230371106:G:C	2.8908e-06	-0.336705	-0.569696
230371130	chr1:230371130:C:A	2.83984e-06	-0.350077	-0.574107
230371270	chr1:230371270:C:T	2.83664e-06	-0.265042	-0.660271
230371444	chr1:230371444:C:T	3.00188e-06	-0.202341	-0.666354
230371578	chr1:230371578:C:T	2.85573e-06	-0.230178	-0.688429
230371587	chr1:230371587:T:C	1.22601e-06	-1.06274	-0.701434
230371607	chr1:230371607:C:T	2.7892e-06	-0.268096	-0.674083
230371673	chr1:230371673:G:A	2.36924e-06	-1.4883e-10	-1.10536
230371871	chr1:230371871:G:A	1.39306e-05	-1.4883e-10	0.666158
230371914	chr1:230371914:C:T	2.90368e-06	-0.2378	-0.664155
230371925	chr1:230371925:G:A	3.09823e-06	-0.179619	-0.657482
230371986	chr1:230371986:T:C	2.37031e-06	-1.4883e-10	-1.10491
230372152	chr1:230372152:C:G	2.40621e-06	-1.4883e-10	-1.08988
230372255	chr1:230372255:G:A	2.27018e-06	-1.4883e-10	-1.14807
230372498	chr1:230372498:T:C	3.48151e-06	-0.199916	-0.52055
230372511	chr1:230372511:T:C	3.59185e-06	-1.62154	0.932273
230372567	chr1:230372567:A:C	2.91053e-06	-0.23572	-0.663878
230372704	chr1:230372704:G:A	2.83548e-06	-0.280344	-0.645376
230372819	chr1:230372819:T:C	4.61145e-06	-1.4883e-10	-0.43939
230372860	chr1:230372860:T:C	3.15481e-06	-0.258745	-0.56026
230372907	chr1:230372907:G:A	2.65614e-06	-0.300858	-0.690199
230372926	chr1:230372926:A:G	3.07864e-06	-0.251805	-0.59164
230372928	chr1:230372928:C:T	1.30569e-06	-1.7012	-2.24018e-10
230373086	chr1:230373086:G:A	2.5282e-06	-1.4883e-10	-1.04043
230373142	chr1:230373142:G:A	7.11249e-07	-1.55083	-0.757832
230373222	chr1:230373222:G:A	1.30555e-06	-1.70131	-2.24018e-10
230373296	chr1:230373296:G:A	2.51636e-06	-1.4883e-10	-1.04512
230373348	chr1:230373348:C:T	2.37204e-06	-1.4883e-10	-1.10418
230373353	chr1:230373353:T:C	2.44635e-06	-1.4883e-10	-1.07334
230373422	chr1:230373422:A:G	1.74709e-06	-1.64819	0.238206
230373636	chr1:230373636:T:C	2.71276e-06	-1.4883e-10	-0.969965
230373638	chr1:230373638:T:C	2.41934e-06	-1.4883e-10	-1.08444
230373661	chr1:230373661:A:G	2.36954e-06	-1.4883e-10	-1.10524
230373767	chr1:230373767:C:T	2.45703e-06	-1.4883e-10	-1.06898
230373986	chr1:230373986:G:A	2.04693e-06	-0.51889	-0.732701
230373999	chr1:230373999:C:T	8.95536e-07	-1.56078	-0.51749
230374058	chr1:230374058:G:A	2.36649e-06	-1.4883e-10	-1.10652
230374159	chr1:230374159:C:T	8.16117e-07	-1.56113	-0.610004
230374242	chr1:230374242:C:G	2.35804e-06	-1.4883e-10	-1.1101
230374286	chr1:230374286:A:G	2.46073e-06	-1.4883e-10	-1.06747
230374392	chr1:230374392:G:A	2.20536e-06	-1.70609	0.529047
230374976	chr1:230374976:C:T	2.57075e-06	-1.4883e-10	-1.02374
230375204	chr1:230375204:A:C	2.54421e-06	-1.4883e-10	-1.03411
230375231	chr1:230375231:C:T	7.41026e-07	-1.28447	-0.983186
230376136	chr1:230376136:T:C	2.77561e-06	-0.947063	-2.24018e-10
230376227	chr1:230376227:G:C	3.06049e-06	-1.4883e-10	-0.849356
230376426	chr1:230376426:CT:C	4.19045e-07	-1.70015	-1.13756
230376545	chr1:230376545:TGTTGGATGGTTCA:T	9.26044e-07	-1.30639	-0.738375
230376739	chr1:230376739:G:C	1.56908e-06	-1.60114	0.0836906
230376892	chr1:230376892:C:T	4.32712e-07	-1.69903	-1.10658
230377038	chr1:230377038:T:C	2.86697e-06	-1.64191	0.727231
230377136	chr1:230377136:G:A	7.37893e-07	-1.59074	-0.681146
230377176	chr1:230377176:A:T	2.89863e-06	-0.392151	-0.511542
230377226	chr1:230377226:C:T	2.5023e-06	-1.4883e-10	-1.05072
230378064	chr1:230378064:G:A	5.7304e-07	-1.67966	-0.845073
230378167	chr1:230378167:G:A	5.46815e-07	-1.59502	-0.976561
230378564	chr1:230378564:T:C	2.33674e-06	-1.4883e-10	-1.11917
230378696	chr1:230378696:C:T	7.01793e-06	-1.4883e-10	-0.0194646
230378877	chr1:230378877:T:G	2.55211e-06	-1.4883e-10	-1.03101
230378971	chr1:230378971:A:G	2.02444e-06	-0.620477	-0.642162
230379166	chr1:230379166:G:A	6.21036e-07	-1.58974	-0.854557
230379248	chr1:230379248:A:G	6.51109e-06	-1.4883e-10	-0.0944263
230379327	chr1:230379327:G:A	2.28856e-06	-1.4883e-10	-1.14001
230379493	chr1:230379493:C:T	7.20243e-07	-1.57465	-0.721445
230379693	chr1:230379693:G:A	3.61188e-06	-1.4883e-10	-0.683705
230380050	chr1:230380050:C:T	7.04152e-07	-1.57887	-0.739825
230380079	chr1:230380079:T:C	2.1155e-06	-1.21864	-2.24018e-10
230380723	chr1:230380723:C:G	1.37378e-06	-1.65036	-2.24018e-10
230380792	chr1:230380792:G:A	2.37746e-06	-1.4883e-10	-1.1019
230380831	chr1:230380831:G:A	1.81778e-06	-0.281315	-1.089
230381016	chr1:230381016:A:G	2.36876e-06	-1.4883e-10	-1.10556
230381143	chr1:230381143:A:G	2.33565e-06	-1.4883e-10	-1.11964
230381362	chr1:230381362:G:A	4.18268e-07	-1.70277	-1.13679
230381735	chr1:230381735:C:T	2.88358e-06	-1.4883e-10	-0.908901
230381753	chr1:230381753:C:T	1.91373e-06	-0.763937	-0.554941
230381797	chr1:230381797:A:G	4.26547e-07	-1.70026	-1.11971
230381822	chr1:230381822:C:T	2.36928e-06	-1.4883e-10	-1.10535
230382065	chr1:230382065:G:A	6.06783e-06	-1.4883e-10	-0.164932
230382247	chr1:230382247:C:A	2.05732e-06	-1.37065	0.124121
230382283	chr1:230382283:ATTTTAAT:A	4.59461e-07	-1.68722	-1.05841
230382497	chr1:230382497:G:A	2.48537e-06	-1.4883e-10	-1.05751
230382609	chr1:230382609:G:A	2.46954e-06	-1.4883e-10	-1.0639
230382681	chr1:230382681:G:A	3.08917e-06	-1.4883e-10	-0.840031
230382928	chr1:230382928:AG:A	2.01067e-06	-1.37292	0.10345
230382990	chr1:230382990:C:A	4.40178e-07	-1.69531	-1.09319
230383148	chr1:230383148:T:C	4.17345e-07	-1.69449	-1.14728
230383524	chr1:230383524:G:A	4.20803e-07	-1.69653	-1.13699
230383626	chr1:230383626:G:A	4.81312e-07	-1.55079	-1.14839
230383668	chr1:230383668:G:A	2.04101e-06	-1.37498	0.12049
230383835	chr1:230383835:A:G	5.26428e-07	-1.47014	-1.13943
230383914	chr1:230383914:G:A	5.37523e-07	-1.47072	-1.11799
230384024	chr1:230384024:C:T	3.27366e-05	1.52056	-2.24018e-10
230384026	chr1:230384026:TC:T	5.27754e-07	-1.49159	-1.11547
230384091	chr1:230384091:C:T	2.3691e-06	-1.4883e-10	-1.10542
230384221	chr1:230384221:A:G	2.27558e-06	-1.4883e-10	-1.1457
230384255	chr1:230384255:G:A	5.53879e-07	-1.51547	-1.04327
230384644	chr1:230384644:C:T	4.04341e-06	0.570075	-1.14092
230384755	chr1:230384755:T:C	2.06909e-06	-1.24083	-2.24018e-10
230384839	chr1:230384839:T:C	2.30484e-06	-1.4883e-10	-1.13292
230384941	chr1:230384941:A:G	7.16744e-06	-1.4883e-10	0.00161521
230385075	chr1:230385075:G:A	5.78363e-07	-1.40449	-1.111
230385285	chr1:230385285:C:A	3.43469e-06	-1.14203	0.40802
230385318	chr1:230385318:T:C	1.38484e-06	-1.64234	-2.24018e-10
230385396	chr1:230385396:T:A	3.05878e-06	-1.4883e-10	-0.849915
230385398	chr1:230385398:C:T	1.69193e-06	-1.70531	0.263254
230385551	chr1:230385551:T:C	2.2881e-06	-1.4883e-10	-1.14021
230385594	chr1:230385594:A:G	3.03663e-06	-0.613398	-0.243786
230385918	chr1:230385918:C:A	3.94694e-06	-1.70619	1.1112
230385991	chr1:230385991:T:C	1.78729e-06	-0.766832	-0.620401
230386944	chr1:230386944:C:T	1.81679e-06	-1.27433	-0.0965339
230386960	chr1:230386960:C:T	4.03718e-06	-1.70608	1.1337
230387215	chr1:230387215:A:G	1.84628e-06	-1.29815	-0.056609
230387232	chr1:230387232:G:A	1.87948e-06	-1.25907	-0.0778721
230387274	chr1:230387274:C:T	2.06707e-06	-0.10438	-1.13742
230387293	chr1:230387293:C:G	2.29704e-06	-1.38717	0.250856
230387731	chr1:230387731:G:A	3.3793e-06	-1.70554	0.955282
230387813	chr1:230387813:C:A	4.08157e-06	-1.4883e-10	-0.56145
230387863	chr1:230387863:A:G	3.01645e-06	-0.699664	-0.164188
230388004	chr1:230388004:C:T	2.29156e-06	-1.4883e-10	-1.1387
230388366	chr1:230388366:G:A	3.64384e-06	-1.15895	0.48406
230388446	chr1:230388446:C:T	2.29339e-06	-1.4883e-10	-1.1379
230388520	chr1:230388520:A:C	1.28096e-06	-0.762825	-0.957495
230388550	chr1:230388550:G:A	2.70464e-06	-0.769091	-0.203873
230388651	chr1:230388651:A:G	4.20839e-06	-1.70602	1.17516
230388923	chr1:230388923:A:G	2.8849e-06	-1.6257	0.717255
230389234	chr1:230389234:C:T	2.32332e-06	-1.4883e-10	-1.12493
230389237	chr1:230389237:G:A	2.28405e-06	-1.4883e-10	-1.14198
230389318	chr1:230389318:G:A	5.97199e-07	-1.69625	-0.787186
230389355	chr1:230389355:T:C	1.38548e-06	-1.64189	-2.24018e-10
230389604	chr1:230389604:A:T	5.89002e-06	-1.4883e-10	-0.194674
230389673	chr1:230389673:G:T	2.75229e-06	-1.4883e-10	-0.955499
230390322	chr1:230390322:G:A	2.32994e-06	-1.4883e-10	-1.12209
230391015	chr1:230391015:C:G	1.40061e-06	-1.63103	-2.24018e-10
230391032	chr1:230391032:G:A	1.98506e-06	-0.631204	-0.65108
230391209	chr1:230391209:G:C	3.08206e-06	-1.64392	0.801589
230391259	chr1:230391259:T:C	4.64619e-06	-1.66848	1.23659
230391317	chr1:230391317:C:T	4.36594e-06	-1.70633	1.21223
230391354	chr1:230391354:C:T	2.11377e-06	-0.598334	-0.621127
230391502	chr1:230391502:C:T	6.26068e-06	-0.12982	-0.00382355
230391616	chr1:230391616:C:T	5.51656e-06	-1.65935	1.39917
230391788	chr1:230391788:A:G	1.88894e-06	-0.69867	-0.633247
230391951	chr1:230391951:C:CA	2.27775e-06	-1.4883e-10	-1.14475
230392208	chr1:230392208:C:A	2.2792e-06	-1.4883e-10	-1.14411
230392251	chr1:230392251:T:C	3.88528e-06	-1.7057	1.09496
230392684	chr1:230392684:G:A	1.50039e-06	-1.69632	0.134116
230392777	chr1:230392777:G:C	6.82787e-07	-1.62206	-0.727448
230392849	chr1:230392849:T:C	1.11773e-06	-1.70597	-0.15066
230393074	chr1:230393074:C:T	8.2671e-07	-1.45068	-0.707556
230393185	chr1:230393185:G:C	2.2726e-06	-1.4883e-10	-1.14701
230393558	chr1:230393558:C:T	6.68842e-07	-1.55137	-0.818769
230393671	chr1:230393671:A:T	1.15948e-06	-1.70613	-0.113832
230393718	chr1:230393718:G:A	1.196e-06	-0.648006	-1.14094
230393738	chr1:230393738:T:A	2.85056e-06	-1.4883e-10	-0.920418
230393845	chr1:230393845:T:A	1.11725e-06	-1.61634	-0.24072
230393873	chr1:230393873:G:A	1.12503e-06	-1.70673	-0.143397
230393896	chr1:230393896:C:T	5.94093e-07	-1.61	-0.878656
230393927	chr1:230393927:T:C	2.47421e-06	-1.4883e-10	-1.06201
230394490	chr1:230394490:C:T	9.20593e-07	-1.59836	-0.452307
230396659	chr1:230396659:G:A	1.61287e-06	-1.48992	-2.24018e-10
230396802	chr1:230396802:G:A	1.33755e-06	-1.67709	-2.24018e-10
230396849	chr1:230396849:G:A	2.55658e-06	-1.4883e-10	-1.02926
230396911	chr1:230396911:T:C	2.53595e-06	-1.4883e-10	-1.03736
230396921	chr1:230396921:C:T	1.76666e-06	-1.39884	-2.24018e-10
230397030	chr1:230397030:T:G	2.32882e-06	-1.4883e-10	-1.12257
230397087	chr1:230397087:G:A	6.56878e-07	-1.58376	-0.804427
230397118	chr1:230397118:G:A	7.47147e-07	-1.62854	-0.630887
230397376	chr1:230397376:T:C	2.34282e-06	-1.4883e-10	-1.11658
230397765	chr1:230397765:C:A	1.66778e-05	-1.4883e-10	0.846144
230397844	chr1:230397844:G:C	5.30329e-07	-1.64738	-0.954815
230398148	chr1:230398148:C:T	2.36662e-06	-1.4883e-10	-1.10647
230398294	chr1:230398294:G:A	6.91905e-07	-1.546	-0.790239
230398367	chr1:230398367:C:T	6.05892e-07	-1.63916	-0.829822
230398404	chr1:230398404:CTT:C	7.05793e-07	-1.55522	-0.761147
230398421	chr1:230398421:A:C	1.35324e-06	-1.3206	-0.344825
230398422	chr1:230398422:A:C	1.34032e-06	-1.32235	-0.352672
230398463	chr1:230398463:C:T	1.12842e-05	-1.4883e-10	0.455474
230398908	chr1:230398908:G:C	3.22105e-06	-1.4883e-10	-0.798225
230399202	chr1:230399202:C:T	4.18167e-07	-1.70647	-1.13334
230399226	chr1:230399226:T:C	6.74283e-06	-1.4883e-10	-0.059453
230399471	chr1:230399471:C:T	2.41905e-06	-1.4883e-10	-1.08456
230399603	chr1:230399603:G:A	3.75499e-06	-1.4883e-10	-0.644846
230399691	chr1:230399691:G:A	4.75588e-07	-1.5687	-1.14244
230399913	chr1:230399913:A:C	7.61957e-07	-1.18851	-1.05129
230400077	chr1:230400077:C:T	1.03988e-06	-0.936546	-0.992286
230400492	chr1:230400492:A:T	2.33588e-06	-1.4883e-10	-1.11954
230400660	chr1:230400660:T:TAGAAA	1.1985e-06	-0.845864	-0.941
230400662	chr1:230400662:C:G	1.23132e-06	-0.795159	-0.96469
230401002	chr1:230401002:G:C	5.47206e-07	-1.63847	-0.932395
230401003	chr1:230401003:T:C	3.25313e-06	0.0845881	-0.872902
230401060	chr1:230401060:C:T	1.75405e-05	-1.4883e-10	0.89658
230401445	chr1:230401445:G:A	2.27262e-06	-1.4883e-10	-1.147
230401606	chr1:230401606:G:C	4.52779e-06	-1.4883e-10	-0.457698
230401807	chr1:230401807:A:G	6.23978e-07	-1.42738	-1.01219
230401816	chr1:230401816:C:T	2.76406e-06	-1.4883e-10	-0.951234
230401843	chr1:230401843:A:G	2.74627e-06	-1.4883e-10	-0.957689
230402093	chr1:230402093:C:T	2.43338e-06	-1.4883e-10	-1.07865
230402325	chr1:230402325:G:A	1.42596e-06	-0.798515	-0.81457
230402615	chr1:230402615:G:A	2.41677e-06	-1.4883e-10	-1.0855
230402626	chr1:230402626:A:T	6.79266e-07	-1.60034	-0.75434
230402648	chr1:230402648:C:T	2.82307e-06	-1.4883e-10	-0.930109
230402689	chr1:230402689:T:C	2.26964e-06	-1.4883e-10	-1.14831
230403282	chr1:230403282:A:C	4.85688e-07	-1.68146	-1.00866
230403496	chr1:230403496:T:C	2.44521e-06	-1.4883e-10	-1.0738
230403694	chr1:230403694:C:T	2.27096e-06	-1.4883e-10	-1.14773
230403701	chr1:230403701:C:T	1.7367e-06	-1.41595	-2.24018e-10
230403861	chr1:230403861:C:G	5.29723e-07	-1.62088	-0.982455
230404041	chr1:230404041:T:C	6.55371e-07	-1.53118	-0.859308
230404875	chr1:230404875:A:C	2.39306e-06	-1.4883e-10	-1.09536
230405154	chr1:230405154:T:C	5.08957e-07	-1.67381	-0.969518
230405289	chr1:230405289:G:T	6.0733e-07	-1.34783	-1.11878
230405319	chr1:230405319:C:A	4.36192e-06	-1.4883e-10	-0.495021
230405366	chr1:230405366:C:A	5.71187e-07	-1.48654	-1.04143
230405441	chr1:230405441:A:G	2.58156e-06	-1.4883e-10	-1.01954
230405757	chr1:230405757:G:C	5.95981e-07	-1.50286	-0.982616
230405996	chr1:230405996:G:A	6.40399e-07	-1.6252	-0.788395
230406104	chr1:230406104:C:T	4.83939e-07	-1.6136	-1.08013
230406897	chr1:230406897:G:A	3.79235e-06	-1.4883e-10	-0.634947
230407836	chr1:230407836:G:A	5.78964e-07	-1.47162	-1.04283
230407852	chr1:230407852:T:C	2.14204e-06	-0.0581417	-1.14803
230408126	chr1:230408126:T:TA	1.57238e-06	-1.51534	-2.24018e-10
230408242	chr1:230408242:T:G	4.7411e-07	-1.68221	-1.03204
230408295	chr1:230408295:TGACTTAAGCAAACATTTACCCACTTG:T	9.6097e-06	-0.829265	1.12411
230409099	chr1:230409099:A:G	5.09364e-07	-1.63431	-1.00822
230409218	chr1:230409218:A:G	4.85829e-07	-1.66077	-1.02906
230409314	chr1:230409314:G:A	2.67312e-06	-1.4883e-10	-0.984686
230409346	chr1:230409346:C:T	4.79768e-07	-1.68139	-1.02099
230409427	chr1:230409427:A:T	2.01665e-06	-1.2665	-2.24018e-10
230409672	chr1:230409672:T:C	1.5387e-06	-1.537	-2.24018e-10
230409891	chr1:230409891:G:C	2.4373e-06	-1.4883e-10	-1.07704
230411006	chr1:230411006:G:T	2.38098e-06	-1.4883e-10	-1.10042
230411139	chr1:230411139:C:T	2.58063e-06	-1.4883e-10	-1.0199
230411563	chr1:230411563:T:C	2.71609e-06	-1.4883e-10	-0.968739
230411824	chr1:230411824:C:T	3.14046e-06	-1.4883e-10	-0.823565
230411939	chr1:230411939:A:G	4.90703e-07	-1.65321	-1.02664
230412382	chr1:230412382:A:G	2.54425e-06	-1.0341	-2.24018e-10
230412801	chr1:230412801:A:G	8.69628e-06	-1.4883e-10	0.194962
230412859	chr1:230412859:C:T	2.45064e-06	-1.4883e-10	-1.07159
230413252	chr1:230413252:C:T	7.27833e-06	-1.4883e-10	0.016969
230413337	chr1:230413337:A:G	2.99029e-06	-1.4883e-10	-0.872563
230413408	chr1:230413408:G:A	3.10988e-06	-1.4883e-10	-0.83335
230413557	chr1:230413557:G:A	1.74386e-06	-1.41183	-2.24018e-10
230413723	chr1:230413723:G:A	1.10463e-05	-1.4883e-10	0.434163
230414448	chr1:230414448:T:A	1.71969e-06	-1.42579	-2.24018e-10
230415385	chr1:230415385:A:G	7.51261e-06	-1.4883e-10	0.0486508
230415506	chr1:230415506:G:A	2.52747e-06	-1.4883e-10	-1.04071
230415667	chr1:230415667:G:C	2.30291e-06	-1.4883e-10	-1.13376
230415886	chr1:230415886:C:T	2.5634e-06	-1.4883e-10	-1.0266
230416093	chr1:230416093:A:G	4.62089e-07	-1.6293	-1.11063
230416163	chr1:230416163:T:C	1.89874e-06	-0.376526	-0.950218
230416211	chr1:230416211:C:T	3.6167e-06	-0.682371	-2.24018e-10
230416688	chr1:230416688:C:T	2.4988e-06	-1.4883e-10	-1.05212
230416689	chr1:230416689:G:A	5.50881e-07	-1.65866	-0.905513
230417011	chr1:230417011:T:C	1.87947e-06	-0.386937	-0.950007
230417068	chr1:230417068:T:C	6.65956e-07	-1.47292	-0.901548
230417180	chr1:230417180:C:G	2.30094e-06	-1.4883e-10	-1.13461
230417302	chr1:230417302:T:C	1.56869e-06	-0.517933	-0.999759
230417531	chr1:230417531:T:C	1.47799e-06	-0.443512	-1.13374
230417589	chr1:230417589:G:A	1.45801e-06	-0.443767	-1.14709
230418051	chr1:230418051:G:A	1.70755e-06	-1.43287	-2.24018e-10
230418184	chr1:230418184:C:T	2.46202e-06	-1.06695	-2.24018e-10
230418801	chr1:230418801:C:T	6.07711e-06	-1.4883e-10	-0.163404
230419246	chr1:230419246:C:T	3.60147e-06	-1.4883e-10	-0.686591
230419586	chr1:230419586:TAAAAC:T	2.32239e-06	-1.4883e-10	-1.12533
230419997	chr1:230419997:G:A	3.30994e-06	-1.4883e-10	-0.771002
230420626	chr1:230420626:CT:C	9.71228e-06	-1.4883e-10	0.305459
230420696	chr1:230420696:C:T	1.42979e-06	-1.61041	-2.24018e-10
230421046	chr1:230421046:T:C	1.83165e-06	-1.36272	-2.24018e-10
230421247	chr1:230421247:GTAT:G	1.65742e-06	-1.46267	-2.24018e-10
230421250	chr1:230421250:T:C	2.32794e-06	-1.12295	-2.24018e-10
230421306	chr1:230421306:C:T	2.77428e-06	-1.4883e-10	-0.947542
230421352	chr1:230421352:A:G	3.20881e-06	-1.4883e-10	-0.802033
230421434	chr1:230421434:T:C	2.3318e-06	-1.4883e-10	-1.12129
230422299	chr1:230422299:T:C	1.76492e-06	-1.39983	-2.24018e-10
230422351	chr1:230422351:A:C	1.06925e-05	-1.4883e-10	0.401613
230422973	chr1:230422973:C:A	1.89208e-06	-1.33025	-2.24018e-10
230422974	chr1:230422974:A:T	1.88342e-06	-1.33484	-2.24018e-10
230423033	chr1:230423033:A:C	2.66669e-06	-1.4883e-10	-0.987096
230423712	chr1:230423712:T:C	2.32064e-06	-1.4883e-10	-1.12609
230424190	chr1:230424190:G:A	2.27496e-06	-1.4883e-10	-1.14597
230424772	chr1:230424772:T:A	1.12225e-06	-1.38008	-0.472519
230425043	chr1:230425043:G:A	2.76257e-06	-1.4883e-10	-0.951772
230425154	chr1:230425154:G:A	1.97534e-05	0.389372	0.626019
230425643	chr1:230425643:C:A	1.95307e-06	-1.29853	-2.24018e-10
230426012	chr1:230426012:C:T	4.46271e-06	-1.4883e-10	-0.472177
230426540	chr1:230426540:T:C	2.03791e-06	-1.25601	-2.24018e-10
230426572	chr1:230426572:C:T	2.32185e-06	-1.4883e-10	-1.12557
230427468	chr1:230427468:A:C	2.3182e-06	-1.4883e-10	-1.12714
230427709	chr1:230427709:T:C	2.8271e-06	-1.4883e-10	-0.928683
230429164	chr1:230429164:AT:A	2.32049e-06	-1.4883e-10	-1.12615
230429303	chr1:230429303:G:T	2.30025e-06	-1.4883e-10	-1.13491
230429672	chr1:230429672:A:G	3.80772e-06	-1.4883e-10	-0.630901
230429734	chr1:230429734:C:T	2.81009e-06	-1.4883e-10	-0.934716
230429750	chr1:230429750:G:A	2.34504e-06	-1.4883e-10	-1.11563
230429943	chr1:230429943:A:G	1.88567e-06	-1.33365	-2.24018e-10
230430763	chr1:230430763:C:T	2.84206e-06	-1.4883e-10	-0.923404
230430878	chr1:230430878:T:A	2.98272e-06	-1.4883e-10	-0.875098
230431181	chr1:230431181:G:A	2.01798e-06	-1.26584	-2.24018e-10
230431241	chr1:230431241:G:A	2.81579e-06	-1.4883e-10	-0.93269
230431620	chr1:230431620:A:G	3.85201e-06	-1.4883e-10	-0.619337
230431638	chr1:230431638:T:C	2.76545e-06	-1.4883e-10	-0.950728
230432744	chr1:230432744:G:A	4.89373e-06	-0.379978	-2.24018e-10
230433336	chr1:230433336:G:A	1.42154e-06	-1.61619	-2.24018e-10
230433460	chr1:230433460:G:A	5.89765e-07	-1.34906	-1.1469
230433556	chr1:230433556:A:G	2.28936e-06	-1.4883e-10	-1.13966
230433962	chr1:230433962:G:A	2.70773e-06	-1.4883e-10	-0.971822
230434160	chr1:230434160:G:T	2.79723e-06	-1.4883e-10	-0.939302
230434281	chr1:230434281:G:A	2.82359e-06	-1.4883e-10	-0.929922
230434424	chr1:230434424:G:A	2.70423e-06	-1.4883e-10	-0.973117
230435189	chr1:230435189:C:G	2.27505e-06	-1.14593	-2.24018e-10
230435668	chr1:230435668:C:T	1.6899e-06	-1.44326	-2.24018e-10
230435927	chr1:230435927:A:G	5.94509e-07	-1.34936	-1.13859
230435995	chr1:230435995:T:C	1.01857e-05	-1.4883e-10	0.353056
230436377	chr1:230436377:G:A	2.29155e-06	-1.4883e-10	-1.1387
230436805	chr1:230436805:A:C	2.34689e-06	-1.4883e-10	-1.11484
230436850	chr1:230436850:G:GA	2.78898e-06	-1.4883e-10	-0.942256
230437132	chr1:230437132:A:G	6.87064e-06	-1.4883e-10	-0.0406747
230437156	chr1:230437156:T:C	3.1897e-06	-1.4883e-10	-0.808006
230437509	chr1:230437509:C:G	2.34724e-06	-1.4883e-10	-1.11469
230437670	chr1:230437670:T:C	3.54442e-06	-1.4883e-10	-0.702559
230438244	chr1:230438244:A:T	2.80408e-06	-1.4883e-10	-0.936856
230438541	chr1:230438541:T:C	2.71646e-06	-1.4883e-10	-0.968604
230439049	chr1:230439049:T:G	3.31685e-06	-1.4883e-10	-0.768916
230439370	chr1:230439370:G:A	3.1463e-06	-0.821706	-2.24018e-10
230439442	chr1:230439442:T:G	2.00297e-06	-1.2733	-2.24018e-10
230439643	chr1:230439643:G:A	6.86879e-06	-1.4883e-10	-0.040945
230439671	chr1:230439671:C:G	2.30628e-06	-1.4883e-10	-1.1323
230439687	chr1:230439687:A:C	2.80628e-06	-1.4883e-10	-0.936072
230440260	chr1:230440260:TCTC:T	2.74898e-06	-1.4883e-10	-0.956704
230440328	chr1:230440328:T:A	2.73199e-06	-1.4883e-10	-0.962903
230440592	chr1:230440592:A:G	2.78222e-06	-1.4883e-10	-0.944683
230440812	chr1:230440812:A:G	2.34121e-06	-1.4883e-10	-1.11726
230440878	chr1:230440878:G:C	2.67269e-06	-1.4883e-10	-0.984849
230441712	chr1:230441712:G:A	2.8861e-06	-1.4883e-10	-0.908027
230441852	chr1:230441852:G:A	2.76791e-06	-1.4883e-10	-0.949841
230441899	chr1:230441899:G:C	1.36373e-06	-1.65771	-2.24018e-10
230441934	chr1:230441934:C:T	3.13649e-06	-1.4883e-10	-0.824827
230442237	chr1:230442237:C:T	1.30403e-06	-1.70247	-2.24018e-10
230442883	chr1:230442883:G:A	2.83003e-06	-1.4883e-10	-0.927645
230443027	chr1:230443027:A:AG	2.68058e-06	-1.4883e-10	-0.981899
230443091	chr1:230443091:T:C	2.81792e-06	-1.4883e-10	-0.931935
230443113	chr1:230443113:A:G	3.54933e-06	-1.4883e-10	-0.701174
230443148	chr1:230443148:G:A	2.3126e-06	-1.4883e-10	-1.12956
230443413	chr1:230443413:T:C	2.83625e-06	-1.4883e-10	-0.92545
230443507	chr1:230443507:A:T	2.27447e-06	-1.4883e-10	-1.14619
230443669	chr1:230443669:A:G	2.32053e-06	-1.4883e-10	-1.12614
230444558	chr1:230444558:T:C	1.15788e-05	0.481241	-2.24018e-10
230444822	chr1:230444822:A:G	3.04966e-06	0.273986	-1.12689
230445610	chr1:230445610:A:T	2.689e-06	-1.4883e-10	-0.978765
230446318	chr1:230446318:C:T	2.55225e-06	-1.4883e-10	-1.03096
230447091	chr1:230447091:C:G	8.14852e-06	0.514071	-0.384167
230447642	chr1:230447642:C:T	1.50756e-06	-1.55744	-2.24018e-10
230447975	chr1:230447975:G:T	2.49103e-06	-1.4883e-10	-1.05524
230448084	chr1:230448084:C:T	2.27898e-06	-1.4883e-10	-1.1442
230448237	chr1:230448237:G:T	1.74796e-06	-1.40948	-2.24018e-10
230448255	chr1:230448255:G:A	5.65851e-07	-1.40872	-1.12864
230448391	chr1:230448391:T:C	3.16994e-06	-1.4883e-10	-0.814221
230448719	chr1:230448719:A:G	2.56269e-06	-1.4883e-10	-1.02688
230449179	chr1:230449179:C:G	2.74693e-06	-1.4883e-10	-0.957448
230449205	chr1:230449205:C:T	2.37267e-06	-1.4883e-10	-1.10392
230449465	chr1:230449465:C:T	7.52832e-06	-1.4883e-10	0.050739
230449494	chr1:230449494:A:G	3.12775e-06	-1.4883e-10	-0.82762
230450019	chr1:230450019:A:G	2.29354e-06	-1.4883e-10	-1.13784
230450272	chr1:230450272:G:C	1.17691e-05	1.6224	-1.12485
230450756	chr1:230450756:C:A	4.41599e-06	0.665626	-1.14833
230450902	chr1:230450902:T:C	2.35033e-06	-1.4883e-10	-1.11338
230451003	chr1:230451003:T:C	2.30868e-06	-1.4883e-10	-1.13126
230451091	chr1:230451091:G:GT	8.87195e-06	-1.4883e-10	0.214962
230451124	chr1:230451124:G:A	2.29247e-06	-1.4883e-10	-1.1383
230451185	chr1:230451185:C:T	3.52334e-06	-1.4883e-10	-0.708524
230451667	chr1:230451667:A:G	2.27941e-06	-1.4883e-10	-1.14402
230451939	chr1:230451939:T:C	1.0428e-05	1.50031	-1.12374
230452054	chr1:230452054:A:G	4.61347e-06	0.709441	-1.14839
230452059	chr1:230452059:G:A	8.81663e-06	1.32392	-1.11521
230452140	chr1:230452140:C:T	2.30642e-06	-1.4883e-10	-1.13223
230452324	chr1:230452324:G:T	5.62761e-07	-1.39876	-1.14408
230452339	chr1:230452339:G:A	2.30467e-06	-1.4883e-10	-1.13299
230452754	chr1:230452754:G:A	3.01056e-06	-1.4883e-10	-0.865805
230453212	chr1:230453212:A:G	2.54886e-06	-1.4883e-10	-1.03229
230453364	chr1:230453364:G:A	2.27832e-06	-1.4883e-10	-1.1445
230453481	chr1:230453481:G:A	2.58732e-06	-1.4883e-10	-1.01731
230453783	chr1:230453783:C:T	2.98292e-06	-1.4883e-10	-0.87503
230455108	chr1:230455108:A:G	2.98685e-06	-1.4883e-10	-0.873713
230455774	chr1:230455774:T:G	5.45734e-06	-1.4883e-10	-0.270972
230456055	chr1:230456055:C:T	2.47718e-06	-1.4883e-10	-1.06081
230456280	chr1:230456280:C:A	4.70536e-06	0.71911	-1.13834
230456503	chr1:230456503:C:T	2.27102e-06	-1.4883e-10	-1.1477
230456606	chr1:230456606:C:T	8.11595e-06	1.27393	-1.14803
230456972	chr1:230456972:T:C	2.48064e-06	-1.4883e-10	-1.05942
230457124	chr1:230457124:G:T	1.23777e-06	-1.03863	-0.715993
230457517	chr1:230457517:C:T	1.91452e-06	-1.31847	-2.24018e-10
230457955	chr1:230457955:T:C	2.28654e-06	-1.4883e-10	-1.14089
230458440	chr1:230458440:C:G	2.95966e-06	0.144062	-1.02692
230458773	chr1:230458773:A:G	2.59587e-06	-1.4883e-10	-1.01401
230459262	chr1:230459262:T:C	3.01087e-06	-1.59187	0.726169
230460008	chr1:230460008:A:G	7.72516e-06	1.12257	-1.04602
230460069	chr1:230460069:A:G	1.42652e-06	-0.597677	-1.01502
230460764	chr1:230460764:C:T	2.37487e-06	-1.4883e-10	-1.10299
230461141	chr1:230461141:T:C	2.2717e-06	-1.4883e-10	-1.1474
230461861	chr1:230461861:G:T	2.38958e-06	-1.4883e-10	-1.09682
230461954	chr1:230461954:G:A	2.54571e-06	-1.4883e-10	-1.03352
230461967	chr1:230461967:C:T	2.50534e-06	-1.4883e-10	-1.04951
230462041	chr1:230462041:T:G	2.53476e-06	-1.4883e-10	-1.03783
230462122	chr1:230462122:C:T	2.54756e-06	-1.4883e-10	-1.0328
230462250	chr1:230462250:T:C	7.32486e-06	1.03529	-1.01195
230462266	chr1:230462266:A:T	2.27834e-06	-1.4883e-10	-1.14449
230462898	chr1:230462898:G:C	1.72822e-06	-1.42084	-2.24018e-10
230463541	chr1:230463541:A:G	1.74714e-06	-1.40995	-2.24018e-10
230463605	chr1:230463605:C:T	2.9732e-06	0.0760157	-0.95431
230463840	chr1:230463840:G:C	2.99263e-06	-1.4883e-10	-0.871782
230464107	chr1:230464107:A:G	2.36691e-06	-1.4883e-10	-1.10635
230464236	chr1:230464236:T:C	2.27171e-06	-1.4883e-10	-1.1474
230464961	chr1:230464961:G:A	3.02119e-05	-0.56563	2.00593
230465151	chr1:230465151:C:T	1.93904e-06	-0.360899	-0.944838
230465725	chr1:230465725:T:A	2.42896e-06	-1.4883e-10	-1.08047
230466159	chr1:230466159:A:G	4.64776e-06	-1.4883e-10	-0.431547
230466470	chr1:230466470:A:G	2.27291e-06	-1.4883e-10	-1.14687
230466490	chr1:230466490:C:T	2.87435e-06	-0.912107	-2.24018e-10
230466717	chr1:230466717:T:C	1.83354e-06	-1.36168	-2.24018e-10
230467730	chr1:230467730:T:C	1.81809e-06	-1.37015	-2.24018e-10
230468381	chr1:230468381:C:T	2.6715e-06	0.0637532	-1.04905
230468770	chr1:230468770:T:G	1.02349e-05	0.357874	-2.24018e-10
230468853	chr1:230468853:G:A	4.4558e-06	-1.4883e-10	-0.473726
230468868	chr1:230468868:A:G	6.79846e-06	1.05485	-1.10609
230468999	chr1:230468999:G:A	2.89587e-06	-0.904647	-2.24018e-10
230469000	chr1:230469000:A:T	2.65271e-06	-1.4883e-10	-0.992349
230469049	chr1:230469049:G:A	2.412e-06	-1.08748	-2.24018e-10
230469830	chr1:230469830:C:T	1.10188e-05	0.431669	-2.24018e-10
230469897	chr1:230469897:C:A	8.56716e-07	-1.36759	-0.754991
230469917	chr1:230469917:G:A	5.28025e-07	-1.58994	-1.0166
230470039	chr1:230470039:T:C	3.49279e-06	-1.4883e-10	-0.717231
230470057	chr1:230470057:A:T	3.70237e-06	-1.4883e-10	-0.65896
230470189	chr1:230470189:T:C	2.60566e-06	-1.4883e-10	-1.01025
230470880	chr1:230470880:G:T	2.27559e-06	-1.4883e-10	-1.14569
230470994	chr1:230470994:G:T	4.67966e-07	-1.63993	-1.08737
230471352	chr1:230471352:G:A	1.84842e-05	2.09224	-1.14326
230471509	chr1:230471509:G:A	3.25672e-06	-1.4883e-10	-0.787212
230471611	chr1:230471611:T:A	9.08097e-07	-1.41752	-0.646818
230472098	chr1:230472098:T:C	2.63137e-06	-1.4883e-10	-1.00043
230472245	chr1:230472245:T:C	4.31648e-06	-1.4883e-10	-0.505492
230472360	chr1:230472360:T:G	4.19837e-06	-1.4883e-10	-0.533237
230472481	chr1:230472481:G:A	2.33233e-06	-1.4883e-10	-1.12107
230472563	chr1:230472563:T:A	1.8451e-06	-1.3554	-2.24018e-10
230472629	chr1:230472629:C:T	1.8652e-06	-1.34457	-2.24018e-10
230472978	chr1:230472978:A:G	1.50538e-06	-1.55889	-2.24018e-10
230473276	chr1:230473276:G:A	5.46775e-06	-1.4883e-10	-0.269065
230473453	chr1:230473453:T:C	2.50551e-06	-1.4883e-10	-1.04944
230473560	chr1:230473560:C:G	7.3788e-06	-1.4883e-10	0.0306781
230474024	chr1:230474024:T:C	1.13023e-05	0.457077	-2.24018e-10
230474802	chr1:230474802:A:G	1.87515e-06	-1.33925	-2.24018e-10
230474982	chr1:230474982:A:G	3.32814e-06	-1.4883e-10	-0.765519
230475365	chr1:230475365:T:G	2.41609e-06	-1.4883e-10	-1.08578
230475757	chr1:230475757:TG:T	2.58229e-06	-1.4883e-10	-1.01925
230475832	chr1:230475832:G:A	3.04425e-06	-1.4883e-10	-0.854677
230476266	chr1:230476266:C:T	1.81712e-06	-1.37068	-2.24018e-10
230476268	chr1:230476268:G:A	2.59751e-06	-1.4883e-10	-1.01338
230477042	chr1:230477042:C:G	1.90421e-06	-1.32387	-2.24018e-10
230477201	chr1:230477201:C:T	2.66253e-06	-1.4883e-10	-0.988656
230478153	chr1:230478153:T:C	2.31357e-06	-0.406356	-0.722786
230478530	chr1:230478530:C:A	1.27176e-05	1.61981	-1.04475
230478637	chr1:230478637:C:T	3.03342e-06	-1.4883e-10	-0.858241
230478701	chr1:230478701:G:A	2.60135e-06	-1.4883e-10	-1.0119
230478841	chr1:230478841:A:C	3.15831e-06	-1.4883e-10	-0.817896
230479180	chr1:230479180:T:C	3.1139e-06	-1.4883e-10	-0.832056
230479207	chr1:230479207:G:A	1.33563e-06	-1.67853	-2.24018e-10
230479548	chr1:230479548:T:A	7.79978e-06	-1.4883e-10	0.0861625
230479633	chr1:230479633:A:G	3.04415e-06	-1.4883e-10	-0.854711
230479715	chr1:230479715:A:G	3.18518e-06	-1.4883e-10	-0.809424
230479735	chr1:230479735:G:A	2.34583e-06	-1.4883e-10	-1.11529
230479741	chr1:230479741:C:T	2.27122e-06	-1.4883e-10	-1.14761
230480212	chr1:230480212:C:T	3.02043e-06	-1.4883e-10	-0.862535
230480527	chr1:230480527:G:A	2.38114e-06	-1.4883e-10	-1.10035
230480928	chr1:230480928:G:A	2.24994e-06	-1.15703	-2.24018e-10
230481106	chr1:230481106:T:A	4.31248e-07	-1.6914	-1.11761
230481136	chr1:230481136:A:T	5.79471e-07	-1.70561	-0.807961
230481404	chr1:230481404:T:C	1.35219e-05	1.69646	-1.06008
230481566	chr1:230481566:G:A	1.23509e-05	1.63189	-1.0861
230481637	chr1:230481637:G:A	2.54216e-06	-1.4883e-10	-1.03492
230481976	chr1:230481976:T:G	2.53573e-06	-1.4883e-10	-1.03745
230482071	chr1:230482071:C:T	2.28937e-06	-1.4883e-10	-1.13966
230482325	chr1:230482325:C:T	4.77852e-07	-1.70004	-1.00634
230482473	chr1:230482473:G:A	1.21235e-06	-0.645117	-1.13026
230482655	chr1:230482655:G:A	2.54263e-06	-1.4883e-10	-1.03473
230482843	chr1:230482843:CA:C	4.8889e-07	-1.57168	-1.11186
230483030	chr1:230483030:A:G	6.31845e-06	-1.4883e-10	-0.124459
230483076	chr1:230483076:A:G	3.3468e-06	-1.4883e-10	-0.759929
230483351	chr1:230483351:A:G	4.81167e-07	-1.55107	-1.1484
230483426	chr1:230483426:G:A	3.42665e-06	-1.4883e-10	-0.736349
230483578	chr1:230483578:C:T	2.76917e-06	-1.4883e-10	-0.949385
230483604	chr1:230483604:C:T	2.61826e-06	-1.4883e-10	-1.00542
230483660	chr1:230483660:A:C	2.29561e-06	-1.13693	-2.24018e-10
230483684	chr1:230483684:C:T	1.7682e-06	-1.39797	-2.24018e-10
230483776	chr1:230483776:C:T	3.34205e-06	-1.4883e-10	-0.761348
230483883	chr1:230483883:A:C	1.76826e-06	-1.39794	-2.24018e-10
230484316	chr1:230484316:G:A	4.1668e-07	-1.69499	-1.14838
230484407	chr1:230484407:T:C	2.28766e-06	-1.4883e-10	-1.1404
230484955	chr1:230484955:C:G	2.26924e-06	-0.438274	-0.710212
230485102	chr1:230485102:T:C	1.74461e-06	-1.4114	-2.24018e-10
230485108	chr1:230485108:T:G	3.78166e-06	-1.4883e-10	-0.63777
230485302	chr1:230485302:G:A	1.31714e-06	-1.69247	-2.24018e-10
230485568	chr1:230485568:T:C	2.62231e-06	-1.4883e-10	-1.00388
230485637	chr1:230485637:G:A	2.71512e-06	-1.4883e-10	-0.969096
230485822	chr1:230485822:G:A	4.40009e-07	-1.66043	-1.12846
230485894	chr1:230485894:C:T	6.06743e-07	-1.32174	-1.14584
230486086	chr1:230486086:T:G	1.74906e-06	-1.40885	-2.24018e-10
230486255	chr1:230486255:T:C	3.45981e-05	1.81968	-0.243819
230486676	chr1:230486676:T:C	3.57801e-06	-0.693125	-2.24018e-10
230486973	chr1:230486973:A:G	2.3046e-06	-1.4883e-10	-1.13302
230487012	chr1:230487012:G:A	5.14366e-07	-1.5001	-1.13265
230487193	chr1:230487193:T:A	2.6431e-06	-1.4883e-10	-0.99598
230487237	chr1:230487237:A:G	1.50255e-06	-1.56077	-2.24018e-10
230487909	chr1:230487909:C:T	2.09592e-06	-0.207507	-1.02043
230488248	chr1:230488248:A:T	2.60929e-06	-1.4883e-10	-1.00885
230488485	chr1:230488485:C:T	2.42324e-06	-1.4883e-10	-1.08283
230488526	chr1:230488526:C:A	2.06511e-06	-0.208096	-1.03465
230488637	chr1:230488637:A:G	3.42313e-06	-1.4252	0.687828
230489194	chr1:230489194:G:A	1.71591e-06	-1.42799	-2.24018e-10
230489348	chr1:230489348:G:A	4.54179e-06	-1.4883e-10	-0.454611
230489484	chr1:230489484:G:A	1.77561e-06	-1.39379	-2.24018e-10
230489525	chr1:230489525:T:C	4.22312e-06	-0.527358	-2.24018e-10
230489656	chr1:230489656:T:A	8.28223e-07	-1.2526	-0.903806
230489856	chr1:230489856:G:T	2.94365e-06	-1.4883e-10	-0.888283
230489882	chr1:230489882:T:C	4.68548e-05	2.51857	-0.639454
230489986	chr1:230489986:T:A	1.70949e-06	-1.43174	-2.24018e-10
230490036	chr1:230490036:C:T	4.67271e-06	-1.4883e-10	-0.426194
230490200	chr1:230490200:T:TGA	2.46981e-06	-1.4883e-10	-1.06379
230490466	chr1:230490466:G:A	2.87895e-06	-1.4883e-10	-0.910508
230490479	chr1:230490479:T:C	2.56295e-06	-1.4883e-10	-1.02677
230490489	chr1:230490489:T:A	2.01649e-05	1.96813	-0.932123
230490945	chr1:230490945:G:A	2.33715e-06	-1.4883e-10	-1.119
230490980	chr1:230490980:CTTTAAGTCCTGT:C	5.28655e-06	-0.727371	0.424604
230491002	chr1:230491002:G:T	3.77977e-05	-1.4883e-10	1.66432
230491133	chr1:230491133:A:G	2.376e-06	-1.4883e-10	-1.10251
230491331	chr1:230491331:A:G	2.0228e-06	-1.26345	-2.24018e-10
230491355	chr1:230491355:G:A	2.75605e-06	-1.4883e-10	-0.954134
230491563	chr1:230491563:A:C	2.31038e-06	-1.4883e-10	-1.13052
230491608	chr1:230491608:G:C	2.45482e-06	-1.06988	-2.24018e-10
230491734	chr1:230491734:T:C	5.22903e-06	-0.705153	0.391447
230491799	chr1:230491799:A:G	2.98528e-06	-1.4883e-10	-0.874239
230492133	chr1:230492133:T:C	2.30608e-06	-1.4883e-10	-1.13238
230492301	chr1:230492301:A:G	2.72336e-06	-1.4883e-10	-0.966067
230492784	chr1:230492784:C:T	2.30592e-06	-1.4883e-10	-1.13245
230492845	chr1:230492845:G:A	2.0998e-05	1.98923	-0.91274
230492866	chr1:230492866:G:A	2.68229e-05	2.33049	-1.00917
230492879	chr1:230492879:CAAG:C	5.36563e-06	-0.28792	-2.24018e-10
230493045	chr1:230493045:A:G	1.84497e-06	-1.48882	0.133352
230493481	chr1:230493481:C:T	1.72163e-06	-1.42466	-2.24018e-10
230493736	chr1:230493736:C:T	2.76352e-06	-1.22187	0.270446
230493797	chr1:230493797:A:G	9.03203e-06	-1.4883e-10	0.232845
230494173	chr1:230494173:G:C	7.88133e-07	-1.22926	-0.976757
230494279	chr1:230494279:A:G	2.85319e-06	-1.4883e-10	-0.919494
230494747	chr1:230494747:G:GAGGGAGGAAGAAAGGAAAGA	2.7594e-06	-1.4883e-10	-0.952919
230495232	chr1:230495232:C:T	2.60764e-05	2.30432	-1.01122
230495279	chr1:230495279:T:G	5.08451e-07	-1.50268	-1.14163
230495360	chr1:230495360:G:A	2.83436e-06	-1.4883e-10	-0.926116
230495550	chr1:230495550:G:A	2.23045e-05	2.02122	-0.884362
230495603	chr1:230495603:T:C	2.43598e-06	-1.4883e-10	-1.07758
230495741	chr1:230495741:A:G	2.85935e-06	-1.4883e-10	-0.917337
230495902	chr1:230495902:T:C	4.75165e-06	-1.4883e-10	-0.40944
230496273	chr1:230496273:T:G	1.87677e-06	-1.33838	-2.24018e-10
230496291	chr1:230496291:T:A	9.44856e-06	1.245	-0.967069
230496576	chr1:230496576:G:A	2.65009e-06	-1.4883e-10	-0.993337
230496724	chr1:230496724:A:G	2.2698e-06	-1.4883e-10	-1.14824
230497219	chr1:230497219:A:G	2.57137e-06	-1.4883e-10	-1.02349
230497274	chr1:230497274:G:A	2.95372e-06	-1.4883e-10	-0.884866
230497444	chr1:230497444:A:G	2.53833e-05	2.39083	-1.12467
230497543	chr1:230497543:C:T	1.91638e-06	-1.31749	-2.24018e-10
230497995	chr1:230497995:G:A	2.68251e-06	-1.4883e-10	-0.981181
230498137	chr1:230498137:GA:G	5.82893e-07	-1.61619	-0.891497
230498242	chr1:230498242:G:A	2.26974e-06	-1.4883e-10	-1.14827
230498366	chr1:230498366:T:C	2.38512e-06	-1.4883e-10	-1.09868
230498378	chr1:230498378:T:C	2.96181e-06	-1.4883e-10	-0.882131
230498514	chr1:230498514:A:G	2.40447e-06	-1.4883e-10	-1.0906
230498819	chr1:230498819:A:C	2.63625e-06	-1.4883e-10	-0.998576
230499263	chr1:230499263:A:C	3.69808e-06	0.34489	-1.00501
230499626	chr1:230499626:C:A	1.00932e-05	-1.4883e-10	0.343932
230499767	chr1:230499767:G:A	4.33408e-06	-1.4883e-10	-0.501424
230499800	chr1:230499800:T:C	4.69386e-06	-1.4883e-10	-0.421678
230499845	chr1:230499845:A:G	2.65726e-06	-1.4883e-10	-0.990638
230499854	chr1:230499854:A:T	3.34195e-06	-0.835859	0.0744802
230500072	chr1:230500072:A:G	3.01509e-06	-1.4883e-10	-0.864303
230500087	chr1:230500087:A:C	9.30486e-06	1.32113	-1.05853
230500845	chr1:230500845:G:A	7.27412e-07	-1.31009	-0.976102
230500999	chr1:230500999:C:T	1.98096e-06	-1.28435	-2.24018e-10
230501023	chr1:230501023:G:A	2.74274e-06	-1.4883e-10	-0.958977
230501037	chr1:230501037:C:T	1.95239e-06	-0.221278	-1.0776
230502096	chr1:230502096:C:T	2.70835e-06	-1.4883e-10	-0.971595
230502215	chr1:230502215:A:G	2.34429e-06	-0.237003	-0.878946
230502279	chr1:230502279:G:C	1.93735e-06	-1.30661	-2.24018e-10
230502372	chr1:230502372:G:A	3.78561e-06	-0.157892	-0.478834
230502406	chr1:230502406:C:T	2.93282e-06	-1.4883e-10	-0.891968
230502927	chr1:230502927:C:A	1.75657e-06	-0.292931	-1.11164
230503527	chr1:230503527:C:T	2.61827e-06	-1.4883e-10	-1.00542
230503909	chr1:230503909:G:T	4.13383e-07	-1.70678	-1.14453
230503988	chr1:230503988:T:C	2.23805e-05	1.69393	-0.553669
230503998	chr1:230503998:A:G	1.48314e-06	-1.57377	-2.24018e-10
230504011	chr1:230504011:C:T	2.72544e-06	-1.4883e-10	-0.965304
230504462	chr1:230504462:G:A	2.58811e-06	-1.017	-2.24018e-10
230505008	chr1:230505008:C:T	7.25989e-07	-1.68768	-0.60047
230505164	chr1:230505164:C:CT	6.48917e-07	-1.55047	-0.849913
230505228	chr1:230505228:T:C	8.12172e-07	-1.67391	-0.502061
230505292	chr1:230505292:G:A	2.3062e-06	-1.323	0.190666
230505329	chr1:230505329:G:T	2.39193e-06	-1.4883e-10	-1.09583
230505472	chr1:230505472:T:G	4.60764e-07	-1.59502	-1.14778
230506064	chr1:230506064:A:C	3.52291e-06	-1.4883e-10	-0.708645
230506148	chr1:230506148:A:G	5.71519e-07	-1.69386	-0.833535
230506202	chr1:230506202:A:T	2.81005e-06	-1.4883e-10	-0.93473
230506205	chr1:230506205:G:C	2.80786e-06	-1.4883e-10	-0.93551
230506385	chr1:230506385:C:CA	2.56387e-06	-1.4883e-10	-1.02641
230506605	chr1:230506605:G:A	1.34072e-06	-1.67472	-2.24018e-10
230506628	chr1:230506628:T:C	2.28255e-06	-1.4883e-10	-1.14264
230507139	chr1:230507139:T:G	9.30769e-07	-1.55413	-0.485546
230507430	chr1:230507430:T:C	2.55157e-06	-1.4883e-10	-1.03122
230507618	chr1:230507618:G:A	6.29048e-07	-1.59016	-0.841318
230507953	chr1:230507953:G:A	2.60198e-06	-1.4883e-10	-1.01166
230507982	chr1:230507982:G:A	6.10124e-06	-1.4883e-10	-0.159441
230508340	chr1:230508340:G:A	6.2173e-07	-1.62155	-0.82163
230509036	chr1:230509036:A:C	4.0868e-06	-1.4883e-10	-0.56017
230509237	chr1:230509237:C:T	5.59431e-07	-1.69715	-0.85162
230509391	chr1:230509391:G:T	1.7072e-06	-1.43308	-2.24018e-10
230510112	chr1:230510112:T:C	2.59735e-06	-1.4883e-10	-1.01344
230510548	chr1:230510548:A:G	7.52297e-07	-1.67298	-0.579576
230510655	chr1:230510655:T:C	1.60873e-06	-1.49249	-2.24018e-10
230510916	chr1:230510916:C:A	2.60198e-06	-1.4883e-10	-1.01166
230511439	chr1:230511439:T:C	4.29996e-07	-1.68288	-1.12904
230511531	chr1:230511531:T:C	1.68572e-05	-1.4883e-10	0.856844
230511578	chr1:230511578:TTCTC:T	5.07611e-07	-1.51037	-1.13561
230511659	chr1:230511659:G:A	2.85465e-06	-1.4883e-10	-0.918985
230511693	chr1:230511693:T:C	4.83987e-07	-1.7068	-0.986828
230511707	chr1:230511707:T:C	4.89082e-07	-1.70681	-0.976346
230511739	chr1:230511739:G:A	4.88118e-07	-1.69323	-0.991898
230511780	chr1:230511780:T:C	4.24374e-07	-1.70265	-1.12242
230511797	chr1:230511797:C:G	5.07018e-07	-1.64663	-1.00051
230511916	chr1:230511916:A:G	1.55374e-06	-1.10305	-0.424221
230512017	chr1:230512017:C:T	9.44324e-07	-1.46848	-0.556741
230512144	chr1:230512144:G:A	2.45137e-06	-1.4883e-10	-1.07128
230512221	chr1:230512221:C:G	2.28465e-06	-1.4883e-10	-1.14172
230512635	chr1:230512635:T:C	1.54303e-05	-1.4883e-10	0.768403
230512934	chr1:230512934:T:C	1.3608e-06	-1.65986	-2.24018e-10
230512959	chr1:230512959:C:T	1.15803e-06	-1.2357	-0.585509
230513471	chr1:230513471:T:C	1.72163e-05	-1.4883e-10	0.877922
230513561	chr1:230513561:T:C	9.6468e-06	-1.4883e-10	0.298693
230513562	chr1:230513562:G:A	3.36984e-06	-1.4883e-10	-0.753067
230513920	chr1:230513920:G:A	1.79508e-05	-1.4883e-10	0.919699
230514081	chr1:230514081:G:A	2.64164e-06	-1.4883e-10	-0.996532
230514141	chr1:230514141:T:G	3.05754e-06	-1.4883e-10	-0.850322
230514544	chr1:230514544:G:A	4.78544e-07	-1.6594	-1.04554
230515023	chr1:230515023:C:T	1.75693e-06	-1.40437	-2.24018e-10
230515056	chr1:230515056:C:T	1.6397e-06	-1.57907	0.105654
230515169	chr1:230515169:G:A	6.30582e-07	-1.31731	-1.11174
230515448	chr1:230515448:G:T	2.7111e-06	-1.4883e-10	-0.970578
230515689	chr1:230515689:C:T	1.70871e-06	-1.4322	-2.24018e-10
230515748	chr1:230515748:C:T	2.28332e-06	-1.4883e-10	-1.1423
230515795	chr1:230515795:A:G	2.77831e-06	-1.4883e-10	-0.94609
230515808	chr1:230515808:A:G	7.80105e-07	-1.20819	-1.00806
230515817	chr1:230515817:G:A	1.32106e-06	-1.6895	-2.24018e-10
230516584	chr1:230516584:A:T	1.70427e-05	-1.4883e-10	0.867791
230516693	chr1:230516693:G:A	4.43176e-06	-1.4883e-10	-0.479137
230517009	chr1:230517009:A:G	4.09045e-06	-1.4883e-10	-0.559279
230517036	chr1:230517036:T:G	6.84372e-07	-1.61449	-0.732698
230517093	chr1:230517093:G:A	2.2706e-06	-1.4883e-10	-1.14789
230517151	chr1:230517151:T:C	3.64531e-06	-1.4883e-10	-0.674491
230517270	chr1:230517270:T:C	3.00445e-06	-1.6758	0.807959
230517653	chr1:230517653:A:T	1.12298e-06	-1.6492	-0.202749
230517764	chr1:230517764:T:C	1.51207e-05	-1.4883e-10	0.748131
230517959	chr1:230517959:C:G	2.37999e-06	-1.4883e-10	-1.10084
230518317	chr1:230518317:C:T	2.38344e-06	-1.4883e-10	-1.09939
230518719	chr1:230518719:A:C	4.6087e-06	-1.4883e-10	-0.439987
230518843	chr1:230518843:A:C	2.06187e-06	-1.6143	0.369983
230519094	chr1:230519094:T:C	2.25343e-06	-1.60082	0.44534
230519136	chr1:230519136:G:T	2.72468e-06	-1.4883e-10	-0.965581
230519162	chr1:230519162:A:G	7.56995e-07	-1.70243	-0.543898
230519233	chr1:230519233:C:T	6.52246e-07	-1.27154	-1.12372
230519372	chr1:230519372:T:C	6.98941e-07	-1.70672	-0.619402
230519621	chr1:230519621:G:T	2.40069e-06	-1.4883e-10	-1.09217
230520258	chr1:230520258:G:A	2.80668e-06	-1.4883e-10	-0.935929
230520803	chr1:230520803:C:T	1.32075e-06	-1.68973	-2.24018e-10
230520964	chr1:230520964:C:A	4.67863e-06	-0.424927	-2.24018e-10
230520991	chr1:230520991:G:A	1.36439e-06	-1.65722	-2.24018e-10
230521424	chr1:230521424:G:A	3.20627e-06	-1.4883e-10	-0.802824
230521755	chr1:230521755:C:T	3.01671e-06	-1.4883e-10	-0.863767
230521858	chr1:230521858:C:T	2.75158e-05	-1.4883e-10	1.34683
230521870	chr1:230521870:C:T	2.38847e-06	-1.09728	-2.24018e-10
230521871	chr1:230521871:G:A	3.3479e-06	-1.4883e-10	-0.759599
230521992	chr1:230521992:A:G	1.20669e-06	-1.60739	-0.172661
230522026	chr1:230522026:G:A	2.34602e-06	-1.4883e-10	-1.11521
230522371	chr1:230522371:A:AT	1.33665e-06	-1.67777	-2.24018e-10
230523028	chr1:230523028:T:C	3.11772e-06	-1.4883e-10	-0.830832
230523117	chr1:230523117:C:G	2.27295e-06	-1.4883e-10	-1.14686
230523441	chr1:230523441:A:G	1.49963e-05	-1.4883e-10	0.739873
230523578	chr1:230523578:A:G	4.07885e-06	-1.4883e-10	-0.562117
230523584	chr1:230523584:A:T	5.38192e-07	-1.66723	-0.920246
230523875	chr1:230523875:G:A	8.23649e-07	-1.6646	-0.497344
230523879	chr1:230523879:C:T	1.30445e-06	-1.70215	-2.24018e-10
230523881	chr1:230523881:T:A	1.30372e-06	-1.70271	-2.24018e-10
230525305	chr1:230525305:A:G	2.85687e-06	-1.4883e-10	-0.918205
230525312	chr1:230525312:T:C	2.24951e-05	-1.4883e-10	1.14537
230525592	chr1:230525592:T:C	3.65136e-06	-1.4883e-10	-0.672832
230525875	chr1:230525875:T:A	2.52785e-06	-1.4883e-10	-1.04056
230526043	chr1:230526043:T:C	2.72417e-06	-1.4883e-10	-0.96577
230526054	chr1:230526054:G:A	5.34377e-07	-1.58434	-1.01024
230526112	chr1:230526112:C:T	1.46178e-06	-1.58828	-2.24018e-10
230526256	chr1:230526256:A:G	2.28453e-06	-1.4883e-10	-1.14177
230526461	chr1:230526461:C:T	3.32063e-06	-1.4883e-10	-0.767779
230526969	chr1:230526969:G:A	1.38297e-06	-1.6437	-2.24018e-10
230527088	chr1:230527088:G:A	5.7496e-07	-1.61791	-0.903476
230527134	chr1:230527134:A:G	5.07373e-07	-1.69516	-0.951277
230527214	chr1:230527214:G:A	3.49072e-06	-1.4883e-10	-0.717825
230527369	chr1:230527369:T:A	1.04965e-06	-1.61773	-0.301749
230527614	chr1:230527614:G:A	4.51919e-07	-1.69005	-1.07213
230527619	chr1:230527619:C:G	4.27114e-06	-1.4883e-10	-0.516052
230527651	chr1:230527651:A:G	1.33958e-06	-1.67558	-2.24018e-10
230527710	chr1:230527710:C:T	1.33215e-06	-1.68114	-2.24018e-10
230528100	chr1:230528100:G:T	2.50198e-06	-1.4883e-10	-1.05085
230528127	chr1:230528127:A:G	4.35301e-07	-1.65449	-1.14517
230528185	chr1:230528185:A:G	2.22328e-06	-1.16895	-2.24018e-10
230528224	chr1:230528224:C:T	1.71575e-06	-1.59814	0.170057
230528525	chr1:230528525:G:C	4.31026e-07	-1.70399	-1.10552
230528701	chr1:230528701:C:G	8.72193e-07	-1.59665	-0.50803
230528751	chr1:230528751:G:A	1.38698e-06	-1.64081	-2.24018e-10
230529072	chr1:230529072:G:A	6.83637e-07	-1.52723	-0.82103
230529764	chr1:230529764:A:G	2.50006e-06	-1.4883e-10	-1.05162
230529799	chr1:230529799:A:G	2.50096e-06	-1.4883e-10	-1.05126
230529815	chr1:230529815:C:T	2.51693e-06	-1.4883e-10	-1.04489
230529909	chr1:230529909:A:T	8.55219e-06	-1.4883e-10	0.178255
230530065	chr1:230530065:C:G	6.70662e-07	-1.53451	-0.832909
230530131	chr1:230530131:A:G	4.76686e-07	-1.69382	-1.015
230530200	chr1:230530200:T:C	2.01418e-06	-1.26772	-2.24018e-10
230530205	chr1:230530205:C:T	2.87388e-06	-1.4883e-10	-0.912269
230530317	chr1:230530317:G:A	7.67771e-07	-1.28779	-0.94441
230530603	chr1:230530603:T:C	1.33805e-06	-1.67672	-2.24018e-10
230530790	chr1:230530790:A:G	6.11463e-07	-1.6954	-0.764438
230531062	chr1:230531062:G:A	4.81779e-07	-1.60326	-1.09494
230531155	chr1:230531155:A:G	1.33444e-06	-1.67942	-2.24018e-10
230531448	chr1:230531448:G:C	2.67819e-06	-1.4883e-10	-0.98279
230531593	chr1:230531593:G:C	3.45465e-06	-1.4883e-10	-0.728213
230531836	chr1:230531836:G:A	1.42467e-05	-1.4883e-10	0.688594
230531953	chr1:230531953:T:C	2.50622e-06	-1.4883e-10	-1.04916
230531962	chr1:230531962:C:T	1.73013e-06	-1.56369	0.143954
230531963	chr1:230531963:G:A	3.21403e-06	-1.4883e-10	-0.800408
230532080	chr1:230532080:G:A	7.13369e-07	-1.23823	-1.06746
230532504	chr1:230532504:C:T	1.35995e-06	-1.66049	-2.24018e-10
230532514	chr1:230532514:A:G	4.90199e-07	-1.69222	-0.988659
230532676	chr1:230532676:C:T	8.01941e-07	-1.58531	-0.603345
230532740	chr1:230532740:G:T	3.86857e-06	-1.4883e-10	-0.615047
230532823	chr1:230532823:C:G	4.91174e-07	-1.58833	-1.09056
230533200	chr1:230533200:T:C	3.87076e-06	-1.4883e-10	-0.614483
230534009	chr1:230534009:C:T	3.43655e-06	-1.4883e-10	-0.733464
230534684	chr1:230534684:C:A	4.8186e-07	-1.5902	-1.10784
230534690	chr1:230534690:C:T	2.47583e-06	-1.4883e-10	-1.06136
230534716	chr1:230534716:G:A	5.01663e-07	-1.70652	-0.951241
230534720	chr1:230534720:G:A	4.79694e-07	-1.60397	-1.09857
230534821	chr1:230534821:C:T	1.32692e-06	-1.68507	-2.24018e-10
230534889	chr1:230534889:A:T	2.11989e-06	-1.58505	0.368476
230535456	chr1:230535456:GA:G	1.38843e-05	-1.4883e-10	0.662826
230535462	chr1:230535462:T:A	1.33534e-06	-1.67874	-2.24018e-10
230535622	chr1:230535622:A:G	4.27898e-07	-1.69906	-1.11774
230535947	chr1:230535947:A:G	4.97152e-07	-1.56753	-1.09926
230535976	chr1:230535976:G:T	7.27594e-07	-1.37542	-0.910529
230536711	chr1:230536711:T:C	3.55618e-05	-1.4883e-10	1.60334
230536795	chr1:230536795:G:A	1.33869e-06	-1.67624	-2.24018e-10
230536863	chr1:230536863:T:C	2.04537e-06	-1.60371	0.351351
230537017	chr1:230537017:G:C	2.30473e-06	-1.4883e-10	-1.13297
230537154	chr1:230537154:G:A	1.33919e-06	-1.67587	-2.24018e-10
230537496	chr1:230537496:A:T	1.31335e-06	-1.69535	-2.24018e-10
230537593	chr1:230537593:C:T	4.79301e-06	-1.4883e-10	-0.400774
230537839	chr1:230537839:CT:C	1.31375e-05	-1.4883e-10	0.607536
230538448	chr1:230538448:G:A	2.66697e-06	-1.4883e-10	-0.98699
230538592	chr1:230538592:C:T	3.59059e-06	-1.4883e-10	-0.689618
230538717	chr1:230538717:T:A	2.67556e-06	-1.4883e-10	-0.983774
230538841	chr1:230538841:C:T	2.72688e-06	-1.4883e-10	-0.964773
230539080	chr1:230539080:T:C	6.65655e-07	-1.47568	-0.899241
230539296	chr1:230539296:G:A	4.68914e-07	-1.65616	-1.06911
230539348	chr1:230539348:G:A	1.83869e-06	-0.993904	-0.364975
230539448	chr1:230539448:G:A	9.1846e-07	-1.70508	-0.347912
230539600	chr1:230539600:CT:C	3.53131e-06	-1.4883e-10	-0.706263
230539607	chr1:230539607:G:A	3.42231e-06	-1.4883e-10	-0.737618
230539883	chr1:230539883:GGAATGGTT:G	1.61701e-06	-1.12843	-0.358918
230540296	chr1:230540296:A:C	1.15334e-06	-1.11271	-0.712556
230540913	chr1:230540913:C:G	2.40719e-06	-1.4883e-10	-1.08947
230540928	chr1:230540928:G:A	7.55107e-07	-1.59964	-0.649191
230541241	chr1:230541241:A:T	5.73937e-06	-1.4883e-10	-0.220583
230541870	chr1:230541870:G:A	3.30064e-06	-1.4883e-10	-0.773816
230541899	chr1:230541899:C:A	2.64547e-06	-1.4883e-10	-0.995084
230541979	chr1:230541979:G:A	1.19563e-05	-1.4883e-10	0.513322
230542209	chr1:230542209:CTGA:C	2.32276e-06	-1.4883e-10	-1.12518
230542907	chr1:230542907:G:C	2.67191e-06	-1.4883e-10	-0.985141
230542997	chr1:230542997:A:G	2.67705e-06	-1.4883e-10	-0.983218
230543425	chr1:230543425:A:G	3.69735e-06	-1.4883e-10	-0.660317
230543645	chr1:230543645:C:T	3.94028e-06	-1.4883e-10	-0.59668
230543841	chr1:230543841:A:C	4.25216e-07	-1.70266	-1.12043
230543921	chr1:230543921:T:C	2.42497e-06	-1.4883e-10	-1.08211
230544278	chr1:230544278:A:G	5.74557e-06	-1.4883e-10	-0.219504
230544293	chr1:230544293:G:A	5.73012e-06	-1.4883e-10	-0.222196
230544585	chr1:230544585:G:C	1.30134e-06	-1.70454	-2.24018e-10
230544805	chr1:230544805:A:G	2.56295e-06	-1.4883e-10	-1.02677
230544870	chr1:230544870:A:T	1.48493e-06	-1.04474	-0.527824
230545062	chr1:230545062:C:T	2.61426e-06	-1.4883e-10	-1.00695
230545187	chr1:230545187:C:T	4.10328e-06	-1.4883e-10	-0.556145
230545507	chr1:230545507:A:G	5.16825e-07	-1.53742	-1.09057
230545609	chr1:230545609:G:A	3.91375e-06	-1.4883e-10	-0.603438
230545850	chr1:230545850:C:G	1.68957e-06	-1.44346	-2.24018e-10
230545936	chr1:230545936:T:C	3.10652e-06	-1.4883e-10	-0.834431
230545985	chr1:230545985:C:A	6.64319e-07	-1.70326	-0.673665
230546167	chr1:230546167:T:C	6.90179e-07	-1.34388	-0.994854
230546401	chr1:230546401:C:G	1.3193e-06	-1.69083	-2.24018e-10
230546434	chr1:230546434:G:A	4.7098e-06	-1.4883e-10	-0.418288
230547067	chr1:230547067:A:G	1.65312e-06	-0.599053	-0.866215
230547472	chr1:230547472:T:A	2.35519e-06	-1.4883e-10	-1.11131
230547657	chr1:230547657:C:T	6.53411e-07	-1.24956	-1.14392
230547659	chr1:230547659:T:C	1.32288e-06	-1.68812	-2.24018e-10
230547666	chr1:230547666:T:C	2.545e-06	-1.4883e-10	-1.0338
230548097	chr1:230548097:T:G	3.59754e-06	-1.4883e-10	-0.687683
230548107	chr1:230548107:A:T	8.15629e-07	-1.44344	-0.728291
230548408	chr1:230548408:T:C	2.99773e-05	-1.4883e-10	1.43251
230548430	chr1:230548430:T:C	5.30604e-07	-1.4534	-1.14828
230548466	chr1:230548466:T:C	2.16618e-06	-1.19497	-2.24018e-10
230548512	chr1:230548512:C:T	5.9899e-06	-1.51201	1.33416
230548513	chr1:230548513:G:A	8.27509e-07	-1.66185	-0.495415
230548526	chr1:230548526:C:T	2.28319e-06	-1.4883e-10	-1.14236
230548542	chr1:230548542:A:G	4.53976e-07	-1.68203	-1.07562
230548582	chr1:230548582:T:C	5.95354e-07	-1.47668	-1.00985
230548583	chr1:230548583:C:T	5.87267e-07	-1.49266	-1.00755
230548644	chr1:230548644:T:C	2.99229e-06	-1.4883e-10	-0.871894
230548783	chr1:230548783:A:G	1.79719e-06	-1.38171	-2.24018e-10
230549053	chr1:230549053:C:G	8.50141e-07	-1.4784	-0.651884
230549127	chr1:230549127:T:A	3.29747e-06	-1.69935	0.92457
230549168	chr1:230549168:C:T	1.88664e-06	-1.33313	-2.24018e-10
230549509	chr1:230549509:G:A	4.48344e-07	-1.69284	-1.07729
230549809	chr1:230549809:C:A	2.27853e-06	-1.4883e-10	-1.1444
230550080	chr1:230550080:C:T	1.14102e-06	-1.4403	-0.395703
230550085	chr1:230550085:A:G	2.59769e-06	-1.4883e-10	-1.01331
230550155	chr1:230550155:A:T	2.27071e-06	-1.4883e-10	-1.14784
230550343	chr1:230550343:A:G	1.29904e-06	-1.70631	-2.24018e-10
230550727	chr1:230550727:A:C	5.0379e-07	-1.50785	-1.14568
230550965	chr1:230550965:G:A	2.19117e-06	-1.61804	0.434541
230551015	chr1:230551015:A:G	5.64228e-07	-1.63125	-0.908978
230551883	chr1:230551883:C:T	1.20052e-05	-1.4883e-10	0.517411
230551965	chr1:230551965:C:T	4.94511e-07	-1.56117	-1.11095
230552014	chr1:230552014:T:C	1.35935e-06	-1.66093	-2.24018e-10
230552172	chr1:230552172:T:C	5.71926e-06	-1.4883e-10	-0.224093
230552319	chr1:230552319:C:A	5.58649e-07	-1.4024	-1.14777
230552483	chr1:230552483:A:G	2.28573e-06	-1.4883e-10	-1.14125
230552576	chr1:230552576:G:A	2.2948e-06	-1.4883e-10	-1.13729
230552669	chr1:230552669:A:G	2.68942e-06	-1.4883e-10	-0.978608
230552720	chr1:230552720:A:G	8.5379e-07	-1.6947	-0.4313
230552897	chr1:230552897:T:C	2.06137e-06	-1.69732	0.452754
230552948	chr1:230552948:G:A	4.83273e-07	-1.55009	-1.14502
230553165	chr1:230553165:T:C	5.74417e-06	-1.4883e-10	-0.219748
230553710	chr1:230553710:C:T	3.35878e-06	-1.4883e-10	-0.756354
230554490	chr1:230554490:T:C	2.42294e-06	-1.4883e-10	-1.08295
230554937	chr1:230554937:T:G	4.17435e-07	-1.6968	-1.14476
230555045	chr1:230555045:AT:A	2.3061e-06	-1.4883e-10	-1.13237
230555508	chr1:230555508:TGTTA:T	9.71959e-07	-1.65964	-0.33673
230555526	chr1:230555526:C:T	1.34431e-05	-1.4883e-10	0.630537
230555601	chr1:230555601:C:G	4.20611e-07	-1.69726	-1.13672
230555700	chr1:230555700:C:T	7.28556e-06	-1.4883e-10	0.0179621
230556107	chr1:230556107:A:G	4.90773e-07	-1.53317	-1.14653
230556246	chr1:230556246:C:T	2.42628e-06	-1.4883e-10	-1.08157
230556378	chr1:230556378:G:C	3.24195e-06	-1.4883e-10	-0.791758
230556972	chr1:230556972:G:A	4.44962e-07	-1.68823	-1.08947
230557252	chr1:230557252:CA:C	5.09376e-07	-1.49756	-1.14494
230557320	chr1:230557320:A:C	5.16629e-07	-1.48565	-1.14271
230557871	chr1:230557871:T:C	9.89602e-07	-1.45169	-0.526697
230558111	chr1:230558111:AG:A	3.21632e-06	-1.4883e-10	-0.799696
230558691	chr1:230558691:G:A	2.363e-06	-1.4883e-10	-1.108
230558806	chr1:230558806:C:A	8.96631e-07	-1.47597	-0.601072
230559033	chr1:230559033:A:G	3.44673e-06	-1.4883e-10	-0.730507
230559174	chr1:230559174:TG:T	1.47501e-06	-1.57927	-2.24018e-10
230559798	chr1:230559798:A:G	3.33256e-06	-1.4883e-10	-0.764193
230560482	chr1:230560482:C:T	9.53114e-06	-1.4883e-10	0.286631
230560584	chr1:230560584:A:G	3.19961e-06	-1.4883e-10	-0.804904
230561176	chr1:230561176:C:T	7.65785e-07	-1.68034	-0.55445
230561414	chr1:230561414:T:G	3.22095e-06	-1.4883e-10	-0.798258
230561446	chr1:230561446:T:G	3.3987e-06	-1.4883e-10	-0.74454
230561974	chr1:230561974:A:G	7.23231e-07	-1.70628	-0.585678
230562304	chr1:230562304:T:C	1.32687e-05	-1.4883e-10	0.617475
230562441	chr1:230562441:T:A	2.29278e-06	-1.4883e-10	-1.13817
230562630	chr1:230562630:T:C	2.94444e-06	-1.4883e-10	-0.888014
230562767	chr1:230562767:A:G	5.81834e-07	-1.42352	-1.08598
230562769	chr1:230562769:G:A	2.651e-06	-1.4883e-10	-0.992994
230562809	chr1:230562809:C:G	3.40085e-06	-1.4883e-10	-0.743907
230562949	chr1:230562949:TCCTGATCCCCCACC:T	4.96025e-07	-1.6941	-0.974959
230563127	chr1:230563127:A:G	2.86457e-06	-1.4883e-10	-0.915513
230563488	chr1:230563488:T:A	4.78399e-07	-1.57127	-1.13398
230563537	chr1:230563537:G:A	1.32662e-05	-1.4883e-10	0.617287
230563646	chr1:230563646:A:G	3.10969e-06	-1.6786	0.845186
230564609	chr1:230564609:A:G	3.59251e-06	-1.4883e-10	-0.689083
230564894	chr1:230564894:A:G	1.27816e-06	-1.70544	-0.0170691
230564932	chr1:230564932:T:C	5.64802e-07	-1.4837	-1.05551
230565073	chr1:230565073:C:T	6.19951e-07	-1.45558	-0.990469
230565259	chr1:230565259:C:T	3.5539e-06	-1.4883e-10	-0.699887
230565332	chr1:230565332:T:C	1.97901e-06	-1.65976	0.374425
230565380	chr1:230565380:A:T	7.50876e-07	-1.29264	-0.961803
230565441	chr1:230565441:G:A	5.09665e-07	-1.55768	-1.08426
230565542	chr1:230565542:G:A	1.15719e-06	-1.57158	-0.25036
230565691	chr1:230565691:T:C	1.18067e-06	-1.70664	-0.0952094
230565819	chr1:230565819:G:A	1.4269e-06	-1.70324	0.0908113
230565905	chr1:230565905:G:A	1.9791e-06	-1.28529	-2.24018e-10
230566684	chr1:230566684:A:ATGTT	1.59029e-06	-1.50402	-2.24018e-10
230566687	chr1:230566687:A:T	1.57484e-06	-1.51378	-2.24018e-10
230566803	chr1:230566803:A:G	5.00776e-07	-1.58592	-1.0736
230567036	chr1:230567036:T:A	3.74369e-06	-1.4883e-10	-0.647862
230567215	chr1:230567215:G:A	2.87815e-06	-1.4883e-10	-0.910784
230567242	chr1:230567242:T:C	8.52037e-07	-1.6398	-0.488262
230567373	chr1:230567373:C:T	3.37724e-06	-1.4883e-10	-0.750874
230567404	chr1:230567404:A:G	2.28784e-06	-1.4883e-10	-1.14032
230567474	chr1:230567474:A:G	1.91744e-06	-1.5613	0.244358
230567525	chr1:230567525:C:A	2.29067e-06	-1.4883e-10	-1.13909
230567626	chr1:230567626:C:T	2.29286e-06	-1.4883e-10	-1.13813
230567750	chr1:230567750:G:A	3.3716e-06	-1.4883e-10	-0.752546
230567851	chr1:230567851:T:C	2.69655e-06	-1.4883e-10	-0.97596
230567858	chr1:230567858:G:A	8.7369e-07	-1.61885	-0.484116
230567967	chr1:230567967:C:T	3.3716e-06	-1.4883e-10	-0.752546
230568079	chr1:230568079:C:A	8.66503e-07	-1.60084	-0.510384
230568088	chr1:230568088:T:C	7.56888e-07	-1.70563	-0.540838
230568405	chr1:230568405:G:A	3.5838e-06	-1.4883e-10	-0.691508
230568420	chr1:230568420:A:G	8.02466e-07	-1.62934	-0.558662
230568439	chr1:230568439:G:A	8.3018e-07	-1.61597	-0.538079
230568545	chr1:230568545:T:C	8.48177e-07	-1.61214	-0.520454
230568937	chr1:230568937:C:G	1.26895e-06	-1.57043	-0.159307
230568992	chr1:230568992:T:C	6.33115e-07	-1.65059	-0.774445
230569091	chr1:230569091:GTATT:G	1.39032e-06	-1.6384	-2.24018e-10
230569124	chr1:230569124:G:A	3.43786e-06	-1.4883e-10	-0.733084
230569401	chr1:230569401:G:T	2.78978e-06	-1.22887	0.286901
230569600	chr1:230569600:A:C	2.30162e-06	-1.46837	0.334047
230569607	chr1:230569607:C:T	1.68577e-06	-1.47854	0.0328329
230569615	chr1:230569615:C:G	1.69835e-06	-1.49027	0.0519893
230569779	chr1:230569779:G:A	2.05667e-06	-1.24684	-2.24018e-10
230569820	chr1:230569820:T:A	5.34717e-07	-1.60073	-0.993226
230569986	chr1:230569986:T:C	2.63398e-06	-1.4883e-10	-0.999438
230570011	chr1:230570011:G:A	9.313e-07	-1.57637	-0.462733
230570022	chr1:230570022:C:T	9.35506e-07	-1.58013	-0.454473
230570308	chr1:230570308:C:T	9.28772e-07	-1.60141	-0.440418
230570543	chr1:230570543:A:G	9.30024e-07	-1.561	-0.479475
230570565	chr1:230570565:G:T	3.12413e-06	-1.4883e-10	-0.828776
230570617	chr1:230570617:G:A	1.56053e-06	-1.52291	-2.24018e-10
230571122	chr1:230571122:C:T	8.66426e-07	-1.5562	-0.555111
230571177	chr1:230571177:G:A	5.38429e-07	-1.61961	-0.967421
230571202	chr1:230571202:C:T	8.81866e-07	-1.56889	-0.524757
230571274	chr1:230571274:G:A	2.27321e-06	-1.4883e-10	-1.14674
230571462	chr1:230571462:C:T	2.06572e-06	-1.25783	0.015372
230571624	chr1:230571624:A:C	2.33587e-06	-1.4883e-10	-1.11955
230571742	chr1:230571742:T:TTGCCAAC	1.16115e-05	-1.4883e-10	0.484062
230572213	chr1:230572213:A:C	2.28111e-06	-1.4883e-10	-1.14327
230572373	chr1:230572373:G:A	1.4046e-06	-1.62818	-2.24018e-10
230572727	chr1:230572727:C:T	3.33374e-05	-1.4883e-10	1.53875
230572864	chr1:230572864:T:C	4.03268e-06	-1.4883e-10	-0.573501
230572886	chr1:230572886:G:A	2.09361e-06	-1.22904	-2.24018e-10
230573094	chr1:230573094:G:C	3.15626e-06	-1.31301	0.494471
230573173	chr1:230573173:T:C	2.28389e-06	-1.4883e-10	-1.14205
230573218	chr1:230573218:C:A	1.07423e-06	-1.5378	-0.358527
230573285	chr1:230573285:C:T	7.81091e-07	-1.17054	-1.04446
230573329	chr1:230573329:C:T	2.26969e-06	-1.4883e-10	-1.14829
230573837	chr1:230573837:T:C	7.66391e-07	-1.19281	-1.04119
230574023	chr1:230574023:A:G	9.46796e-07	-1.14624	-0.876361
230574246	chr1:230574246:T:A	7.76053e-07	-1.19602	-1.02545
230574439	chr1:230574439:A:G	7.90696e-07	-1.17424	-1.02854
230574450	chr1:230574450:A:G	1.24588e-06	-1.37953	-0.368556
230574685	chr1:230574685:G:A	5.21205e-07	-1.68834	-0.931201
230574817	chr1:230574817:T:G	4.37906e-07	-1.6456	-1.14808
230574821	chr1:230574821:TTG:T	7.93105e-07	-1.1543	-1.04544
230574885	chr1:230574885:A:G	2.27102e-06	-1.4883e-10	-1.1477
230574943	chr1:230574943:A:G	2.57821e-06	-1.39558	0.374742
230575182	chr1:230575182:T:C	1.17777e-06	-1.34132	-0.462997
230575633	chr1:230575633:T:C	2.2871e-06	-1.4883e-10	-1.14065
230575656	chr1:230575656:C:T	7.05267e-07	-1.39831	-0.918798
230575689	chr1:230575689:C:T	4.56085e-07	-1.66953	-1.08348
230576216	chr1:230576216:G:A	1.59822e-06	-1.52073	0.0216896
230576227	chr1:230576227:C:T	1.58931e-05	-1.4883e-10	0.797949
230576378	chr1:230576378:T:G	1.0853e-06	-1.44419	-0.441887
230576411	chr1:230576411:C:T	2.53887e-06	-1.4883e-10	-1.03621
230576436	chr1:230576436:T:G	6.08705e-06	-1.4883e-10	-0.16177
230576767	chr1:230576767:A:G	5.05581e-07	-1.68555	-0.96443
230576976	chr1:230576976:A:G	1.60056e-06	-1.58383	0.0862525
230577019	chr1:230577019:C:T	4.1644e-06	-1.4883e-10	-0.541361
230577407	chr1:230577407:C:T	4.47634e-07	-1.64385	-1.12786
230577476	chr1:230577476:G:A	2.34694e-06	-1.4883e-10	-1.11482
230578196	chr1:230578196:G:A	1.35336e-06	-1.54826	-0.117088
230578434	chr1:230578434:G:T	8.96433e-07	-1.4184	-0.658864
230579170	chr1:230579170:A:G	1.65791e-06	-1.46135	-0.00102236
230579231	chr1:230579231:A:C	2.27238e-06	-1.4883e-10	-1.14711
230579318	chr1:230579318:T:C	2.37605e-06	-1.39709	0.294592
230579329	chr1:230579329:T:C	2.22197e-06	-1.40012	0.230585
230579384	chr1:230579384:A:G	2.80876e-06	-1.34539	0.410198
230579411	chr1:230579411:G:C	2.2204e-06	-1.39117	0.220927
230579482	chr1:230579482:G:A	1.97327e-06	-1.38855	0.100306
230579530	chr1:230579530:C:T	2.19858e-06	-1.39881	0.218686
230579667	chr1:230579667:G:A	2.30317e-06	-1.4883e-10	-1.13364
230579957	chr1:230579957:C:T	1.2134e-06	-1.40555	-0.368961
230580001	chr1:230580001:G:A	1.42917e-06	-1.61084	-2.24018e-10
230580221	chr1:230580221:C:G	2.8443e-06	-1.4883e-10	-0.922617
230580239	chr1:230580239:A:G	1.41783e-06	-1.6188	-2.24018e-10
230580700	chr1:230580700:C:T	2.52142e-06	-1.4883e-10	-1.04311
230580782	chr1:230580782:A:T	1.83838e-06	-1.44366	0.0846097
230580807	chr1:230580807:C:T	2.28437e-06	-1.4883e-10	-1.14184
230581040	chr1:230581040:G:A	2.36197e-06	-1.4883e-10	-1.10843
230581126	chr1:230581126:C:T	1.90818e-06	-1.4713	0.149515
230581175	chr1:230581175:G:A	2.52403e-06	-1.4883e-10	-1.04207
230581190	chr1:230581190:C:G	1.72737e-06	-1.33861	-0.0827251
230581428	chr1:230581428:A:G	2.18006e-06	-1.48503	0.296449
230581656	chr1:230581656:C:G	1.39874e-06	-1.4078	-0.224562
230582172	chr1:230582172:C:T	6.24805e-07	-1.46325	-0.974999
230582766	chr1:230582766:T:C	4.21857e-07	-1.70218	-1.12884
230582793	chr1:230582793:C:A	2.73037e-06	0.0310699	-0.994565
230582813	chr1:230582813:A:G	2.31689e-06	-1.4883e-10	-1.12771
230582992	chr1:230582992:G:A	1.35044e-06	-1.6675	-2.24018e-10
230583138	chr1:230583138:C:T	1.73834e-06	-0.2859	-1.1291
230583170	chr1:230583170:G:A	2.48566e-06	0.025324	-1.08272
230583875	chr1:230583875:A:G	5.08665e-07	-1.50784	-1.13605
230584139	chr1:230584139:A:T	4.25e-07	-1.70669	-1.11691
230584497	chr1:230584497:A:G	1.69091e-06	-1.44267	-2.24018e-10
230584522	chr1:230584522:T:C	1.48473e-06	-1.31542	-0.257279
230584829	chr1:230584829:T:G	8.46403e-07	-1.44319	-0.691504
230585196	chr1:230585196:G:A	5.47239e-07	-1.47897	-1.09184
230585627	chr1:230585627:G:A	3.08044e-06	-1.4883e-10	-0.842859
230585880	chr1:230585880:A:G	7.15179e-06	-1.4883e-10	-0.000570626
230586068	chr1:230586068:C:T	7.69555e-07	-1.10913	-1.12075
230586135	chr1:230586135:C:T	4.52651e-06	-0.457981	-2.24018e-10
230586281	chr1:230586281:G:A	4.96002e-07	-1.5211	-1.14801
230586394	chr1:230586394:A:C	1.3919e-06	-1.57066	-0.0665958
230586399	chr1:230586399:A:C	6.8036e-07	-1.69688	-0.65619
230586513	chr1:230586513:T:C	7.14973e-06	-1.4883e-10	-0.000857422
230586712	chr1:230586712:C:G	6.23465e-06	-1.4883e-10	-0.13781
230586855	chr1:230586855:G:A	2.26961e-06	-1.4883e-10	-1.14833
230586930	chr1:230586930:T:C	1.40105e-06	-1.56888	-0.0618325
230587010	chr1:230587010:T:C	3.10753e-06	-1.68807	0.853965
230587315	chr1:230587315:A:G	1.44709e-06	-1.53753	-0.0608499
230587623	chr1:230587623:A:G	1.59966e-06	-0.362123	-1.13602
230587627	chr1:230587627:T:G	8.54885e-07	-1.12625	-0.998467
230587815	chr1:230587815:T:A	3.10764e-06	-1.68455	0.850482
230587878	chr1:230587878:A:G	1.49367e-06	-1.5667	-2.24018e-10
230588273	chr1:230588273:A:G	2.82354e-06	-1.4883e-10	-0.92994
230589214	chr1:230589214:G:A	4.34696e-06	-1.4883e-10	-0.498457
230589522	chr1:230589522:T:G	1.52447e-06	-1.54628	-2.24018e-10
230589710	chr1:230589710:T:C	2.81672e-06	-1.4883e-10	-0.932361
230589974	chr1:230589974:T:C	1.46128e-06	-1.56164	-0.0269806
230590078	chr1:230590078:G:A	6.03142e-07	-1.36059	-1.11294
230590223	chr1:230590223:G:A	1.56932e-06	-1.53172	0.0144291
230590787	chr1:230590787:G:A	5.1749e-06	-1.4883e-10	-0.324113
230590931	chr1:230590931:A:G	9.91893e-07	-1.52408	-0.451994
230591200	chr1:230591200:ATCTC:A	9.35479e-07	-1.53378	-0.50085
230591603	chr1:230591603:C:T	2.45637e-06	-1.4883e-10	-1.06925
230591616	chr1:230591616:C:T	5.18264e-07	-1.47715	-1.14806
230591770	chr1:230591770:G:A	1.49482e-06	-1.56593	-2.24018e-10
230592342	chr1:230592342:T:C	5.27484e-07	-1.46039	-1.14718
230592466	chr1:230592466:G:A	4.14126e-06	-1.4883e-10	-0.546932
230592541	chr1:230592541:A:C	4.76103e-07	-1.69049	-1.01956
230592567	chr1:230592567:G:A	5.16862e-07	-1.48036	-1.14756
230592616	chr1:230592616:G:T	4.76857e-07	-1.68972	-1.01876
230592641	chr1:230592641:G:A	2.34628e-06	-1.4883e-10	-1.1151
230592920	chr1:230592920:A:G	2.34137e-06	-1.4883e-10	-1.1172
230593010	chr1:230593010:G:A	9.12055e-07	-1.04996	-1.01003
230593066	chr1:230593066:G:C	1.19961e-05	-1.4883e-10	0.516652
230593103	chr1:230593103:G:A	6.75771e-07	-1.2116	-1.14824
230593221	chr1:230593221:C:T	6.15093e-07	-1.48988	-0.964035
230593595	chr1:230593595:T:C	1.20051e-05	-1.4883e-10	0.517397
230593655	chr1:230593655:C:T	8.38654e-07	-1.55104	-0.592848
230594036	chr1:230594036:T:G	1.69574e-06	-0.307241	-1.13257
230594511	chr1:230594511:T:C	2.2725e-06	-1.4883e-10	-1.14705
230594855	chr1:230594855:A:G	9.68363e-07	-0.983836	-1.01625
230594880	chr1:230594880:G:A	5.56084e-07	-1.41121	-1.14356
230594957	chr1:230594957:G:A	6.68329e-07	-1.48206	-0.888846
230594974	chr1:230594974:G:A	5.79575e-06	-1.4883e-10	-0.210808
230595059	chr1:230595059:A:C	1.05557e-06	-0.774574	-1.13928
230595584	chr1:230595584:G:A	4.14352e-06	-1.4883e-10	-0.546386
230595615	chr1:230595615:C:T	1.56008e-05	-1.4883e-10	0.77939
230595691	chr1:230595691:G:A	2.78049e-06	-1.4883e-10	-0.945304
230595781	chr1:230595781:A:G	9.53518e-07	-0.985761	-1.02977
230595808	chr1:230595808:T:C	1.6398e-06	-1.50411	0.0307458
230596034	chr1:230596034:G:A	2.34069e-06	-1.4883e-10	-1.11749
230596373	chr1:230596373:T:C	1.30158e-06	-1.70435	-2.24018e-10
230596507	chr1:230596507:T:G	1.38521e-06	-0.56342	-1.07866
230596717	chr1:230596717:G:T	2.2728e-06	-1.4883e-10	-1.14692
230596853	chr1:230596853:G:A	4.43471e-07	-1.69818	-1.08288
230596936	chr1:230596936:T:C	9.16441e-07	-1.09637	-0.958821
230597188	chr1:230597188:G:A	4.29539e-06	-1.4883e-10	-0.510391
230597524	chr1:230597524:A:G	1.62353e-06	-1.50897	0.0256448
230598232	chr1:230598232:C:T	5.05401e-07	-1.64852	-1.00182
230598376	chr1:230598376:C:T	2.3627e-06	0.0237427	-1.13187
230598522	chr1:230598522:A:G	1.04253e-06	-0.785114	-1.14117
230598740	chr1:230598740:C:CA	9.66568e-07	-0.959997	-1.04194
230598972	chr1:230598972:G:A	2.80602e-06	-1.68906	0.752889
230599066	chr1:230599066:T:C	6.7914e-07	-1.70174	-0.653118
230599088	chr1:230599088:G:C	6.79805e-07	-1.70132	-0.652563
230599567	chr1:230599567:C:T	1.16157e-06	-0.884205	-0.933951
230599689	chr1:230599689:T:A	6.5005e-07	-1.46082	-0.937823
230599875	chr1:230599875:C:T	2.65046e-06	-1.4883e-10	-0.9932
230599876	chr1:230599876:A:G	9.74818e-07	-0.966871	-1.02657
230599895	chr1:230599895:C:T	1.20511e-05	-1.4883e-10	0.521222
230600287	chr1:230600287:T:C	3.97977e-06	-1.4883e-10	-0.586709
230600644	chr1:230600644:C:T	2.68027e-06	-1.4883e-10	-0.982015
230600676	chr1:230600676:G:A	4.24457e-07	-1.69746	-1.12742
230600759	chr1:230600759:G:C	4.60354e-07	-1.69854	-1.04515
230600940	chr1:230600940:C:T	2.65957e-06	-1.4883e-10	-0.98977
230600961	chr1:230600961:A:T	1.20563e-05	-1.4883e-10	0.521651
230600983	chr1:230600983:C:T	5.3931e-07	-1.44167	-1.14373
230601329	chr1:230601329:T:C	1.6726e-06	-1.45355	-2.24018e-10
230601368	chr1:230601368:T:C	2.20767e-06	-1.39253	0.216537
230601515	chr1:230601515:T:G	1.24343e-06	-1.21196	-0.5381
230601709	chr1:230601709:C:T	5.80307e-06	-0.209546	-2.24018e-10
230601870	chr1:230601870:G:A	5.44834e-07	-1.44104	-1.13417
230602027	chr1:230602027:T:A	1.67152e-06	-0.305888	-1.14831
230602074	chr1:230602074:T:C	1.0454e-06	-0.792232	-1.1313
230602253	chr1:230602253:A:G	2.14234e-06	-0.236049	-0.969987
230602283	chr1:230602283:G:A	2.40842e-06	-0.418125	-0.670836
230602350	chr1:230602350:C:T	4.51661e-07	-1.6875	-1.07526
230602514	chr1:230602514:A:G	7.52606e-07	-1.40797	-0.844174
230602547	chr1:230602547:T:C	3.15772e-06	-1.4883e-10	-0.818082
230603012	chr1:230603012:A:G	1.62082e-06	-0.34039	-1.14461
230603069	chr1:230603069:T:C	1.38522e-06	-1.45707	-0.185003
230603132	chr1:230603132:G:A	3.2123e-06	-1.4883e-10	-0.800946
230603411	chr1:230603411:C:T	1.20563e-05	-1.4883e-10	0.521651
230603571	chr1:230603571:C:T	2.3661e-06	-1.4883e-10	-1.10669
230603580	chr1:230603580:C:T	1.66141e-06	-0.372773	-1.08749
230603820	chr1:230603820:G:C	1.2092e-05	-1.4883e-10	0.524615
230603845	chr1:230603845:C:T	2.51894e-06	-1.4883e-10	-1.0441
230603987	chr1:230603987:G:A	2.433e-05	-1.4883e-10	1.22378
230604028	chr1:230604028:A:G	1.58252e-06	-0.360785	-1.14813
230604200	chr1:230604200:A:C	1.61447e-06	-1.48893	-2.24018e-10
230604367	chr1:230604367:C:T	1.90967e-06	-0.281293	-1.03971
230604604	chr1:230604604:AT:A	9.6746e-07	-0.870592	-1.13042
230604649	chr1:230604649:C:T	7.97717e-07	-1.44819	-0.745746
230604654	chr1:230604654:T:C	1.14101e-06	-0.726023	-1.11
230604735	chr1:230604735:GCTT:G	2.28376e-06	-1.4883e-10	-1.14211
230604963	chr1:230604963:G:A	4.54989e-07	-1.66261	-1.09281
230605145	chr1:230605145:C:T	2.29976e-06	-1.4883e-10	-1.13513
230605160	chr1:230605160:T:C	1.09441e-06	-0.778482	-1.09924
230605206	chr1:230605206:T:A	1.33456e-06	-1.67933	-2.24018e-10
230605227	chr1:230605227:A:G	2.89157e-06	-0.906134	-2.24018e-10
230605279	chr1:230605279:T:C	1.21029e-06	-0.668542	-1.10853
230605319	chr1:230605319:C:T	5.80242e-07	-1.43367	-1.07857
230605383	chr1:230605383:G:A	5.49603e-07	-1.67629	-0.890204
230605388	chr1:230605388:A:G	1.11043e-06	-0.762868	-1.10032
230605400	chr1:230605400:T:C	1.16273e-06	-0.712303	-1.10486
230605503	chr1:230605503:CA:C	1.18573e-06	-0.70401	-1.09356
230605589	chr1:230605589:A:G	1.22673e-06	-0.653092	-1.11049
230605637	chr1:230605637:C:T	1.69837e-06	-1.53307	0.0948058
230605641	chr1:230605641:A:G	2.24719e-06	-0.139574	-1.01868
230605690	chr1:230605690:A:G	1.21361e-06	-1.43934	-0.334999
230605695	chr1:230605695:T:C	2.28248e-06	-1.4883e-10	-1.14267
230605765	chr1:230605765:T:C	1.34664e-06	-1.67032	-2.24018e-10
230605873	chr1:230605873:C:A	1.86167e-06	-1.49408	0.147616
230606295	chr1:230606295:C:T	5.56004e-06	-1.4883e-10	-0.252328
230606306	chr1:230606306:T:C	1.33266e-06	-0.597722	-1.08303
230606502	chr1:230606502:C:T	5.88884e-06	-1.4883e-10	-0.194874
230606535	chr1:230606535:C:T	2.33689e-06	-1.4883e-10	-1.11911
230606668	chr1:230606668:ACT:A	1.32783e-06	-1.47565	-0.208731
230606788	chr1:230606788:C:T	5.47644e-07	-1.45967	-1.1104
230606992	chr1:230606992:TACAG:T	2.34418e-06	0.0322998	-1.1483
230607023	chr1:230607023:C:T	2.40446e-06	-1.09061	-2.24018e-10
230607223	chr1:230607223:C:T	5.67686e-06	-1.4883e-10	-0.231535
230607324	chr1:230607324:C:T	1.12503e-06	-1.21995	-0.630175
230607540	chr1:230607540:G:A	1.34947e-06	-1.66822	-2.24018e-10
230607697	chr1:230607697:C:A	6.42927e-06	-0.107072	-2.24018e-10
230607708	chr1:230607708:A:T	2.47748e-06	0.0863202	-1.14701
230607776	chr1:230607776:T:A	1.22264e-06	-0.630326	-1.13659
230607938	chr1:230607938:C:T	2.33712e-06	-1.4883e-10	-1.11901
230608188	chr1:230608188:C:A	1.20517e-05	-1.4883e-10	0.521276
230608861	chr1:230608861:C:T	2.50262e-06	0.0956712	-1.14626
230608932	chr1:230608932:T:C	5.66763e-06	-1.4883e-10	-0.233162
230609299	chr1:230609299:C:T	8.72574e-05	-1.4883e-10	2.50093
230609302	chr1:230609302:C:G	2.48392e-06	-1.4883e-10	-1.05809
230609455	chr1:230609455:C:T	3.76153e-06	-1.4883e-10	-0.643106
230609532	chr1:230609532:A:C	1.17305e-05	0.734147	-0.239884
230609808	chr1:230609808:C:A	4.91589e-06	-0.375459	-2.24018e-10
230610026	chr1:230610026:A:C	2.30315e-06	-1.4883e-10	-1.13365
230610093	chr1:230610093:A:C	5.25442e-07	-1.67951	-0.931942
230610291	chr1:230610291:C:G	1.34976e-06	-1.66801	-2.24018e-10
230610419	chr1:230610419:G:A	1.23958e-05	-1.4883e-10	0.549428
230610549	chr1:230610549:T:G	1.34738e-06	-1.66977	-2.24018e-10
230610886	chr1:230610886:C:A	5.48617e-07	-1.58762	-0.980669
230611007	chr1:230611007:C:T	5.55916e-07	-1.5775	-0.977568
230611047	chr1:230611047:T:C	2.2699e-06	-1.4883e-10	-1.1482
230611123	chr1:230611123:G:A	5.76439e-07	-1.54968	-0.969141
230611240	chr1:230611240:C:G	1.51331e-06	-1.66452	0.110891
230611544	chr1:230611544:C:T	5.43521e-07	-1.60661	-0.971007
230611630	chr1:230611630:T:A	9.60162e-07	-0.873945	-1.13464
230611670	chr1:230611670:A:G	2.32175e-06	-1.4883e-10	-1.12561
230612083	chr1:230612083:C:T	2.20898e-05	-0.418374	1.54556
230612585	chr1:230612585:T:C	2.59651e-06	-1.01377	-2.24018e-10
230612711	chr1:230612711:T:C	3.66315e-06	-1.4883e-10	-0.669609
230613034	chr1:230613034:T:G	2.56633e-06	-1.4883e-10	-1.02546
230613046	chr1:230613046:G:A	3.08223e-06	-1.4883e-10	-0.842279
230613052	chr1:230613052:C:T	2.29191e-06	-1.4883e-10	-1.13855
230613193	chr1:230613193:G:C	2.63231e-06	-1.4883e-10	-1.00007
230613218	chr1:230613218:T:C	5.83786e-06	-1.4883e-10	-0.203568
230613426	chr1:230613426:G:C	2.31722e-06	-1.4883e-10	-1.12756
230613499	chr1:230613499:C:T	8.8162e-07	-1.49937	-0.594556
230613900	chr1:230613900:G:A	4.74021e-07	-1.65584	-1.05859
230614200	chr1:230614200:A:T	4.22593e-07	-1.68237	-1.14691
230614496	chr1:230614496:C:T	2.55587e-06	-1.4883e-10	-1.02954
230614937	chr1:230614937:C:T	3.29861e-06	-0.77443	-2.24018e-10
230615218	chr1:230615218:C:T	3.74025e-06	-0.64878	-2.24018e-10
230615427	chr1:230615427:C:G	1.29861e-06	-1.70664	-2.24018e-10
230616241	chr1:230616241:C:G	2.27819e-06	-1.4883e-10	-1.14455
230616272	chr1:230616272:T:C	3.17143e-05	-1.4883e-10	1.48884
230616563	chr1:230616563:C:G	3.33693e-06	-0.762882	-2.24018e-10
230616838	chr1:230616838:G:A	4.94009e-06	-0.370549	-2.24018e-10
230617511	chr1:230617511:A:G	3.86849e-05	-1.4883e-10	1.68752
230617559	chr1:230617559:C:T	3.84493e-05	-1.4883e-10	1.68141
230617667	chr1:230617667:G:A	1.9192e-06	-1.31602	-2.24018e-10
230617757	chr1:230617757:G:A	2.3073e-06	-1.4883e-10	-1.13185
230618476	chr1:230618476:A:G	9.48998e-07	-1.30592	-0.714365
230618678	chr1:230618678:A:G	4.27338e-06	-1.4883e-10	-0.515528
230619588	chr1:230619588:C:T	2.75983e-06	-0.952765	-2.24018e-10
230619870	chr1:230619870:C:G	2.77542e-06	-0.947131	-2.24018e-10
230619980	chr1:230619980:A:G	7.32134e-07	-1.65051	-0.629216
230620751	chr1:230620751:T:C	4.32432e-07	-1.65786	-1.1484
230621427	chr1:230621427:A:G	1.09807e-06	-1.68294	-0.191443
230621588	chr1:230621588:C:T	1.55108e-06	-1.52898	-2.24018e-10
230621643	chr1:230621643:C:A	2.83066e-05	-1.4883e-10	1.37516
230621886	chr1:230621886:G:C	2.72524e-06	-0.965377	-2.24018e-10
230622283	chr1:230622283:G:T	4.15261e-06	-1.4883e-10	-0.544195
230622355	chr1:230622355:T:C	1.6722e-05	0.848793	-2.24018e-10
230622670	chr1:230622670:G:A	3.99744e-06	-1.4883e-10	-0.582279
230622859	chr1:230622859:A:G	5.70349e-07	-1.51365	-1.01579
230623340	chr1:230623340:A:T	2.27294e-06	-1.4883e-10	-1.14686
230623390	chr1:230623390:C:G	2.98293e-06	-1.4883e-10	-0.875026
230623564	chr1:230623564:T:C	4.16445e-07	-1.69948	-1.14445
230623980	chr1:230623980:T:C	2.53734e-05	-1.4883e-10	1.26577
230624110	chr1:230624110:C:T	9.40996e-06	-1.4883e-10	0.273836
230624356	chr1:230624356:C:T	2.40121e-05	-1.4883e-10	1.21063
230624374	chr1:230624374:G:T	2.93566e-06	-1.4883e-10	-0.891001
230624397	chr1:230624397:C:G	7.96434e-07	-1.23596	-0.959584
230624414	chr1:230624414:C:T	8.96245e-06	-1.4883e-10	0.225111
230624543	chr1:230624543:G:GTA	5.75212e-06	-1.4883e-10	-0.218364
230624567	chr1:230624567:A:G	2.63041e-06	-1.4883e-10	-1.00079
230624969	chr1:230624969:C:A	4.93106e-06	-1.4883e-10	-0.372379
230625287	chr1:230625287:A:G	4.20809e-06	-1.4883e-10	-0.530923
230625380	chr1:230625380:G:A	4.8056e-06	-1.4883e-10	-0.398151
230625398	chr1:230625398:G:A	1.73557e-05	-1.4883e-10	0.885989
230625491	chr1:230625491:T:G	9.59775e-07	-1.37977	-0.629216
230625531	chr1:230625531:GT:G	1.20312e-06	-1.0542	-0.728812
230625696	chr1:230625696:C:T	2.45655e-06	-1.4883e-10	-1.06918
230625740	chr1:230625740:G:A	4.352e-06	-1.4883e-10	-0.497296
230626077	chr1:230626077:T:A	4.20902e-06	-1.4883e-10	-0.530704
230626102	chr1:230626102:T:C	5.3074e-07	-1.63925	-0.962162
230626190	chr1:230626190:G:A	1.44108e-05	-1.4883e-10	0.700046
230626902	chr1:230626902:A:G	6.58596e-07	-1.52318	-0.862401
230626984	chr1:230626984:G:A	2.68537e-06	-1.4883e-10	-0.980116
230627086	chr1:230627086:T:A	4.20255e-06	-1.4883e-10	-0.532241
230627141	chr1:230627141:C:T	1.43484e-05	-1.4883e-10	0.695702
230627173	chr1:230627173:C:T	7.03825e-06	-1.4883e-10	-0.0165737
230627266	chr1:230627266:AT:A	4.32599e-06	-1.4883e-10	-0.503292
230627466	chr1:230627466:T:C	4.53376e-07	-1.61137	-1.1476
230627511	chr1:230627511:TATA:T	4.313e-07	-1.66224	-1.14664
230627812	chr1:230627812:A:C	3.71822e-06	-1.4883e-10	-0.654687
230627855	chr1:230627855:AG:A	4.20902e-06	-1.4883e-10	-0.530704
230627898	chr1:230627898:C:CAT	3.79691e-06	-1.4883e-10	-0.633744
230628288	chr1:230628288:T:G	4.20902e-06	-1.4883e-10	-0.530704
230628616	chr1:230628616:A:G	1.11647e-05	-1.4883e-10	0.444823
230628650	chr1:230628650:G:A	1.30645e-06	-1.70062	-2.24018e-10
230628675	chr1:230628675:G:C	1.43937e-06	-1.60372	-2.24018e-10
230628721	chr1:230628721:A:T	4.20902e-06	-1.4883e-10	-0.530704
230628915	chr1:230628915:T:G	4.55159e-06	-1.4883e-10	-0.452456
230629827	chr1:230629827:A:C	2.58878e-06	-1.4883e-10	-1.01675
230630345	chr1:230630345:C:T	8.74451e-07	-1.53615	-0.565939
230630360	chr1:230630360:T:C	9.02902e-07	-1.5606	-0.509469
230630447	chr1:230630447:T:C	2.57508e-06	-1.4883e-10	-1.02205
230630504	chr1:230630504:G:T	2.60206e-06	-1.4883e-10	-1.01163
230630665	chr1:230630665:A:G	4.45127e-07	-1.62903	-1.14829
230630731	chr1:230630731:C:T	1.38351e-05	-1.4883e-10	0.659279
230631013	chr1:230631013:T:C	1.265e-06	-1.01552	-0.717346
230631162	chr1:230631162:G:A	2.72649e-06	-1.4883e-10	-0.964917
230631191	chr1:230631191:C:T	4.1991e-06	-1.4883e-10	-0.533062
230631473	chr1:230631473:T:C	4.30112e-07	-1.66333	-1.14831
230631879	chr1:230631879:G:A	2.60169e-06	-1.4883e-10	-1.01177
230631930	chr1:230631930:G:A	1.58369e-05	-1.4883e-10	0.79441
230632019	chr1:230632019:A:G	3.23525e-06	-1.4883e-10	-0.793827
230632054	chr1:230632054:A:G	2.60061e-06	-1.4883e-10	-1.01219
230632055	chr1:230632055:T:C	6.17129e-07	-1.43746	-1.01315
230632209	chr1:230632209:T:G	2.60327e-06	-1.4883e-10	-1.01117
230632291	chr1:230632291:C:T	1.40013e-06	-0.916338	-0.71503
230632385	chr1:230632385:T:A	1.60316e-06	-0.795862	-0.700092
230632605	chr1:230632605:C:A	1.58369e-05	-1.4883e-10	0.79441
230632717	chr1:230632717:T:C	1.48825e-06	-1.57033	-2.24018e-10
230632756	chr1:230632756:C:A	4.84548e-07	-1.70574	-0.986727
230633037	chr1:230633037:G:C	2.60061e-06	-1.4883e-10	-1.01219
230633379	chr1:230633379:T:C	2.57155e-06	-1.4883e-10	-1.02342
230633470	chr1:230633470:T:C	9.07309e-06	-1.4883e-10	0.23738
230633764	chr1:230633764:A:G	2.29368e-06	-1.4883e-10	-1.13777
230633796	chr1:230633796:C:G	2.42652e-06	-1.4883e-10	-1.08148
230633897	chr1:230633897:C:T	2.63774e-06	-1.4883e-10	-0.998012
230634263	chr1:230634263:G:C	6.17831e-07	-1.52001	-0.929466
230634734	chr1:230634734:G:A	7.44058e-06	-1.4883e-10	0.0390157
230635031	chr1:230635031:ACT:A	2.11717e-06	-0.923841	-0.294009
230635210	chr1:230635210:C:G	7.32415e-06	-1.4883e-10	0.0232442
230635292	chr1:230635292:C:T	1.64185e-06	-1.47211	-2.24018e-10
230635896	chr1:230635896:C:T	3.72451e-06	-1.70403	1.05103
230636303	chr1:230636303:G:A	1.05635e-06	-1.61086	-0.302248
230636486	chr1:230636486:G:A	8.48152e-07	-1.62096	-0.511665
230636938	chr1:230636938:A:G	3.3759e-06	-1.4883e-10	-0.751272
230637291	chr1:230637291:C:T	4.38389e-06	-1.4883e-10	-0.489997
230637443	chr1:230637443:T:C	6.90986e-07	-1.64055	-0.69702
230637524	chr1:230637524:T:A	6.96776e-07	-1.63404	-0.695188
230637579	chr1:230637579:A:G	1.44112e-06	-1.13485	-0.467666
230637927	chr1:230637927:C:G	3.89231e-06	-1.4883e-10	-0.608931
230638099	chr1:230638099:G:A	3.25582e-06	-1.4883e-10	-0.787488
230638202	chr1:230638202:G:A	3.51171e-06	-1.4883e-10	-0.71183
230638215	chr1:230638215:C:T	2.70191e-06	-1.4883e-10	-0.973974
230638216	chr1:230638216:G:A	1.41309e-06	-1.62215	-2.24018e-10
230638252	chr1:230638252:A:T	3.1415e-06	-1.67525	0.852015
230638285	chr1:230638285:C:T	9.24739e-06	-1.62935	1.88575
230638382	chr1:230638382:A:G	2.84839e-06	-0.92118	-2.24018e-10
230638776	chr1:230638776:TATAAC:T	4.07221e-06	-1.4883e-10	-0.563746
230639250	chr1:230639250:A:G	2.65871e-06	-1.4883e-10	-0.990093
230639400	chr1:230639400:C:T	2.26968e-06	-1.4883e-10	-1.1483
230639780	chr1:230639780:G:A	6.78281e-07	-1.69423	-0.661899
230639930	chr1:230639930:T:C	6.63323e-07	-1.68461	-0.693818
230639937	chr1:230639937:G:A	5.94383e-07	-1.634	-0.854161
230639983	chr1:230639983:T:C	2.28278e-05	-1.4883e-10	1.16005
230640035	chr1:230640035:G:A	4.35572e-07	-1.66603	-1.133
230640321	chr1:230640321:G:A	4.43389e-07	-1.70146	-1.07978
230640377	chr1:230640377:T:C	4.44095e-07	-1.70439	-1.07526
230640518	chr1:230640518:G:A	4.13546e-07	-1.70372	-1.14719
230640635	chr1:230640635:T:C	4.84965e-07	-1.70245	-0.989158
230640688	chr1:230640688:G:A	2.5061e-06	-0.392645	-0.656559
230640692	chr1:230640692:A:G	4.92649e-06	-1.67601	1.3027
230641217	chr1:230641217:G:A	2.27353e-06	-1.4883e-10	-1.1466
230641240	chr1:230641240:C:G	1.5187e-06	-1.55008	-2.24018e-10
230641251	chr1:230641251:G:A	1.3005e-06	-1.70518	-2.24018e-10
230641745	chr1:230641745:C:T	2.24484e-06	-1.1593	-2.24018e-10
230643520	chr1:230643520:G:T	1.51412e-06	-1.60835	0.0552526
230644008	chr1:230644008:G:A	4.33434e-07	-1.67523	-1.12871
230644175	chr1:230644175:G:A	1.7475e-05	-1.4883e-10	0.89284
230644248	chr1:230644248:A:G	4.23448e-07	-1.70324	-1.12402
230644443	chr1:230644443:G:A	2.99324e-06	-0.871576	-2.24018e-10
230644802	chr1:230644802:A:G	2.36186e-06	-1.4883e-10	-1.10849
230644997	chr1:230644997:A:G	1.56554e-05	0.0324808	0.750402
230645253	chr1:230645253:A:G	8.53188e-07	-1.28215	-0.844559
230645482	chr1:230645482:C:T	6.79999e-06	-1.4883e-10	-0.0510114
230645669	chr1:230645669:T:C	4.61076e-07	-1.66241	-1.07971
230645881	chr1:230645881:T:C	5.29319e-07	-1.66038	-0.943721
230645984	chr1:230645984:C:T	1.33786e-06	-1.67686	-2.24018e-10
230645995	chr1:230645995:G:A	5.75823e-07	-1.4783	-1.04159
230646056	chr1:230646056:C:T	2.2814e-06	-1.4883e-10	-1.14315
230646069	chr1:230646069:T:G	2.29341e-06	-1.4883e-10	-1.13789
230646248	chr1:230646248:C:G	1.42571e-06	-1.61327	-2.24018e-10
230646624	chr1:230646624:C:T	1.65754e-05	-1.4883e-10	0.839986
230646666	chr1:230646666:C:T	6.39394e-07	-1.4432	-0.971963
230647331	chr1:230647331:C:T	3.0749e-06	-1.4883e-10	-0.844661
230647436	chr1:230647436:T:A	1.32424e-06	-1.68709	-2.24018e-10
230647456	chr1:230647456:T:C	3.88482e-06	0.124164	-0.735019
230647522	chr1:230647522:A:C	5.90197e-07	-1.5417	-0.953529
230647638	chr1:230647638:T:C	2.70665e-06	-1.4883e-10	-0.972222
230647776	chr1:230647776:T:C	2.28878e-06	-1.4883e-10	-1.13991
230647857	chr1:230647857:ACT:A	9.28988e-07	-1.20158	-0.84001
230648279	chr1:230648279:T:C	3.28164e-06	-0.779588	-2.24018e-10
230648364	chr1:230648364:T:C	2.27061e-06	-1.4883e-10	-1.14788
230648460	chr1:230648460:A:G	2.68826e-06	-1.4883e-10	-0.979039
230648529	chr1:230648529:C:A	4.2291e-07	-1.6867	-1.14183
230648761	chr1:230648761:C:A	7.91141e-07	-1.34264	-0.859568
230649136	chr1:230649136:A:T	4.25001e-07	-1.68531	-1.13828
230649156	chr1:230649156:C:T	2.2707e-06	-1.4883e-10	-1.14785
230649198	chr1:230649198:C:T	2.62612e-06	-1.4883e-10	-1.00242
230649218	chr1:230649218:G:A	4.2494e-07	-1.67928	-1.14445
230649535	chr1:230649535:T:G	2.23811e-05	-1.4883e-10	1.14028
230649759	chr1:230649759:C:T	4.25594e-07	-1.68331	-1.1389
230650159	chr1:230650159:A:G	4.23481e-07	-1.68322	-1.14396
230650425	chr1:230650425:A:G	4.22576e-07	-1.68312	-1.1462
230650752	chr1:230650752:G:A	2.32584e-06	-1.4883e-10	-1.12385
230651221	chr1:230651221:T:C	4.25571e-07	-1.67851	-1.14374
230651701	chr1:230651701:C:A	1.9655e-05	0.210183	0.800217
230652207	chr1:230652207:C:CAGG	5.1448e-07	-1.65834	-0.974189
230652470	chr1:230652470:A:G	1.3985e-05	0.010508	0.659541
230652569	chr1:230652569:G:A	3.36637e-06	-0.121953	-0.632144
230652650	chr1:230652650:TAC:T	5.40141e-06	-1.4883e-10	-0.281273
230652755	chr1:230652755:T:C	7.96687e-07	-1.32629	-0.86894
230652804	chr1:230652804:C:T	5.85499e-07	-1.63831	-0.864909
230653013	chr1:230653013:G:A	2.37924e-05	0.382356	0.819078
230653073	chr1:230653073:C:T	3.44535e-06	-1.4883e-10	-0.730907
230653325	chr1:230653325:A:G	4.17712e-07	-1.69877	-1.14212
230653633	chr1:230653633:G:A	8.56285e-07	-1.67963	-0.44345
230653946	chr1:230653946:A:C	4.26006e-07	-1.69353	-1.12771
230654038	chr1:230654038:T:C	4.2437e-07	-1.69528	-1.12981
230654836	chr1:230654836:T:G	4.23685e-07	-1.6878	-1.13889
230654947	chr1:230654947:G:A	2.14648e-05	0.296821	0.80166
230655317	chr1:230655317:A:G	1.39176e-05	0.0228907	0.64233
230655345	chr1:230655345:A:G	1.46015e-05	-1.4883e-10	0.713189
230655412	chr1:230655412:G:A	4.50463e-07	-1.67707	-1.08834
230655414	chr1:230655414:G:C	7.94144e-07	-1.36531	-0.83311
230655882	chr1:230655882:G:A	1.32404e-05	-1.4883e-10	0.615341
230655891	chr1:230655891:T:G	4.18506e-07	-1.69304	-1.14595
230656174	chr1:230656174:C:T	5.19022e-06	-1.4883e-10	-0.321157
230656178	chr1:230656178:A:G	7.91412e-07	-1.34332	-0.85855
230656438	chr1:230656438:G:A	4.2391e-07	-1.70007	-1.1261
230656631	chr1:230656631:T:C	2.32395e-06	-1.4883e-10	-1.12466
230657261	chr1:230657261:G:A	6.73833e-07	-1.58922	-0.773481
230657707	chr1:230657707:C:T	5.10948e-07	-1.59573	-1.04369
230657768	chr1:230657768:T:C	1.45391e-05	0.0155969	0.693313
230657844	chr1:230657844:C:T	4.33068e-07	-1.70045	-1.10434
230657860	chr1:230657860:C:T	2.34522e-06	-1.4883e-10	-1.11555
230657914	chr1:230657914:G:A	5.53368e-06	-0.62153	0.36445
230658103	chr1:230658103:TC:T	4.14678e-07	-1.69978	-1.1484
230658290	chr1:230658290:T:C	3.11841e-06	-1.4883e-10	-0.830608
230658408	chr1:230658408:G:C	4.21204e-07	-1.69517	-1.1374
230658480	chr1:230658480:G:A	7.32244e-07	-1.67133	-0.608241
230659090	chr1:230659090:A:T	1.01542e-05	-1.4883e-10	0.349953
230659431	chr1:230659431:T:C	4.48221e-07	-1.62257	-1.14784
230659574	chr1:230659574:C:T	5.39854e-06	-1.4883e-10	-0.281803
230659795	chr1:230659795:A:G	2.33396e-06	-1.4883e-10	-1.12037
230659895	chr1:230659895:A:G	7.42322e-07	-1.5515	-0.714405
```
