## Supplementary material for "Characterization of shared and ancestry-specific signals driving complex traits using multi-ancestry fine-mapping": susiex_nc3.cs80.cs

```
CS_ID	SNP	BP	REF_ALLELE	ALT_ALLELE	REF_FRQ	BETA	SE	-LOG10P	CS_PIP	OVRL_PIP
1	chr1:230154322:C:T	230154322	T,T	C,C	1,1	-inf,-inf	inf,inf	7.2229,0.0452715	0.902882	0.902884
2	chr1:230199990:C:T	230199990	T,NA	C,NA	1,NA	-inf,NA	inf,NA	2.12009,NA	0.00633131	0.00637537
2	chr1:230283304:A:G	230283304	NA,G	NA,A	NA,1	NA,-inf	NA,inf	NA,2.44016	0.00600359	0.00611318
2	chr1:230309723:C:T	230309723	NA,T	NA,C	NA,1	NA,inf	NA,inf	NA,2.52145	0.00541689	0.00549888
2	chr1:230030466:C:T	230030466	T,NA	C,NA	1,NA	inf,NA	inf,NA	2.52175,NA	0.00527753	0.00534681
2	chr1:230192512:G:A	230192512	NA,A	NA,G	NA,1	NA,inf	NA,inf	NA,2.50382	0.00512474	0.00520861
2	chr1:230192587:C:T	230192587	NA,T	NA,C	NA,1	NA,inf	NA,inf	NA,2.48848	0.00498136	0.00506296
2	chr1:230308104:G:T	230308104	NA,T	NA,G	NA,1	NA,inf	NA,inf	NA,2.44301	0.00472389	0.00479661
2	chr1:230609299:C:T	230609299	NA,T	NA,C	NA,1	NA,inf	NA,inf	NA,2.34824	0.00458379	0.00467013
2	chr1:230071680:A:G	230071680	NA,G	NA,A	NA,1	NA,inf	NA,inf	NA,2.36303	0.00406413	0.00412645
2	chr1:229891538:G:A	229891538	NA,A	NA,G	NA,1	NA,inf	NA,inf	NA,2.27012	0.00379255	0.00386526
2	chr1:230274596:G:A	230274596	NA,A	NA,G	NA,1	NA,-inf	NA,inf	NA,2.28296	0.00376944	0.00383491
2	chr1:230489882:T:C	230489882	C,C	T,T	1,1	inf,-inf	inf,inf	3.38731,0.590363	0.00371844	0.0037635
2	chr1:230071045:G:C	230071045	NA,C	NA,G	NA,1	NA,inf	NA,inf	NA,2.28372	0.00351141	0.00356557
2	chr1:229851797:T:C	229851797	NA,C	NA,T	NA,1	NA,-inf	NA,inf	NA,2.26924	0.00348443	0.00354242
2	chr1:230301612:T:C	230301612	C,C	T,T	1,1	-inf,-inf	inf,inf	3.01566,0.561336	0.00343289	0.00350575
2	chr1:230464961:G:A	230464961	A,A	G,G	1,1	inf,inf	inf,inf	1.13899,2.09837	0.00331911	0.00334846
2	chr1:230062640:C:T	230062640	NA,T	NA,C	NA,1	NA,inf	NA,inf	NA,2.2473	0.00328483	0.00333564
2	chr1:230039381:A:G	230039381	NA,G	NA,A	NA,1	NA,-inf	NA,inf	NA,2.18646	0.00306963	0.00311727
2	chr1:230063368:A:G	230063368	NA,G	NA,A	NA,1	NA,inf	NA,inf	NA,2.14	0.00269898	0.00274093
2	chr1:229663891:T:C	229663891	C,C	T,T	1,1	inf,-inf	inf,inf	2.09116,1.28316	0.00254564	0.00259201
2	chr1:229847621:T:C	229847621	NA,C	NA,T	NA,1	NA,-inf	NA,inf	NA,2.11594	0.00248505	0.00252443
2	chr1:230275107:CACATATATAT:C	230275107	NA,C	NA,CACATATATAT	NA,1	NA,-inf	NA,inf	NA,2.04784	0.00243773	0.00248054
2	chr1:229660719:G:A	229660719	A,A	G,G	1,1	inf,-inf	inf,inf	2.01356,1.33925	0.00243409	0.00247818
2	chr1:229662513:T:A	229662513	NA,A	NA,T	NA,1	NA,-inf	NA,inf	NA,2.05116	0.00242236	0.00246635
2	chr1:229660777:G:A	229660777	A,A	G,G	1,1	inf,-inf	inf,inf	2.00594,1.34476	0.00242221	0.00246611
2	chr1:229660032:A:G	229660032	NA,G	NA,A	NA,1	NA,-inf	NA,inf	NA,2.04525	0.00239632	0.00243985
2	chr1:230188348:C:G	230188348	NA,G	NA,C	NA,1	NA,-inf	NA,inf	NA,1.94954	0.00233932	0.00238299
2	chr1:230074723:A:G	230074723	NA,G	NA,A	NA,1	NA,inf	NA,inf	NA,2.05212	0.00230667	0.00234299
2	chr1:229850535:G:C	229850535	NA,C	NA,G	NA,1	NA,-inf	NA,inf	NA,2.04394	0.00230613	0.00234496
2	chr1:230092045:T:C	230092045	NA,C	NA,T	NA,1	NA,inf	NA,inf	NA,2.05736	0.00229843	0.00233476
2	chr1:230492866:G:A	230492866	A,A	G,G	1,1	inf,-inf	inf,inf	3.25499,0.26585	0.00229397	0.00232005
2	chr1:229850245:G:A	229850245	NA,A	NA,G	NA,1	NA,-inf	NA,inf	NA,2.03716	0.00227786	0.00231623
2	chr1:229661293:A:C	229661293	C,C	A,A	1,1	inf,-inf	inf,inf	2.10038,1.20048	0.00225725	0.00229841
2	chr1:230495232:C:T	230495232	T,T	C,C	1,1	inf,-inf	inf,inf	3.23858,0.263643	0.00221867	0.00224403
2	chr1:229693472:C:A	229693472	NA,A	NA,C	NA,1	NA,-inf	NA,inf	NA,2.00256	0.0022161	0.00225644
2	chr1:230214429:A:G	230214429	G,NA	A,NA	1,NA	inf,NA	inf,NA	1.66452,NA	0.00219063	0.00220366
2	chr1:230284855:C:T	230284855	T,T	C,C	1,1	-inf,-inf	inf,inf	1.91449,1.36357	0.00215522	0.00220508
2	chr1:230497444:A:G	230497444	G,G	A,A	1,1	inf,-inf	inf,inf	3.28733,0.109971	0.0021288	0.00215358
2	chr1:230617511:A:G	230617511	NA,G	NA,A	NA,1	NA,inf	NA,inf	NA,1.96695	0.00203174	0.0020658
2	chr1:230617559:C:T	230617559	NA,T	NA,C	NA,1	NA,inf	NA,inf	NA,1.96356	0.00201937	0.00205323
2	chr1:230005740:A:T	230005740	NA,T	NA,A	NA,1	NA,inf	NA,inf	NA,1.97759	0.00201799	0.00204994
2	chr1:230491002:G:T	230491002	NA,T	NA,G	NA,1	NA,inf	NA,inf	NA,1.91191	0.00200419	0.00204482
2	chr1:229663965:T:C	229663965	NA,C	NA,T	NA,1	NA,-inf	NA,inf	NA,1.9424	0.00198665	0.00202285
2	chr1:230057798:A:T	230057798	NA,T	NA,A	NA,1	NA,inf	NA,inf	NA,1.96152	0.00197227	0.00200375
2	chr1:229688826:G:T	229688826	NA,T	NA,G	NA,1	NA,-inf	NA,inf	NA,1.91096	0.00187658	0.00191084
2	chr1:230536711:T:C	230536711	NA,C	NA,T	NA,1	NA,-inf	NA,inf	NA,1.87979	0.00186701	0.00190149
2	chr1:230275038:T:C	230275038	NA,C	NA,T	NA,1	NA,-inf	NA,inf	NA,1.89735	0.00185874	0.00189155
2	chr1:229694191:G:A	229694191	NA,A	NA,G	NA,1	NA,-inf	NA,inf	NA,1.88691	0.00179672	0.00182955
2	chr1:229856433:C:T	229856433	T,NA	C,NA	1,NA	-inf,NA	inf,NA	2.11176,NA	0.00177356	0.00181467
2	chr1:230572727:C:T	230572727	NA,T	NA,C	NA,1	NA,inf	NA,inf	NA,1.88651	0.00175081	0.00177992
2	chr1:229664761:C:T	229664761	NA,T	NA,C	NA,1	NA,-inf	NA,inf	NA,1.87195	0.00175075	0.00178271
2	chr1:229665221:T:G	229665221	NA,G	NA,T	NA,1	NA,inf	NA,inf	NA,1.82837	0.00171784	0.00175162
2	chr1:230009546:C:T	230009546	NA,T	NA,C	NA,1	NA,inf	NA,inf	NA,1.84639	0.00170541	0.00173741
2	chr1:230490489:T:A	230490489	A,A	T,T	1,1	inf,-inf	inf,inf	3.04542,0.343065	0.00169038	0.00171001
2	chr1:230616272:T:C	230616272	NA,C	NA,T	NA,1	NA,inf	NA,inf	NA,1.8619	0.00166565	0.00169308
2	chr1:229698394:G:A	229698394	NA,A	NA,G	NA,1	NA,-inf	NA,inf	NA,1.84517	0.00166397	0.00169441
2	chr1:229814238:C:A	229814238	A,NA	C,NA	1,NA	-inf,NA	inf,NA	2.21423,NA	0.00164062	0.00169097
2	chr1:230425154:G:A	230425154	A,A	G,G	1,1	inf,inf	inf,inf	1.59485,1.34272	0.00163384	0.00165306
2	chr1:230338773:C:T	230338773	NA,T	NA,C	NA,1	NA,-inf	NA,inf	NA,1.85426	0.00159957	0.00162942
2	chr1:230337773:C:T	230337773	NA,T	NA,C	NA,1	NA,-inf	NA,inf	NA,1.84867	0.00158337	0.00161292
2	chr1:229830608:C:T	229830608	T,NA	C,NA	1,NA	-inf,NA	inf,NA	2.12945,NA	0.001578	0.00161887
2	chr1:230040063:G:A	230040063	NA,A	NA,G	NA,1	NA,-inf	NA,inf	NA,1.81455	0.00157479	0.00159962
2	chr1:230548408:T:C	230548408	NA,C	NA,T	NA,1	NA,-inf	NA,inf	NA,1.78588	0.00157387	0.00160302
2	chr1:230274471:G:A	230274471	NA,A	NA,G	NA,1	NA,-inf	NA,inf	NA,1.79074	0.00153852	0.00156616
2	chr1:230039551:A:G	230039551	NA,G	NA,A	NA,1	NA,-inf	NA,inf	NA,1.80055	0.00153559	0.00155983
2	chr1:230040188:A:G	230040188	NA,G	NA,A	NA,1	NA,-inf	NA,inf	NA,1.78825	0.00150212	0.00152585
2	chr1:230009817:C:T	230009817	NA,T	NA,C	NA,1	NA,inf	NA,inf	NA,1.77142	0.00148936	0.00151735
2	chr1:230621643:C:A	230621643	NA,A	NA,C	NA,1	NA,inf	NA,inf	NA,1.80307	0.00148929	0.00151416
2	chr1:230344185:T:TGAGGCAGGAGAATGGTGTG	230344185	NA,TGAGGCAGGAGAATGGTGTG	NA,T	NA,1	NA,-inf	NA,inf	NA,1.82426	0.00148035	0.00150781
2	chr1:230040367:A:G	230040367	NA,G	NA,A	NA,1	NA,-inf	NA,inf	NA,1.77732	0.00147296	0.00149625
2	chr1:230041398:C:T	230041398	NA,T	NA,C	NA,1	NA,-inf	NA,inf	NA,1.7771	0.00147234	0.00149562
2	chr1:230041383:T:C	230041383	NA,C	NA,T	NA,1	NA,-inf	NA,inf	NA,1.777	0.00147199	0.00149527
2	chr1:230041752:A:G	230041752	NA,G	NA,A	NA,1	NA,-inf	NA,inf	NA,1.7744	0.00146525	0.00148843
2	chr1:229728688:G:A	229728688	NA,A	NA,G	NA,1	NA,-inf	NA,inf	NA,1.76229	0.00146022	0.00148711
2	chr1:230039707:T:C	230039707	NA,C	NA,T	NA,1	NA,-inf	NA,inf	NA,1.77076	0.00145568	0.00147872
2	chr1:230040136:C:T	230040136	NA,T	NA,C	NA,1	NA,-inf	NA,inf	NA,1.76895	0.00145095	0.00147391
2	chr1:230039438:G:A	230039438	NA,A	NA,G	NA,1	NA,-inf	NA,inf	NA,1.76883	0.00145059	0.00147355
2	chr1:230521858:C:T	230521858	NA,T	NA,C	NA,1	NA,-inf	NA,inf	NA,1.73886	0.00144469	0.00147142
2	chr1:230038967:T:C	230038967	NA,C	NA,T	NA,1	NA,-inf	NA,inf	NA,1.76555	0.00144216	0.00146499
2	chr1:230040455:C:T	230040455	NA,T	NA,C	NA,1	NA,-inf	NA,inf	NA,1.76479	0.00144019	0.00146299
2	chr1:230040149:C:T	230040149	NA,T	NA,C	NA,1	NA,-inf	NA,inf	NA,1.76326	0.00143583	0.00145857
2	chr1:229973603:A:G	229973603	NA,G	NA,A	NA,1	NA,inf	NA,inf	NA,1.77651	0.00143341	0.00145737
2	chr1:230353563:G:A	230353563	A,A	G,G	1,1	-inf,-inf	inf,inf	0.687325,2.50176	0.00143111	0.00145655
2	chr1:230041003:C:T	230041003	NA,T	NA,C	NA,1	NA,-inf	NA,inf	NA,1.75973	0.00142716	0.00144977
2	chr1:230029863:A:G	230029863	NA,G	NA,A	NA,1	NA,inf	NA,inf	NA,1.73351	0.00141303	0.00144
2	chr1:229828955:G:A	229828955	NA,A	NA,G	NA,1	NA,inf	NA,inf	NA,1.74057	0.00141175	0.00143793
2	chr1:230042672:AT:A	230042672	NA,A	NA,AT	NA,1	NA,-inf	NA,inf	NA,1.74747	0.00139621	0.00141835
2	chr1:229747396:G:T	229747396	NA,T	NA,G	NA,1	NA,-inf	NA,inf	NA,1.7347	0.0013888	0.00141454
2	chr1:230384024:C:T	230384024	T,NA	C,NA	1,NA	inf,NA	inf,NA	2.15764,NA	0.001381	0.0014156
2	chr1:230042570:G:A	230042570	NA,A	NA,G	NA,1	NA,-inf	NA,inf	NA,1.73982	0.00137723	0.00139909
2	chr1:230042380:A:G	230042380	NA,G	NA,A	NA,1	NA,-inf	NA,inf	NA,1.73532	0.00136622	0.00138791
2	chr1:230366635:G:C	230366635	NA,C	NA,G	NA,1	NA,-inf	NA,inf	NA,1.97607	0.00136277	0.00138657
2	chr1:230355525:T:G	230355525	G,G	T,T	1,1	-inf,-inf	inf,inf	0.627003,2.5294	0.00135384	0.00137797
2	chr1:230042634:G:A	230042634	NA,A	NA,G	NA,1	NA,-inf	NA,inf	NA,1.7296	0.0013523	0.00137378
2	chr1:230623980:T:C	230623980	NA,C	NA,T	NA,1	NA,inf	NA,inf	NA,1.74247	0.00133555	0.00135799
2	chr1:230355487:T:C	230355487	C,C	T,T	1,1	-inf,-inf	inf,inf	0.588904,2.55497	0.00133365	0.00135737
2	chr1:229665078:T:C	229665078	C,C	T,T	1,1	inf,-inf	inf,inf	2.03123,0.95758	0.00132285	0.00134678
2	chr1:230275317:A:C	230275317	NA,C	NA,A	NA,1	NA,inf	NA,inf	NA,1.70076	0.00131915	0.00134357
2	chr1:230040323:C:T	230040323	NA,T	NA,C	NA,1	NA,-inf	NA,inf	NA,1.71267	0.00131231	0.00133318
2	chr1:230486255:T:C	230486255	C,C	T,T	1,1	-inf,inf	inf,inf	2.75694,0.843303	0.00130541	0.00133908
2	chr1:229727329:T:C	229727329	NA,C	NA,T	NA,1	NA,-inf	NA,inf	NA,1.69429	0.00129319	0.0013172
2	chr1:230284673:G:A	230284673	A,A	G,G	1,1	inf,-inf	inf,inf	1.66606,0.0384676	0.00128537	0.00128974
2	chr1:230603987:G:A	230603987	NA,A	NA,G	NA,1	NA,inf	NA,inf	NA,1.71351	0.00127774	0.00129905
2	chr1:229726549:G:A	229726549	NA,A	NA,G	NA,1	NA,-inf	NA,inf	NA,1.6851	0.00127225	0.00129587
2	chr1:230042115:T:G	230042115	NA,G	NA,T	NA,1	NA,-inf	NA,inf	NA,1.69516	0.00127167	0.00129192
2	chr1:230624356:C:T	230624356	NA,T	NA,C	NA,1	NA,inf	NA,inf	NA,1.71141	0.00126393	0.00128521
2	chr1:230366136:TC:T	230366136	NA,T	NA,TC	NA,1	NA,-inf	NA,inf	NA,1.92347	0.00126116	0.00128332
2	chr1:230653013:G:A	230653013	A,A	G,G	1,1	inf,-inf	inf,inf	1.2998,1.47361	0.00122779	0.00124973
2	chr1:230036336:A:G	230036336	NA,G	NA,A	NA,1	NA,-inf	NA,inf	NA,1.67427	0.00122574	0.00124532
2	chr1:230091022:A:G	230091022	NA,G	NA,A	NA,1	NA,-inf	NA,inf	NA,1.66078	0.00120656	0.0012279
2	chr1:229839214:A:G	229839214	G,G	A,A	1,1	-inf,-inf	inf,inf	0.344922,2.45937	0.00120495	0.00122355
2	chr1:230639983:T:C	230639983	NA,C	NA,T	NA,1	NA,inf	NA,inf	NA,1.68164	0.00120171	0.00122216
2	chr1:230525312:T:C	230525312	NA,C	NA,T	NA,1	NA,-inf	NA,inf	NA,1.68505	0.00119599	0.00121787
2	chr1:230649535:T:G	230649535	NA,G	NA,T	NA,1	NA,inf	NA,inf	NA,1.6492	0.00117831	0.00119919
2	chr1:230468770:T:G	230468770	G,NA	T,NA	1,NA	inf,NA	inf,NA	1.65384,NA	0.00117605	0.00118666
2	chr1:230132562:G:A	230132562	NA,A	NA,G	NA,1	NA,-inf	NA,inf	NA,1.63287	0.00116941	0.00119068
2	chr1:230142477:A:G	230142477	NA,G	NA,A	NA,1	NA,inf	NA,inf	NA,1.6726	0.00116566	0.00118461
2	chr1:229748927:A:C	229748927	NA,C	NA,A	NA,1	NA,-inf	NA,inf	NA,1.63609	0.00116502	0.00118667
2	chr1:230125215:A:G	230125215	NA,G	NA,A	NA,1	NA,inf	NA,inf	NA,1.67234	0.00116308	0.00118194
2	chr1:229851263:C:A	229851263	A,A	C,C	1,1	inf,-inf	inf,inf	1.0038,1.78711	0.00116051	0.00117698
2	chr1:230119552:T:C	230119552	NA,C	NA,T	NA,1	NA,inf	NA,inf	NA,1.6592	0.00113649	0.00115493
2	chr1:230363850:AT:A	230363850	NA,A	NA,AT	NA,1	NA,-inf	NA,inf	NA,1.85636	0.00113069	0.00115061
2	chr1:229750915:A:G	229750915	NA,G	NA,A	NA,1	NA,-inf	NA,inf	NA,1.61353	0.00111938	0.00114019
2	chr1:229851392:C:T	229851392	T,T	C,C	1,1	inf,-inf	inf,inf	0.985871,1.78536	0.001118	0.0011339
2	chr1:230654947:G:A	230654947	A,A	G,G	1,1	inf,-inf	inf,inf	1.25636,1.46378	0.0011086	0.00112842
2	chr1:230039960:C:G	230039960	NA,G	NA,C	NA,1	NA,-inf	NA,inf	NA,1.61867	0.00110757	0.00112523
2	chr1:230282683:G:A	230282683	A,A	G,G	1,1	inf,-inf	inf,inf	1.4935,0.333787	0.00110206	0.0011061
2	chr1:230020874:A:G	230020874	G,NA	A,NA	1,NA	inf,NA	inf,NA	1.68507,NA	0.00109627	0.00111037
2	chr1:230091035:T:G	230091035	NA,G	NA,T	NA,1	NA,-inf	NA,inf	NA,1.60115	0.00107425	0.00109326
2	chr1:230622355:T:C	230622355	C,NA	T,NA	1,NA	inf,NA	inf,NA	1.71327,NA	0.00106628	0.00108376
2	chr1:229671745:C:T	229671745	NA,T	NA,C	NA,1	NA,inf	NA,inf	NA,1.59402	0.00106002	0.00108002
2	chr1:229929759:T:C	229929759	NA,C	NA,T	NA,1	NA,inf	NA,inf	NA,1.57022	0.00105916	0.00107955
2	chr1:230038751:C:T	230038751	NA,T	NA,C	NA,1	NA,-inf	NA,inf	NA,1.58171	0.00103972	0.00105646
2	chr1:230015689:A:G	230015689	NA,G	NA,A	NA,1	NA,-inf	NA,inf	NA,1.58136	0.00103727	0.00105401
2	chr1:229849914:A:G	229849914	G,G	A,A	1,1	inf,-inf	inf,inf	0.948822,1.78052	0.00103397	0.00104872
2	chr1:230148165:C:T	230148165	NA,T	NA,C	NA,1	NA,inf	NA,inf	NA,1.60226	0.0010307	0.00104756
2	chr1:229851042:A:G	229851042	G,G	A,A	1,1	inf,-inf	inf,inf	0.958133,1.76694	0.00102739	0.00104204
2	chr1:230140416:C:T	230140416	NA,T	NA,C	NA,1	NA,inf	NA,inf	NA,1.5958	0.00101705	0.00103365
2	chr1:230651701:C:A	230651701	A,A	C,C	1,1	inf,-inf	inf,inf	1.21247,1.46296	0.00101593	0.00103409
2	chr1:229877313:C:T	229877313	NA,T	NA,C	NA,1	NA,inf	NA,inf	NA,1.54919	0.00101246	0.00103127
2	chr1:230285573:C:G	230285573	G,NA	C,NA	1,NA	-inf,NA	inf,NA	1.85809,NA	0.00100616	0.00103065
2	chr1:229849229:AT:A	229849229	A,A	AT,AT	1,1	inf,-inf	inf,inf	0.955755,1.75477	0.0010006	0.0010149
2	chr1:230286285:T:G	230286285	G,NA	T,NA	1,NA	-inf,NA	inf,NA	1.85178,NA	0.00099761	0.00102179
2	chr1:230496291:T:A	230496291	A,A	T,T	1,1	inf,-inf	inf,inf	2.75854,0.301222	0.000992317	0.00100179
2	chr1:230500087:A:C	230500087	C,C	A,A	1,1	inf,-inf	inf,inf	2.80163,0.207021	0.000976742	0.000986082
2	chr1:230285474:GA:G	230285474	G,NA	GA,NA	1,NA	-inf,NA	inf,NA	1.8421,NA	0.000976155	0.000999892
2	chr1:229728757:G:A	229728757	NA,A	NA,G	NA,1	NA,-inf	NA,inf	NA,1.53504	0.00097351	0.000991648
2	chr1:230133694:A:T	230133694	NA,T	NA,A	NA,1	NA,inf	NA,inf	NA,1.56829	0.000968976	0.000984823
2	chr1:230182520:C:T	230182520	T,NA	C,NA	1,NA	inf,NA	inf,NA	1.17363,NA	0.000968611	0.000974386
2	chr1:230133692:T:G	230133692	NA,G	NA,T	NA,1	NA,inf	NA,inf	NA,1.56417	0.00096195	0.000977687
2	chr1:230408295:TGACTTAAGCAAACATTTACCCACTTG:T	230408295	T,T	TGACTTAAGCAAACATTTACCCACTTG,TGACTTAAGCAAACATTTACCCACTTG	1,1	inf,inf	inf,inf	0.964953,1.61558	0.000955305	0.000964794
2	chr1:230513920:G:A	230513920	NA,A	NA,G	NA,1	NA,-inf	NA,inf	NA,1.55758	0.000954269	0.000971793
2	chr1:230081343:T:C	230081343	NA,C	NA,T	NA,1	NA,-inf	NA,inf	NA,1.50417	0.000932952	0.00095102
2	chr1:230401060:C:T	230401060	NA,T	NA,C	NA,1	NA,-inf	NA,inf	NA,1.49841	0.000930695	0.000948323
2	chr1:230644175:G:A	230644175	NA,A	NA,G	NA,1	NA,inf	NA,inf	NA,1.50923	0.0009201	0.000936509
2	chr1:230207657:T:C	230207657	C,C	T,T	1,1	-inf,-inf	inf,inf	2.66405,0.273706	0.000919163	0.000941291
2	chr1:229848600:A:G	229848600	G,G	A,A	1,1	inf,-inf	inf,inf	0.966441,1.69324	0.000916913	0.00093005
2	chr1:230513471:T:C	230513471	NA,C	NA,T	NA,1	NA,-inf	NA,inf	NA,1.53354	0.000915154	0.000931972
2	chr1:230044211:G:A	230044211	NA,A	NA,G	NA,1	NA,-inf	NA,inf	NA,1.50624	0.000914448	0.000929474
2	chr1:230625398:G:A	230625398	NA,A	NA,G	NA,1	NA,inf	NA,inf	NA,1.52631	0.000913857	0.000929438
2	chr1:229665353:G:C	229665353	C,C	G,G	1,1	inf,-inf	inf,inf	2.31794,0.310788	0.000909923	0.000926496
2	chr1:230001857:G:T	230001857	NA,T	NA,G	NA,1	NA,inf	NA,inf	NA,1.49356	0.000908739	0.000925926
2	chr1:230286820:G:A	230286820	A,NA	G,NA	1,NA	-inf,NA	inf,NA	1.80177,NA	0.000907961	0.000929887
2	chr1:230516584:A:T	230516584	NA,T	NA,A	NA,1	NA,-inf	NA,inf	NA,1.5257	0.000905389	0.000922017
2	chr1:229849166:A:G	229849166	G,G	A,A	1,1	inf,-inf	inf,inf	0.949006,1.70431	0.000904492	0.000917463
2	chr1:229880633:G:A	229880633	NA,A	NA,G	NA,1	NA,inf	NA,inf	NA,1.48357	0.000902668	0.00091946
2	chr1:229755441:G:A	229755441	NA,A	NA,G	NA,1	NA,-inf	NA,inf	NA,1.4922	0.000901934	0.000918757
2	chr1:229709835:C:G	229709835	G,NA	C,NA	1,NA	-inf,NA	inf,NA	1.71386,NA	0.000896509	0.000914688
2	chr1:230511531:T:C	230511531	NA,C	NA,T	NA,1	NA,-inf	NA,inf	NA,1.52138	0.000895993	0.000912466
2	chr1:230612083:C:T	230612083	T,T	C,C	1,1	inf,inf	inf,inf	0.817407,1.87265	0.000889317	0.000909894
2	chr1:229929990:A:G	229929990	NA,G	NA,A	NA,1	NA,inf	NA,inf	NA,1.47115	0.000888556	0.000905664
2	chr1:230290192:A:T	230290192	T,NA	A,NA	1,NA	-inf,NA	inf,NA	1.78607,NA	0.000879921	0.000901196
2	chr1:230029172:T:C	230029172	NA,C	NA,T	NA,1	NA,-inf	NA,inf	NA,1.48425	0.000879038	0.000893361
2	chr1:230450272:G:C	230450272	C,C	G,G	1,1	inf,-inf	inf,inf	2.66993,0.110747	0.000875667	0.000887639
2	chr1:230397765:C:A	230397765	NA,A	NA,C	NA,1	NA,inf	NA,inf	NA,1.50545	0.000875581	0.000890175
2	chr1:230447091:C:G	230447091	G,G	C,C	1,1	inf,-inf	inf,inf	2.11433,0.717943	0.000873622	0.000882341
2	chr1:230646624:C:T	230646624	NA,T	NA,C	NA,1	NA,inf	NA,inf	NA,1.47924	0.00087276	0.000888345
2	chr1:229932238:A:G	229932238	NA,G	NA,A	NA,1	NA,-inf	NA,inf	NA,1.50131	0.000871419	0.000886766
2	chr1:230113422:C:CT	230113422	CT,NA	C,NA	1,NA	inf,NA	inf,NA	1.28785,NA	0.000867852	0.000876764
2	chr1:229880534:CT:C	229880534	NA,C	NA,CT	NA,1	NA,inf	NA,inf	NA,1.45761	0.000862717	0.000878781
2	chr1:230503988:T:C	230503988	C,C	T,T	1,1	-inf,inf	inf,inf	2.6657,0.641903	0.00086193	0.000883798
2	chr1:230048049:A:T	230048049	NA,T	NA,A	NA,1	NA,-inf	NA,inf	NA,1.46869	0.000857625	0.000871806
2	chr1:230576227:C:T	230576227	NA,T	NA,C	NA,1	NA,inf	NA,inf	NA,1.4261	0.000835812	0.000851965
2	chr1:230631930:G:A	230631930	NA,A	NA,G	NA,1	NA,inf	NA,inf	NA,1.47352	0.00083391	0.00084818
2	chr1:230632605:C:A	230632605	NA,A	NA,C	NA,1	NA,inf	NA,inf	NA,1.47352	0.00083391	0.00084818
2	chr1:229849629:G:A	229849629	A,A	G,G	1,1	inf,-inf	inf,inf	0.928677,1.67523	0.000827045	0.000838954
2	chr1:230355454:T:C	230355454	NA,C	NA,T	NA,1	NA,-inf	NA,inf	NA,1.49446	0.000826654	0.000842135
2	chr1:230022957:T:C	230022957	NA,C	NA,T	NA,1	NA,inf	NA,inf	NA,1.43839	0.000823245	0.000838844
2	chr1:230495550:G:A	230495550	A,A	G,G	1,1	-inf,inf	inf,inf	2.86822,0.387605	0.000822761	0.000844655
2	chr1:229877985:C:T	229877985	NA,T	NA,C	NA,1	NA,inf	NA,inf	NA,1.43068	0.000822086	0.000837411
2	chr1:229695732:T:C	229695732	NA,C	NA,T	NA,1	NA,-inf	NA,inf	NA,1.44957	0.000822031	0.000837134
2	chr1:230595615:C:T	230595615	NA,T	NA,C	NA,1	NA,inf	NA,inf	NA,1.4209	0.000821274	0.000837203
2	chr1:230368530:C:T	230368530	NA,T	NA,C	NA,1	NA,inf	NA,inf	NA,1.46751	0.000820555	0.00083422
2	chr1:229794210:A:G	229794210	G,NA	A,NA	1,NA	inf,NA	inf,NA	1.78875,NA	0.00081974	0.00083956
2	chr1:230512635:T:C	230512635	NA,C	NA,T	NA,1	NA,-inf	NA,inf	NA,1.46852	0.000819611	0.000834694
2	chr1:229862492:G:A	229862492	NA,A	NA,G	NA,1	NA,-inf	NA,inf	NA,1.47437	0.000819281	0.00083321
2	chr1:230644997:A:G	230644997	G,G	A,A	1,1	inf,-inf	inf,inf	1.12171,1.43627	0.000814793	0.000829335
2	chr1:229665600:TATG:T	229665600	T,T	TATG,TATG	1,1	inf,-inf	inf,inf	2.18352,0.420285	0.000814488	0.000829545
2	chr1:230444558:T:C	230444558	C,NA	T,NA	1,NA	-inf,NA	inf,NA	1.48714,NA	0.000812583	0.000824607
2	chr1:230355553:G:A	230355553	NA,A	NA,G	NA,1	NA,-inf	NA,inf	NA,1.49615	0.000805475	0.000820367
2	chr1:229663127:C:T	229663127	T,T	C,C	1,1	inf,-inf	inf,inf	2.15856,0.461725	0.000805311	0.00082045
2	chr1:230027855:A:G	230027855	NA,G	NA,A	NA,1	NA,-inf	NA,inf	NA,1.43251	0.00080326	0.000816409
2	chr1:230517764:T:C	230517764	NA,C	NA,T	NA,1	NA,-inf	NA,inf	NA,1.45635	0.000803147	0.000817931
2	chr1:229661892:G:C	229661892	C,C	G,G	1,1	inf,-inf	inf,inf	1.95371,0.731694	0.000803063	0.000818339
2	chr1:230030698:T:A	230030698	NA,A	NA,T	NA,1	NA,inf	NA,inf	NA,1.41742	0.000800988	0.000816267
2	chr1:230034535:C:A	230034535	NA,A	NA,C	NA,1	NA,inf	NA,inf	NA,1.41559	0.000798125	0.000813357
2	chr1:230523441:A:G	230523441	NA,G	NA,A	NA,1	NA,-inf	NA,inf	NA,1.45197	0.000796705	0.000811388
2	chr1:229850834:G:A	229850834	A,A	G,G	1,1	inf,-inf	inf,inf	0.895807,1.68044	0.000789691	0.000801018
2	chr1:230010215:T:C	230010215	NA,C	NA,T	NA,1	NA,-inf	NA,inf	NA,1.41802	0.000783533	0.000796376
2	chr1:230014946:C:T	230014946	NA,T	NA,C	NA,1	NA,-inf	NA,inf	NA,1.41774	0.000783159	0.000795997
2	chr1:230016331:A:G	230016331	NA,G	NA,A	NA,1	NA,-inf	NA,inf	NA,1.41598	0.000780757	0.000793557
2	chr1:230355576:C:G	230355576	NA,G	NA,C	NA,1	NA,-inf	NA,inf	NA,1.47746	0.000780269	0.000794704
2	chr1:230492845:G:A	230492845	A,A	G,G	1,1	-inf,inf	inf,inf	2.84963,0.363085	0.000778434	0.000799075
2	chr1:230033913:A:G	230033913	NA,G	NA,A	NA,1	NA,-inf	NA,inf	NA,1.41444	0.00077839	0.000791147
2	chr1:230451939:T:C	230451939	C,C	T,T	1,1	inf,-inf	inf,inf	2.59983,0.113081	0.000768895	0.000779512
2	chr1:230655345:A:G	230655345	NA,G	NA,A	NA,1	NA,inf	NA,inf	NA,1.40645	0.000768869	0.000782648
2	chr1:230371871:G:A	230371871	NA,A	NA,G	NA,1	NA,-inf	NA,inf	NA,1.62461	0.000764911	0.000778466
2	chr1:230263193:G:C	230263193	C,C	G,G	1,1	-inf,-inf	inf,inf	2.43311,0.222643	0.000763263	0.000778374
2	chr1:230626190:G:A	230626190	NA,A	NA,G	NA,1	NA,inf	NA,inf	NA,1.41927	0.000758785	0.000771818
2	chr1:230006318:C:T	230006318	NA,T	NA,C	NA,1	NA,inf	NA,inf	NA,1.38646	0.000757881	0.00077233
2	chr1:230531836:G:A	230531836	NA,A	NA,G	NA,1	NA,-inf	NA,inf	NA,1.42119	0.000756602	0.000770556
2	chr1:230627141:C:T	230627141	NA,T	NA,C	NA,1	NA,inf	NA,inf	NA,1.41643	0.000755599	0.00076858
2	chr1:230248438:A:G	230248438	G,G	A,A	1,1	-inf,-inf	inf,inf	2.40029,0.280748	0.000755151	0.000770039
2	chr1:230033774:G:A	230033774	NA,A	NA,G	NA,1	NA,-inf	NA,inf	NA,1.39668	0.000754905	0.000767297
2	chr1:229667284:T:C	229667284	NA,C	NA,T	NA,1	NA,-inf	NA,inf	NA,1.36273	0.000751373	0.000766174
2	chr1:230657768:T:C	230657768	C,C	T,T	1,1	inf,-inf	inf,inf	1.11233,1.4031	0.000751001	0.00076453
2	chr1:230471352:G:A	230471352	A,A	G,G	1,1	-inf,inf	inf,inf	2.8744,0.0492757	0.000749481	0.000767848
2	chr1:230030637:A:G	230030637	NA,G	NA,A	NA,1	NA,-inf	NA,inf	NA,1.38822	0.000745066	0.000757337
2	chr1:230042923:T:C	230042923	NA,C	NA,T	NA,1	NA,-inf	NA,inf	NA,1.38867	0.0007445	0.000756731
2	chr1:230354320:GC:G	230354320	NA,G	NA,GC	NA,1	NA,-inf	NA,inf	NA,1.44929	0.000743795	0.000757573
2	chr1:229710052:T:C	229710052	C,C	T,T	1,1	inf,-inf	inf,inf	1.84441,0.732606	0.00073852	0.000754718
2	chr1:230535456:GA:G	230535456	NA,G	NA,GA	NA,1	NA,-inf	NA,inf	NA,1.40756	0.000737565	0.000751174
2	chr1:230091419:G:A	230091419	A,NA	G,NA	1,NA	inf,NA	inf,NA	1.19273,NA	0.000733193	0.000739904
2	chr1:230042796:A:G	230042796	NA,G	NA,A	NA,1	NA,-inf	NA,inf	NA,1.3769	0.000729413	0.000741409
2	chr1:230630731:C:T	230630731	NA,T	NA,C	NA,1	NA,inf	NA,inf	NA,1.39519	0.000728557	0.00074109
2	chr1:229848159:A:G	229848159	G,G	A,A	1,1	inf,-inf	inf,inf	0.463455,2.07243	0.0007267	0.000737189
2	chr1:230006880:G:A	230006880	NA,A	NA,G	NA,1	NA,inf	NA,inf	NA,1.36207	0.000726618	0.00074048
2	chr1:230652470:A:G	230652470	G,G	A,A	1,1	inf,-inf	inf,inf	1.10984,1.38385	0.000723162	0.00073618
2	chr1:229704756:GAATA:G	229704756	G,G	GAATA,GAATA	1,1	-inf,-inf	inf,inf	0.0266131,2.26829	0.000720638	0.000735254
2	chr1:230655317:A:G	230655317	G,G	A,A	1,1	inf,-inf	inf,inf	1.11623,1.37374	0.000719583	0.000732543
2	chr1:229853181:C:T	229853181	NA,T	NA,C	NA,1	NA,-inf	NA,inf	NA,1.36164	0.00071829	0.000731913
2	chr1:230011234:C:T	230011234	NA,T	NA,C	NA,1	NA,-inf	NA,inf	NA,1.36394	0.000714797	0.000726596
2	chr1:230020181:T:C	230020181	NA,C	NA,T	NA,1	NA,-inf	NA,inf	NA,1.36246	0.000711881	0.000723621
2	chr1:230555526:C:T	230555526	NA,T	NA,C	NA,1	NA,-inf	NA,inf	NA,1.35053	0.000709857	0.000723536
2	chr1:230043315:T:G	230043315	NA,G	NA,T	NA,1	NA,-inf	NA,inf	NA,1.35762	0.000706776	0.000718443
2	chr1:230024632:A:G	230024632	NA,G	NA,A	NA,1	NA,-inf	NA,inf	NA,1.35732	0.00070561	0.000717252
2	chr1:230562304:T:C	230562304	NA,C	NA,T	NA,1	NA,-inf	NA,inf	NA,1.3429	0.000700643	0.000714147
2	chr1:230563537:G:A	230563537	NA,A	NA,G	NA,1	NA,-inf	NA,inf	NA,1.34279	0.00070051	0.000714012
2	chr1:230035523:G:C	230035523	NA,C	NA,G	NA,1	NA,-inf	NA,inf	NA,1.35315	0.000700509	0.000712066
2	chr1:230537839:CT:C	230537839	NA,C	NA,CT	NA,1	NA,-inf	NA,inf	NA,1.37509	0.0006978	0.00071069
2	chr1:230655882:G:A	230655882	NA,A	NA,G	NA,1	NA,inf	NA,inf	NA,1.35013	0.0006973	0.000709828
2	chr1:230027840:A:G	230027840	NA,G	NA,A	NA,1	NA,inf	NA,inf	NA,1.33529	0.000694447	0.000707713
2	chr1:229844863:G:T	229844863	T,T	G,G	1,1	-inf,-inf	inf,inf	0.33721,2.17041	0.000693049	0.000703918
2	chr1:229866931:A:G	229866931	NA,G	NA,A	NA,1	NA,-inf	NA,inf	NA,1.31349	0.000692265	0.000706048
2	chr1:230033547:C:T	230033547	NA,T	NA,C	NA,1	NA,inf	NA,inf	NA,1.33235	0.000690209	0.000703405
2	chr1:230369907:G:T	230369907	NA,T	NA,G	NA,1	NA,-inf	NA,inf	NA,1.5586	0.000688047	0.000700281
2	chr1:229661172:C:A	229661172	A,A	C,C	1,1	inf,-inf	inf,inf	2.09709,0.42651	0.000686768	0.000699671
2	chr1:229943798:G:A	229943798	NA,A	NA,G	NA,1	NA,inf	NA,inf	NA,1.31501	0.000682001	0.000695236
2	chr1:229660524:T:C	229660524	C,C	T,T	1,1	inf,-inf	inf,inf	2.09576,0.420321	0.000678907	0.000691674
2	chr1:230008000:C:A	230008000	NA,A	NA,C	NA,1	NA,-inf	NA,inf	NA,1.33075	0.000675164	0.000686343
2	chr1:230008192:T:A	230008192	NA,A	NA,T	NA,1	NA,-inf	NA,inf	NA,1.33006	0.000674366	0.000685533
2	chr1:230140578:C:T	230140578	NA,T	NA,C	NA,1	NA,inf	NA,inf	NA,1.35555	0.000673304	0.000684534
2	chr1:229823966:A:T	229823966	NA,T	NA,A	NA,1	NA,-inf	NA,inf	NA,1.30844	0.000672457	0.000685421
2	chr1:229996306:C:T	229996306	NA,T	NA,C	NA,1	NA,-inf	NA,inf	NA,1.32605	0.000671689	0.000683001
2	chr1:230027938:T:A	230027938	NA,A	NA,T	NA,1	NA,inf	NA,inf	NA,1.31509	0.000670644	0.00068346
2	chr1:230254536:G:A	230254536	NA,A	NA,G	NA,1	NA,inf	NA,inf	NA,1.3152	0.000670638	0.000682994
2	chr1:230266878:A:G	230266878	G,G	A,A	1,1	-inf,-inf	inf,inf	2.50877,0.476419	0.000669696	0.000692
2	chr1:230333115:C:A	230333115	NA,A	NA,C	NA,1	NA,inf	NA,inf	NA,1.28201	0.000666778	0.00067997
2	chr1:230029198:G:A	230029198	NA,A	NA,G	NA,1	NA,inf	NA,inf	NA,1.30524	0.00066394	0.000676729
2	chr1:230359197:C:G	230359197	NA,G	NA,C	NA,1	NA,-inf	NA,inf	NA,1.37995	0.000660153	0.000672395
2	chr1:230160293:G:A	230160293	NA,A	NA,G	NA,1	NA,inf	NA,inf	NA,1.34503	0.00065914	0.000670104
2	chr1:230358835:A:G	230358835	NA,G	NA,A	NA,1	NA,-inf	NA,inf	NA,1.379	0.000659131	0.000671355
2	chr1:229854248:A:G	229854248	G,G	A,A	1,1	inf,-inf	inf,inf	1.00355,1.46676	0.000658642	0.000668549
2	chr1:230610419:G:A	230610419	NA,A	NA,G	NA,1	NA,inf	NA,inf	NA,1.2899	0.00065267	0.000665345
2	chr1:230333661:T:C	230333661	C,NA	T,NA	1,NA	-inf,NA	inf,NA	2.09155,NA	0.000651288	0.000679415
2	chr1:230452059:G:A	230452059	A,A	G,G	1,1	inf,-inf	inf,inf	2.49798,0.134474	0.000647913	0.000656893
2	chr1:229905026:T:A	229905026	NA,A	NA,T	NA,1	NA,inf	NA,inf	NA,1.29273	0.000647608	0.000659743
2	chr1:229904866:T:C	229904866	NA,C	NA,T	NA,1	NA,inf	NA,inf	NA,1.28752	0.000641768	0.000653794
2	chr1:229724458:T:G	229724458	G,NA	T,NA	1,NA	-inf,NA	inf,NA	1.63214,NA	0.000641399	0.000657912
2	chr1:229894900:G:A	229894900	NA,A	NA,G	NA,1	NA,inf	NA,inf	NA,1.26374	0.000639166	0.000652299
2	chr1:230021882:G:A	230021882	NA,A	NA,G	NA,1	NA,inf	NA,inf	NA,1.28662	0.00063761	0.0006498
2	chr1:230603820:G:C	230603820	NA,C	NA,G	NA,1	NA,inf	NA,inf	NA,1.27455	0.000636578	0.000648947
2	chr1:230541979:G:A	230541979	NA,A	NA,G	NA,1	NA,-inf	NA,inf	NA,1.31931	0.000634913	0.000646665
2	chr1:230603411:C:T	230603411	NA,T	NA,C	NA,1	NA,inf	NA,inf	NA,1.27283	0.000634696	0.000647029
2	chr1:230600961:A:T	230600961	NA,T	NA,A	NA,1	NA,inf	NA,inf	NA,1.27283	0.000634696	0.000647029
2	chr1:230608188:C:A	230608188	NA,A	NA,C	NA,1	NA,inf	NA,inf	NA,1.27261	0.000634458	0.000646787
2	chr1:230599895:C:T	230599895	NA,T	NA,C	NA,1	NA,inf	NA,inf	NA,1.27258	0.000634423	0.000646751
2	chr1:230551883:C:T	230551883	NA,T	NA,C	NA,1	NA,-inf	NA,inf	NA,1.28451	0.000633881	0.000646108
2	chr1:230168102:T:G	230168102	G,G	T,T	1,1	-inf,-inf	inf,inf	4.66658,0.384788	0.000632375	0.00312371
2	chr1:230593595:T:C	230593595	NA,C	NA,T	NA,1	NA,inf	NA,inf	NA,1.27023	0.000632009	0.000644293
2	chr1:230593066:G:C	230593066	NA,C	NA,G	NA,1	NA,inf	NA,inf	NA,1.26979	0.000631539	0.000643813
2	chr1:230161683:T:G	230161683	NA,G	NA,T	NA,1	NA,inf	NA,inf	NA,1.27901	0.000630049	0.000642776
2	chr1:230317773:C:T	230317773	NA,T	NA,C	NA,1	NA,inf	NA,inf	NA,1.30474	0.000628236	0.000639225
2	chr1:230040100:C:T	230040100	T,NA	C,NA	1,NA	inf,NA	inf,NA	1.38369,NA	0.000626341	0.000634559
2	chr1:230042294:A:G	230042294	NA,G	NA,A	NA,1	NA,-inf	NA,inf	NA,1.2874	0.000625834	0.000636223
2	chr1:230169168:A:G	230169168	G,G	A,A	1,1	-inf,-inf	inf,inf	4.60882,0.543784	0.000619916	0.00318465
2	chr1:230035608:G:T	230035608	NA,T	NA,G	NA,1	NA,inf	NA,inf	NA,1.26966	0.000619561	0.00063142
2	chr1:229865083:C:A	229865083	NA,A	NA,C	NA,1	NA,inf	NA,inf	NA,1.26578	0.000619473	0.000631426
2	chr1:230260140:A:G	230260140	G,G	A,A	1,1	-inf,-inf	inf,inf	2.46237,0.47824	0.000615312	0.000635776
2	chr1:230469830:C:T	230469830	T,NA	C,NA	1,NA	-inf,NA	inf,NA	1.58507,NA	0.000614366	0.000626163
2	chr1:230251964:G:GC	230251964	GC,GC	G,G	1,1	-inf,-inf	inf,inf	2.32768,0.197905	0.000612966	0.000625084
2	chr1:230211621:C:A	230211621	A,A	C,C	1,1	-inf,-inf	inf,inf	2.30852,0.243092	0.000612917	0.000625058
2	chr1:230571742:T:TTGCCAAC	230571742	NA,TTGCCAAC	NA,T	NA,1	NA,-inf	NA,inf	NA,1.25816	0.000612329	0.000624219
2	chr1:230456606:C:T	230456606	T,T	C,C	1,1	inf,-inf	inf,inf	2.47181,0.0115211	0.00061152	0.000619742
2	chr1:230333600:C:T	230333600	NA,T	NA,C	NA,1	NA,inf	NA,inf	NA,1.2312	0.000611198	0.000623276
2	chr1:229873431:T:C	229873431	NA,C	NA,T	NA,1	NA,-inf	NA,inf	NA,1.31142	0.000607215	0.000617465
2	chr1:230169184:C:G	230169184	G,G	C,C	1,1	-inf,-inf	inf,inf	4.58905,0.544781	0.000605944	0.00307271
2	chr1:229871231:C:T	229871231	NA,T	NA,C	NA,1	NA,inf	NA,inf	NA,1.25497	0.00060565	0.000616982
2	chr1:230168606:G:A	230168606	A,A	G,G	1,1	-inf,-inf	inf,inf	4.65385,0.482168	0.000605636	0.00319593
2	chr1:229835350:G:C	229835350	C,C	G,G	1,1	-inf,-inf	inf,inf	0.673835,1.80951	0.000603658	0.000612709
2	chr1:229935557:G:A	229935557	NA,A	NA,G	NA,1	NA,inf	NA,inf	NA,1.23088	0.000602195	0.000614552
2	chr1:230051097:T:C	230051097	C,C	T,T	1,1	-inf,-inf	inf,inf	0.711993,1.82776	0.000600709	0.000611637
2	chr1:230169566:G:A	230169566	A,A	G,G	1,1	-inf,-inf	inf,inf	4.61796,0.509839	0.00059999	0.0030932
2	chr1:230398463:C:T	230398463	NA,T	NA,C	NA,1	NA,-inf	NA,inf	NA,1.24541	0.00059813	0.000609863
2	chr1:230628616:A:G	230628616	NA,G	NA,A	NA,1	NA,inf	NA,inf	NA,1.23627	0.00059116	0.000602406
2	chr1:229817312:C:T	229817312	NA,T	NA,C	NA,1	NA,-inf	NA,inf	NA,1.23311	0.000590881	0.000602285
2	chr1:229921727:G:A	229921727	NA,A	NA,G	NA,1	NA,-inf	NA,inf	NA,1.23485	0.000587545	0.000598652
2	chr1:230413723:G:A	230413723	NA,A	NA,G	NA,1	NA,-inf	NA,inf	NA,1.26042	0.000586855	0.00059801
2	chr1:229908159:C:T	229908159	NA,T	NA,C	NA,1	NA,inf	NA,inf	NA,1.23489	0.000586443	0.000597452
2	chr1:230338355:C:T	230338355	NA,T	NA,C	NA,1	NA,inf	NA,inf	NA,1.20641	0.00058523	0.000596792
2	chr1:230075382:A:G	230075382	NA,G	NA,A	NA,1	NA,-inf	NA,inf	NA,1.22808	0.000584921	0.000596338
2	chr1:229662663:C:T	229662663	T,T	C,C	1,1	inf,-inf	inf,inf	1.94106,0.529679	0.000583451	0.00059461
2	chr1:230318236:ACT:A	230318236	NA,A	NA,ACT	NA,1	NA,inf	NA,inf	NA,1.25773	0.000580126	0.000590302
2	chr1:230160406:C:T	230160406	T,T	C,C	1,1	-inf,-inf	inf,inf	4.82397,0.198274	0.000579378	0.00334538
2	chr1:229895233:C:A	229895233	NA,A	NA,C	NA,1	NA,inf	NA,inf	NA,1.22483	0.000576297	0.00058712
2	chr1:230342186:TC:T	230342186	T,NA	TC,NA	1,NA	-inf,NA	inf,NA	2.01376,NA	0.000574338	0.000598524
2	chr1:230141277:C:G	230141277	G,NA	C,NA	1,NA	-inf,NA	inf,NA	1.97186,NA	0.000573126	0.000604905
2	chr1:229841204:G:C	229841204	C,C	G,G	1,1	-inf,-inf	inf,inf	0.269758,2.10567	0.000573106	0.000582273
2	chr1:230170220:A:G	230170220	G,G	A,A	1,1	-inf,-inf	inf,inf	4.56548,0.521463	0.00057278	0.00284684
2	chr1:229892570:T:C	229892570	NA,C	NA,T	NA,1	NA,inf	NA,inf	NA,1.21915	0.000570625	0.000581345
2	chr1:229666593:G:A	229666593	NA,A	NA,G	NA,1	NA,-inf	NA,inf	NA,1.22482	0.000570325	0.000581127
2	chr1:230422351:A:C	230422351	NA,C	NA,A	NA,1	NA,-inf	NA,inf	NA,1.24087	0.000568058	0.00057886
2	chr1:229820776:A:G	229820776	NA,G	NA,A	NA,1	NA,-inf	NA,inf	NA,1.20831	0.000566217	0.000577146
2	chr1:230481404:T:C	230481404	C,C	T,T	1,1	-inf,inf	inf,inf	2.65561,0.208943	0.000565803	0.000579172
2	chr1:229876569:A:C	229876569	NA,C	NA,A	NA,1	NA,-inf	NA,inf	NA,1.26388	0.000561562	0.000571099
2	chr1:230159560:C:G	230159560	G,G	C,C	1,1	-inf,-inf	inf,inf	4.87988,0.0469252	0.0005606	0.00330025
2	chr1:230168305:C:T	230168305	T,T	C,C	1,1	-inf,-inf	inf,inf	4.59885,0.341414	0.000559431	0.00263135
2	chr1:230338044:C:T	230338044	NA,T	NA,C	NA,1	NA,inf	NA,inf	NA,1.17919	0.000558705	0.000569745
2	chr1:229873033:T:G	229873033	NA,G	NA,T	NA,1	NA,-inf	NA,inf	NA,1.25722	0.000554687	0.000564096
2	chr1:230337994:G:A	230337994	NA,A	NA,G	NA,1	NA,inf	NA,inf	NA,1.1739	0.000553655	0.000564595
2	chr1:229873261:A:G	229873261	NA,G	NA,A	NA,1	NA,-inf	NA,inf	NA,1.25597	0.000553327	0.000562712
2	chr1:229890078:G:A	229890078	NA,A	NA,G	NA,1	NA,inf	NA,inf	NA,1.19982	0.000552083	0.000562459
2	chr1:230124135:A:G	230124135	G,NA	A,NA	1,NA	-inf,NA	inf,NA	0.902524,NA	0.000550132	0.000554974
2	chr1:229841861:A:C	229841861	C,C	A,A	1,1	-inf,-inf	inf,inf	0.287799,2.07366	0.00054902	0.000557723
2	chr1:230320121:A:G	230320121	NA,G	NA,A	NA,1	NA,inf	NA,inf	NA,1.21702	0.000541641	0.000551168
2	chr1:230052671:C:T	230052671	T,T	C,C	1,1	-inf,-inf	inf,inf	0.638601,1.82484	0.000538423	0.000548138
2	chr1:230499626:C:A	230499626	NA,A	NA,C	NA,1	NA,-inf	NA,inf	NA,1.2038	0.000538034	0.000548249
2	chr1:230659090:A:T	230659090	NA,T	NA,A	NA,1	NA,inf	NA,inf	NA,1.20772	0.000534142	0.000543592
2	chr1:230435995:T:C	230435995	NA,C	NA,T	NA,1	NA,inf	NA,inf	NA,1.14218	0.000532439	0.000543073
2	chr1:230050960:T:C	230050960	C,C	T,T	1,1	-inf,-inf	inf,inf	0.722755,1.75166	0.000532359	0.000542083
2	chr1:230478530:C:A	230478530	A,A	C,C	1,1	-inf,inf	inf,inf	2.60993,0.227264	0.000530349	0.000542919
2	chr1:230042540:C:T	230042540	NA,T	NA,C	NA,1	NA,inf	NA,inf	NA,1.172	0.000524894	0.000534994
2	chr1:229925383:G:A	229925383	NA,A	NA,G	NA,1	NA,-inf	NA,inf	NA,1.14585	0.000523518	0.000533961
2	chr1:230273693:T:G	230273693	NA,G	NA,T	NA,1	NA,inf	NA,inf	NA,1.13559	0.000518019	0.000528311
2	chr1:229745202:A:G	229745202	NA,G	NA,A	NA,1	NA,-inf	NA,inf	NA,1.15754	0.000515578	0.000525461
2	chr1:229755280:T:C	229755280	NA,C	NA,T	NA,1	NA,-inf	NA,inf	NA,1.15619	0.000514402	0.000524263
2	chr1:229746478:T:C	229746478	NA,C	NA,T	NA,1	NA,-inf	NA,inf	NA,1.15619	0.000514402	0.000524263
2	chr1:229754838:A:G	229754838	NA,G	NA,A	NA,1	NA,-inf	NA,inf	NA,1.15619	0.000514402	0.000524263
2	chr1:230481566:G:A	230481566	A,A	G,G	1,1	-inf,inf	inf,inf	2.61649,0.17467	0.000514395	0.000526625
2	chr1:229749261:G:A	229749261	NA,A	NA,G	NA,1	NA,-inf	NA,inf	NA,1.1555	0.000513809	0.000523659
2	chr1:229672314:A:C	229672314	NA,C	NA,A	NA,1	NA,-inf	NA,inf	NA,1.14668	0.00050955	0.000519533
2	chr1:230316922:G:C	230316922	NA,C	NA,G	NA,1	NA,inf	NA,inf	NA,1.17946	0.000508767	0.000517741
2	chr1:230513561:T:C	230513561	NA,C	NA,T	NA,1	NA,-inf	NA,inf	NA,1.16041	0.000508703	0.000518402
2	chr1:229745217:G:T	229745217	NA,T	NA,G	NA,1	NA,-inf	NA,inf	NA,1.14544	0.000508347	0.000518123
2	chr1:230420626:CT:C	230420626	NA,C	NA,CT	NA,1	NA,inf	NA,inf	NA,1.11449	0.000507858	0.000517996
2	chr1:230460008:A:G	230460008	G,G	A,A	1,1	inf,-inf	inf,inf	2.39515,0.235345	0.000507734	0.000515569
2	chr1:230357428:C:T	230357428	NA,T	NA,C	NA,1	NA,-inf	NA,inf	NA,1.21963	0.000506197	0.000515642
2	chr1:229728476:C:T	229728476	T,T	C,C	1,1	-inf,-inf	inf,inf	1.69043,0.372894	0.000504779	0.000511462
2	chr1:230560482:C:T	230560482	NA,T	NA,C	NA,1	NA,inf	NA,inf	NA,1.15341	0.000501887	0.000510922
2	chr1:229921478:A:G	229921478	NA,G	NA,A	NA,1	NA,inf	NA,inf	NA,1.14048	0.000499804	0.00050921
2	chr1:229993134:T:G	229993134	NA,G	NA,T	NA,1	NA,inf	NA,inf	NA,1.1287	0.000497977	0.000507703
2	chr1:229974289:G:A	229974289	NA,A	NA,G	NA,1	NA,inf	NA,inf	NA,1.13039	0.00049753	0.000507215
2	chr1:229756748:T:C	229756748	C,C	T,T	1,1	-inf,-inf	inf,inf	0.914259,1.58138	0.000496279	0.000506489
2	chr1:229919994:G:A	229919994	NA,A	NA,G	NA,1	NA,-inf	NA,inf	NA,1.13523	0.000496062	0.000505463
2	chr1:229863567:C:T	229863567	T,T	C,C	1,1	inf,-inf	inf,inf	0.822199,1.44824	0.000495692	0.000504465
2	chr1:229932171:G:A	229932171	NA,A	NA,G	NA,1	NA,inf	NA,inf	NA,1.12472	0.000495691	0.000505263
2	chr1:230624110:C:T	230624110	NA,T	NA,C	NA,1	NA,inf	NA,inf	NA,1.16469	0.000495406	0.000504108
2	chr1:229839390:A:G	229839390	NA,G	NA,A	NA,1	NA,-inf	NA,inf	NA,1.13186	0.00049144	0.000500889
2	chr1:230090999:A:T	230090999	T,T	A,A	1,1	inf,-inf	inf,inf	1.47849,0.446658	0.000484856	0.000490493
2	chr1:230638285:C:T	230638285	T,T	C,C	1,1	-inf,inf	inf,inf	0.154458,2.08098	0.00048418	0.000493343
2	chr1:229799756:C:A	229799756	NA,A	NA,C	NA,1	NA,inf	NA,inf	NA,1.11162	0.00048197	0.000491259
2	chr1:229686982:C:T	229686982	T,NA	C,NA	1,NA	inf,NA	inf,NA	1.23451,NA	0.000480902	0.000488224
2	chr1:230633470:T:C	230633470	NA,C	NA,T	NA,1	NA,inf	NA,inf	NA,1.11754	0.000480864	0.000490026
2	chr1:229692589:T:C	229692589	NA,C	NA,T	NA,1	NA,inf	NA,inf	NA,1.10425	0.000480302	0.000489735
2	chr1:230462250:T:C	230462250	C,C	T,T	1,1	inf,-inf	inf,inf	2.34344,0.273933	0.000480136	0.00048757
2	chr1:230493797:A:G	230493797	NA,G	NA,A	NA,1	NA,-inf	NA,inf	NA,1.15787	0.000478805	0.000487916
2	chr1:229914280:C:T	229914280	NA,T	NA,C	NA,1	NA,-inf	NA,inf	NA,1.11368	0.000478569	0.000487646
2	chr1:229740437:A:G	229740437	NA,G	NA,A	NA,1	NA,-inf	NA,inf	NA,1.10751	0.000476993	0.000486171
2	chr1:229921454:G:A	229921454	NA,A	NA,G	NA,1	NA,inf	NA,inf	NA,1.10808	0.000473416	0.000482333
2	chr1:230251537:A:G	230251537	G,G	A,A	1,1	-inf,-inf	inf,inf	0.158038,1.69315	0.000473006	0.000477146
2	chr1:230624414:C:T	230624414	NA,T	NA,C	NA,1	NA,inf	NA,inf	NA,1.08402	0.000470707	0.000480149
2	chr1:230451091:G:GT	230451091	NA,GT	NA,G	NA,1	NA,-inf	NA,inf	NA,1.10525	0.000469388	0.000478562
2	chr1:230162032:A:T	230162032	T,T	A,A	1,1	-inf,-inf	inf,inf	4.55775,0.227312	0.000468709	0.00212743
2	chr1:230161913:C:T	230161913	T,T	C,C	1,1	-inf,-inf	inf,inf	4.54535,0.24088	0.000467717	0.00210878
2	chr1:230303111:G:A	230303111	NA,A	NA,G	NA,1	NA,inf	NA,inf	NA,1.11952	0.00046303	0.000472206
2	chr1:229748713:G:A	229748713	NA,A	NA,G	NA,1	NA,-inf	NA,inf	NA,1.10827	0.00046167	0.000470396
2	chr1:230360366:T:C	230360366	C,C	T,T	1,1	-inf,-inf	inf,inf	0.198442,2.1987	0.000460501	0.000468613
2	chr1:230366887:G:A	230366887	A,NA	G,NA	1,NA	inf,NA	inf,NA	1.56172,NA	0.000458247	0.000468302
2	chr1:230300869:C:T	230300869	T,T	C,C	1,1	inf,inf	inf,inf	0.119772,1.93699	0.000457738	0.000464771
2	chr1:230412801:A:G	230412801	NA,G	NA,A	NA,1	NA,inf	NA,inf	NA,1.04584	0.000456622	0.000465447
2	chr1:230357352:T:C	230357352	NA,C	NA,T	NA,1	NA,-inf	NA,inf	NA,1.15288	0.000454106	0.000462599
2	chr1:230609532:A:C	230609532	C,C	A,A	1,1	inf,inf	inf,inf	1.39201,0.800005	0.00045316	0.000464729
2	chr1:230529909:A:T	230529909	NA,T	NA,A	NA,1	NA,-inf	NA,inf	NA,1.08075	0.000452277	0.000461216
2	chr1:229863083:G:T	229863083	NA,T	NA,G	NA,1	NA,-inf	NA,inf	NA,1.0746	0.000451096	0.000459861
2	chr1:230298700:C:T	230298700	T,T	C,C	1,1	inf,inf	inf,inf	0.482013,1.65163	0.000448375	0.000455458
2	chr1:229813397:T:G	229813397	NA,G	NA,T	NA,1	NA,-inf	NA,inf	NA,1.07973	0.000446168	0.000454669
2	chr1:230456280:C:A	230456280	A,A	C,C	1,1	inf,inf	inf,inf	2.28557,0.0605752	0.000444827	0.000449644
2	chr1:230468868:A:G	230468868	G,G	A,A	1,1	inf,-inf	inf,inf	2.32758,0.13233	0.000444332	0.000451231
2	chr1:230300521:G:T	230300521	T,NA	G,NA	1,NA	-inf,NA	inf,NA	1.62798,NA	0.00044292	0.000458882
2	chr1:229995836:A:G	229995836	G,G	A,A	1,1	inf,inf	inf,inf	0.921323,1.43901	0.000442589	0.000450269
2	chr1:229980832:C:A	229980832	A,NA	C,NA	1,NA	inf,NA	inf,NA	1.36397,NA	0.000435708	0.00044546
2	chr1:229662964:G:A	229662964	NA,A	NA,G	NA,1	NA,-inf	NA,inf	NA,1.06078	0.000434908	0.000443258
2	chr1:230452054:A:G	230452054	G,G	A,A	1,1	inf,inf	inf,inf	2.27968,0.00529012	0.000434742	0.000439502
2	chr1:230352464:T:A	230352464	A,A	T,T	1,1	inf,-inf	inf,inf	0.525772,2.31381	0.000433576	0.000441643
2	chr1:230164203:T:C	230164203	C,C	T,T	1,1	-inf,-inf	inf,inf	4.47931,0.238436	0.000431879	0.00186083
2	chr1:229931821:G:C	229931821	NA,C	NA,G	NA,1	NA,-inf	NA,inf	NA,1.05115	0.000429175	0.000437383
2	chr1:229665373:T:C	229665373	NA,C	NA,T	NA,1	NA,-inf	NA,inf	NA,1.04321	0.000427793	0.000436043
2	chr1:230106207:T:C	230106207	NA,C	NA,T	NA,1	NA,inf	NA,inf	NA,1.0335	0.000427224	0.000435795
2	chr1:229851703:A:G	229851703	NA,G	NA,A	NA,1	NA,-inf	NA,inf	NA,1.09259	0.000425967	0.000433386
2	chr1:230499263:A:C	230499263	C,C	A,A	1,1	inf,-inf	inf,inf	2.25937,0.263303	0.000424073	0.000427834
2	chr1:229883301:G:A	229883301	NA,A	NA,G	NA,1	NA,-inf	NA,inf	NA,1.09396	0.000423845	0.000431129
2	chr1:230167865:C:A	230167865	A,A	C,C	1,1	-inf,-inf	inf,inf	4.47787,0.226383	0.000423231	0.00183135
2	chr1:229931792:C:T	229931792	NA,T	NA,C	NA,1	NA,inf	NA,inf	NA,1.03975	0.000422179	0.00043019
2	chr1:230361029:C:T	230361029	NA,T	NA,C	NA,1	NA,-inf	NA,inf	NA,1.15266	0.000419342	0.000427342
2	chr1:230359356:G:A	230359356	NA,A	NA,G	NA,1	NA,-inf	NA,inf	NA,1.09846	0.000417382	0.000425213
2	chr1:229953379:C:T	229953379	NA,T	NA,C	NA,1	NA,inf	NA,inf	NA,1.03022	0.00041606	0.000423965
2	chr1:229927196:C:G	229927196	G,G	C,C	1,1	inf,-inf	inf,inf	1.56858,0.568793	0.000414516	0.000422299
2	chr1:230450756:C:A	230450756	A,A	C,C	1,1	inf,inf	inf,inf	2.25229,0.00821507	0.000414296	0.000418851
2	chr1:230359571:C:T	230359571	NA,T	NA,C	NA,1	NA,-inf	NA,inf	NA,1.03921	0.000414137	0.000422166
2	chr1:229923497:A:G	229923497	NA,G	NA,A	NA,1	NA,inf	NA,inf	NA,1.02627	0.000413446	0.000421253
2	chr1:230479548:T:A	230479548	NA,A	NA,T	NA,1	NA,-inf	NA,inf	NA,1.06859	0.000412881	0.00042083
2	chr1:229915631:C:G	229915631	NA,G	NA,C	NA,1	NA,-inf	NA,inf	NA,1.05307	0.000411241	0.000418657
2	chr1:229730374:C:T	229730374	NA,T	NA,C	NA,1	NA,-inf	NA,inf	NA,1.01986	0.000410192	0.000418082
2	chr1:229917273:G:T	229917273	NA,T	NA,G	NA,1	NA,-inf	NA,inf	NA,1.05016	0.000409246	0.000416627
2	chr1:229739281:G:C	229739281	NA,C	NA,G	NA,1	NA,-inf	NA,inf	NA,1.01892	0.000409154	0.00041702
2	chr1:230228043:G:A	230228043	NA,A	NA,G	NA,1	NA,inf	NA,inf	NA,1.05303	0.000406855	0.000413818
2	chr1:229916047:C:T	229916047	NA,T	NA,C	NA,1	NA,-inf	NA,inf	NA,1.0423	0.000404129	0.000411421
2	chr1:229828125:C:T	229828125	T,NA	C,NA	1,NA	inf,NA	inf,NA	1.37058,NA	0.000400879	0.00040877
2	chr1:229851267:A:G	229851267	NA,G	NA,A	NA,1	NA,-inf	NA,inf	NA,1.05299	0.000399608	0.00040659
2	chr1:229902702:A:G	229902702	NA,G	NA,A	NA,1	NA,-inf	NA,inf	NA,1.01552	0.000399522	0.000407059
2	chr1:230280292:G:A	230280292	A,A	G,G	1,1	inf,inf	inf,inf	1.11136,0.569704	0.000397552	0.000400384
2	chr1:229823174:C:T	229823174	T,T	C,C	1,1	-inf,-inf	inf,inf	0.585079,1.65601	0.000395916	0.000402034
2	chr1:229849609:A:G	229849609	NA,G	NA,A	NA,1	NA,-inf	NA,inf	NA,1.0451	0.000394669	0.00040157
2	chr1:230616838:G:A	230616838	A,NA	G,NA	1,NA	inf,NA	inf,NA	1.10665,NA	0.000394283	0.000399436
2	chr1:230449465:C:T	230449465	NA,T	NA,C	NA,1	NA,inf	NA,inf	NA,0.966627	0.000393939	0.000401786
2	chr1:229930542:G:A	229930542	NA,A	NA,G	NA,1	NA,-inf	NA,inf	NA,1.00578	0.000393505	0.000401003
2	chr1:230280574:C:T	230280574	T,T	C,C	1,1	inf,inf	inf,inf	1.01669,0.179684	0.000393132	0.000394547
2	chr1:230634734:G:A	230634734	NA,A	NA,G	NA,1	NA,-inf	NA,inf	NA,0.985333	0.000393131	0.000400762
2	chr1:230415385:A:G	230415385	NA,G	NA,A	NA,1	NA,inf	NA,inf	NA,0.961051	0.000392936	0.000400779
2	chr1:230121279:C:T	230121279	NA,T	NA,C	NA,1	NA,-inf	NA,inf	NA,1.005	0.000392359	0.000399721
2	chr1:230297736:A:T	230297736	T,T	A,A	1,1	inf,inf	inf,inf	0.436482,1.61838	0.000392061	0.000398297
2	chr1:230089995:T:G	230089995	NA,G	NA,T	NA,1	NA,-inf	NA,inf	NA,0.997448	0.000391139	0.000398485
2	chr1:230343978:C:T	230343978	NA,T	NA,C	NA,1	NA,inf	NA,inf	NA,0.967399	0.000390142	0.000397848
2	chr1:229791385:C:T	229791385	NA,T	NA,C	NA,1	NA,-inf	NA,inf	NA,0.998247	0.000389652	0.000396903
2	chr1:230635210:C:G	230635210	NA,G	NA,C	NA,1	NA,-inf	NA,inf	NA,1.01419	0.000389463	0.000396886
2	chr1:229862935:A:G	229862935	NA,G	NA,A	NA,1	NA,-inf	NA,inf	NA,1.0357	0.000388569	0.000395371
2	chr1:230473560:C:G	230473560	NA,G	NA,C	NA,1	NA,inf	NA,inf	NA,0.939542	0.000388253	0.00039604
2	chr1:229890968:T:C	229890968	C,NA	T,NA	1,NA	-inf,NA	inf,NA	1.33488,NA	0.000387874	0.00039698
2	chr1:229861400:T:C	229861400	NA,C	NA,T	NA,1	NA,-inf	NA,inf	NA,1.03346	0.000387158	0.000393936
2	chr1:229848303:A:G	229848303	NA,G	NA,A	NA,1	NA,-inf	NA,inf	NA,1.03085	0.000385839	0.000392595
2	chr1:230555700:C:T	230555700	NA,T	NA,C	NA,1	NA,-inf	NA,inf	NA,0.98005	0.000384589	0.000391976
2	chr1:230413252:C:T	230413252	NA,T	NA,C	NA,1	NA,inf	NA,inf	NA,0.939754	0.000382224	0.00038963
2	chr1:230336041:G:A	230336041	NA,A	NA,G	NA,1	NA,-inf	NA,inf	NA,1.01701	0.000379404	0.000386613
2	chr1:229918785:T:C	229918785	NA,C	NA,T	NA,1	NA,-inf	NA,inf	NA,0.980382	0.000379084	0.000386282
2	chr1:230384941:A:G	230384941	NA,G	NA,A	NA,1	NA,-inf	NA,inf	NA,0.989035	0.000378873	0.000386231
2	chr1:230366313:G:A	230366313	A,A	G,G	1,1	inf,inf	inf,inf	3.28728,0.510589	0.000377745	0.000382066
2	chr1:230098541:C:T	230098541	NA,T	NA,C	NA,1	NA,-inf	NA,inf	NA,0.980741	0.000377661	0.000384754
2	chr1:230585880:A:G	230585880	NA,G	NA,A	NA,1	NA,inf	NA,inf	NA,0.987552	0.000375866	0.000382567
2	chr1:230586513:T:C	230586513	NA,C	NA,T	NA,1	NA,inf	NA,inf	NA,0.987365	0.000375759	0.000382459
2	chr1:229671895:G:A	229671895	NA,A	NA,G	NA,1	NA,inf	NA,inf	NA,0.946445	0.000374509	0.000382
2	chr1:230372498:T:C	230372498	C,C	T,T	1,1	inf,-inf	inf,inf	3.18301,0.902262	0.000374442	0.000378739
2	chr1:230004002:T:C	230004002	C,NA	T,NA	1,NA	inf,NA	inf,NA	1.40946,NA	0.000374054	0.00038544
2	chr1:229853951:A:G	229853951	NA,G	NA,A	NA,1	NA,-inf	NA,inf	NA,1.01083	0.00037353	0.000380082
2	chr1:230295967:C:T	230295967	T,T	C,C	1,1	inf,inf	inf,inf	0.39861,1.6275	0.000372092	0.000378067
2	chr1:229833524:C:T	229833524	NA,T	NA,C	NA,1	NA,-inf	NA,inf	NA,0.956706	0.000371935	0.000379138
2	chr1:230295464:CT:C	230295464	C,C	CT,CT	1,1	inf,inf	inf,inf	0.420149,1.60538	0.000371515	0.000377445
2	chr1:230378696:C:T	230378696	NA,T	NA,C	NA,1	NA,-inf	NA,inf	NA,0.975555	0.0003708	0.000377996
2	chr1:230627173:C:T	230627173	NA,T	NA,C	NA,1	NA,inf	NA,inf	NA,0.987097	0.000370686	0.000377283
2	chr1:229667249:C:T	229667249	T,T	C,C	1,1	inf,-inf	inf,inf	1.95354,0.204474	0.000368985	0.000378375
2	chr1:229834933:A:T	229834933	NA,T	NA,A	NA,1	NA,-inf	NA,inf	NA,0.95153	0.000368835	0.000375978
2	chr1:230172593:A:G	230172593	NA,G	NA,A	NA,1	NA,-inf	NA,inf	NA,0.939363	0.000368215	0.00037532
2	chr1:229734491:T:C	229734491	NA,C	NA,T	NA,1	NA,inf	NA,inf	NA,0.953053	0.000367599	0.000374665
2	chr1:229849193:A:G	229849193	NA,G	NA,A	NA,1	NA,-inf	NA,inf	NA,0.998833	0.000366781	0.000373221
2	chr1:230255967:G:A	230255967	A,A	G,G	1,1	-inf,-inf	inf,inf	0.739443,1.23781	0.000366042	0.000370217
2	chr1:230364107:C:T	230364107	T,T	C,C	1,1	inf,inf	inf,inf	3.29528,0.365086	0.000365829	0.00037122
2	chr1:230003830:C:T	230003830	NA,T	NA,C	NA,1	NA,-inf	NA,inf	NA,0.956378	0.000365731	0.000372751
2	chr1:229910528:T:C	229910528	NA,C	NA,T	NA,1	NA,-inf	NA,inf	NA,0.960502	0.000365348	0.000372249
2	chr1:229877296:C:T	229877296	NA,T	NA,C	NA,1	NA,-inf	NA,inf	NA,0.952383	0.000363133	0.000370092
2	chr1:230263199:G:C	230263199	NA,C	NA,G	NA,1	NA,inf	NA,inf	NA,0.934029	0.000363023	0.000370246
2	chr1:230353919:G:A	230353919	NA,A	NA,G	NA,1	NA,-inf	NA,inf	NA,1.04963	0.000362543	0.000369456
2	chr1:230215093:G:A	230215093	NA,A	NA,G	NA,1	NA,-inf	NA,inf	NA,0.94153	0.000362278	0.000368996
2	chr1:229897229:C:T	229897229	NA,T	NA,C	NA,1	NA,-inf	NA,inf	NA,0.944571	0.000362278	0.000369183
2	chr1:230366819:C:T	230366819	T,T	C,C	1,1	inf,inf	inf,inf	3.20633,0.551503	0.000362192	0.000366376
2	chr1:230437132:A:G	230437132	NA,G	NA,A	NA,1	NA,inf	NA,inf	NA,0.974096	0.000361161	0.000367481
2	chr1:230439643:G:A	230439643	NA,A	NA,G	NA,1	NA,inf	NA,inf	NA,0.973924	0.000361063	0.000367382
2	chr1:230087651:C:T	230087651	NA,T	NA,C	NA,1	NA,-inf	NA,inf	NA,0.947057	0.000360755	0.000367546
2	chr1:229711571:A:G	229711571	NA,G	NA,A	NA,1	NA,-inf	NA,inf	NA,0.944693	0.0003607	0.000367633
2	chr1:229707753:T:C	229707753	NA,C	NA,T	NA,1	NA,-inf	NA,inf	NA,0.943449	0.000359927	0.000366845
2	chr1:229690130:A:G	229690130	NA,G	NA,A	NA,1	NA,inf	NA,inf	NA,0.921557	0.000359509	0.000366698
2	chr1:230366513:C:T	230366513	T,T	C,C	1,1	inf,inf	inf,inf	3.20922,0.543187	0.000358668	0.000362811
2	chr1:229917201:A:C	229917201	NA,C	NA,A	NA,1	NA,-inf	NA,inf	NA,0.967538	0.000358382	0.00036488
2	chr1:230283461:G:A	230283461	NA,A	NA,G	NA,1	NA,-inf	NA,inf	NA,0.937239	0.000358354	0.000365153
2	chr1:229688747:C:T	229688747	NA,T	NA,C	NA,1	NA,-inf	NA,inf	NA,0.931464	0.000358174	0.00036521
2	chr1:230645482:C:T	230645482	NA,T	NA,C	NA,1	NA,inf	NA,inf	NA,0.908373	0.000357973	0.000365074
2	chr1:230354536:T:C	230354536	NA,C	NA,T	NA,1	NA,-inf	NA,inf	NA,0.947976	0.000356689	0.000363609
2	chr1:230135473:C:T	230135473	NA,T	NA,C	NA,1	NA,-inf	NA,inf	NA,0.924328	0.00035605	0.000362903
2	chr1:230399226:T:C	230399226	NA,C	NA,T	NA,1	NA,inf	NA,inf	NA,0.939282	0.000355346	0.000361821
2	chr1:230101603:A:G	230101603	NA,G	NA,A	NA,1	NA,-inf	NA,inf	NA,0.93216	0.000353897	0.000360535
2	chr1:230365719:C:T	230365719	T,T	C,C	1,1	inf,inf	inf,inf	3.15103,0.580865	0.000353723	0.000357827
2	chr1:230095202:T:C	230095202	NA,C	NA,T	NA,1	NA,-inf	NA,inf	NA,0.940006	0.000353644	0.000360294
2	chr1:229918150:C:T	229918150	T,T	C,C	1,1	inf,inf	inf,inf	1.29283,0.878183	0.000353514	0.000360062
2	chr1:229906833:C:T	229906833	T,NA	C,NA	1,NA	-inf,NA	inf,NA	1.28247,NA	0.000352933	0.000361182
2	chr1:229883275:C:T	229883275	NA,T	NA,C	NA,1	NA,-inf	NA,inf	NA,0.948281	0.000350294	0.000356719
2	chr1:229959441:A:G	229959441	NA,G	NA,A	NA,1	NA,inf	NA,inf	NA,0.906184	0.000349981	0.000357125
2	chr1:229852205:A:G	229852205	NA,G	NA,A	NA,1	NA,-inf	NA,inf	NA,0.969689	0.000349939	0.0003561
2	chr1:229724054:G:A	229724054	A,NA	G,NA	1,NA	-inf,NA	inf,NA	1.21666,NA	0.000348499	0.000356322
2	chr1:230490980:CTTTAAGTCCTGT:C	230490980	C,C	CTTTAAGTCCTGT,CTTTAAGTCCTGT	1,1	inf,-inf	inf,inf	0.961162,1.27599	0.000348349	0.000353615
2	chr1:230355425:C:T	230355425	NA,T	NA,C	NA,1	NA,-inf	NA,inf	NA,0.932502	0.000347964	0.000354716
2	chr1:230274404:C:T	230274404	NA,T	NA,C	NA,1	NA,inf	NA,inf	NA,0.951633	0.000347874	0.000354546
2	chr1:230647456:T:C	230647456	C,C	T,T	1,1	-inf,inf	inf,inf	1.52066,0.487743	0.000347555	0.00035171
2	chr1:230491734:T:C	230491734	C,C	T,T	1,1	inf,-inf	inf,inf	0.975522,1.25625	0.000345459	0.000350666
2	chr1:230368953:C:T	230368953	T,T	C,C	1,1	inf,-inf	inf,inf	3.1537,0.867423	0.000344856	0.000348833
2	chr1:229862696:C:T	229862696	NA,T	NA,C	NA,1	NA,-inf	NA,inf	NA,0.94537	0.00034421	0.000350372
2	chr1:230379248:A:G	230379248	NA,G	NA,A	NA,1	NA,-inf	NA,inf	NA,0.92892	0.000344001	0.000350682
2	chr1:229751095:ATGT:A	229751095	NA,A	NA,ATGT	NA,1	NA,-inf	NA,inf	NA,0.900757	0.000343995	0.00035071
2	chr1:229740656:G:A	229740656	A,NA	G,NA	1,NA	inf,NA	inf,NA	1.10481,NA	0.000343609	0.000349256
2	chr1:230084373:G:C	230084373	NA,C	NA,G	NA,1	NA,-inf	NA,inf	NA,0.912627	0.000341439	0.000347874
2	chr1:230391616:C:T	230391616	T,T	C,C	1,1	inf,-inf	inf,inf	0.48008,2.09857	0.000341016	0.000346466
2	chr1:229735541:A:C	229735541	C,C	A,A	1,1	-inf,inf	inf,inf	1.48818,0.404458	0.000340503	0.000344431
2	chr1:230348761:C:G	230348761	G,G	C,C	1,1	inf,inf	inf,inf	0.284163,1.86924	0.000338605	0.000344785
2	chr1:229853246:T:C	229853246	NA,C	NA,T	NA,1	NA,-inf	NA,inf	NA,0.947642	0.000338194	0.000344162
2	chr1:230372860:T:C	230372860	C,C	T,T	1,1	inf,-inf	inf,inf	3.12824,0.870122	0.000335042	0.000338923
2	chr1:229687384:C:T	229687384	NA,T	NA,C	NA,1	NA,-inf	NA,inf	NA,0.890039	0.00033502	0.000341596
2	chr1:229688360:G:A	229688360	NA,A	NA,G	NA,1	NA,-inf	NA,inf	NA,0.88829	0.000334087	0.000340645
2	chr1:230371925:G:A	230371925	A,A	G,G	1,1	inf,-inf	inf,inf	3.20366,0.788535	0.000332928	0.000336742
2	chr1:230366578:T:C	230366578	C,C	T,T	1,1	inf,inf	inf,inf	3.21795,0.485558	0.000332488	0.00033634
2	chr1:230108886:T:G	230108886	NA,G	NA,T	NA,1	NA,-inf	NA,inf	NA,0.892944	0.00033236	0.000338606
2	chr1:230586712:C:G	230586712	NA,G	NA,C	NA,1	NA,-inf	NA,inf	NA,0.938982	0.000331192	0.000337394
2	chr1:230104422:T:C	230104422	NA,C	NA,T	NA,1	NA,-inf	NA,inf	NA,0.899213	0.000331191	0.000337431
2	chr1:229700419:A:G	229700419	G,G	A,A	1,1	inf,-inf	inf,inf	1.7843,0.0880688	0.000330916	0.000337357
2	chr1:230483030:A:G	230483030	NA,G	NA,A	NA,1	NA,inf	NA,inf	NA,0.856259	0.000330707	0.000337306
2	chr1:230365832:T:C	230365832	C,C	T,T	1,1	inf,inf	inf,inf	3.17102,0.51008	0.000328615	0.000332671
2	chr1:229705115:AAC:A	229705115	NA,A	NA,AAC	NA,1	NA,-inf	NA,inf	NA,0.890413	0.000327804	0.000334131
2	chr1:230391502:C:T	230391502	T,T	C,C	1,1	inf,inf	inf,inf	1.58572,0.937561	0.000327605	0.000334054
2	chr1:229689547:C:T	229689547	NA,T	NA,C	NA,1	NA,-inf	NA,inf	NA,0.875807	0.000327484	0.000333913
2	chr1:230200541:A:G	230200541	G,G	A,A	1,1	-inf,-inf	inf,inf	0.232825,1.52932	0.000327358	0.00033109
2	chr1:230372926:A:G	230372926	G,G	A,A	1,1	inf,-inf	inf,inf	3.13449,0.844319	0.000326647	0.000330434
2	chr1:230097091:G:A	230097091	NA,A	NA,G	NA,1	NA,-inf	NA,inf	NA,0.876352	0.000326604	0.000332755
2	chr1:230365652:C:G	230365652	G,G	C,C	1,1	inf,inf	inf,inf	3.14611,0.53049	0.000325816	0.000329607
2	chr1:230072625:G:A	230072625	A,A	G,G	1,1	-inf,-inf	inf,inf	1.92269,0.00269596	0.000325473	0.000333344
2	chr1:230474024:T:C	230474024	C,NA	T,NA	1,NA	inf,NA	inf,NA	1.31196,NA	0.000325464	0.000336904
2	chr1:230507982:G:A	230507982	NA,A	NA,G	NA,1	NA,-inf	NA,inf	NA,0.900975	0.000325443	0.000331706
2	chr1:230159169:C:T	230159169	T,T	C,C	1,1	-inf,-inf	inf,inf	4.30903,0.182707	0.000325168	0.00130095
2	chr1:230296284:G:A	230296284	A,NA	G,NA	1,NA	inf,NA	inf,NA	0.994891,NA	0.000324508	0.000328925
2	chr1:230357698:C:T	230357698	NA,T	NA,C	NA,1	NA,-inf	NA,inf	NA,0.937178	0.000323825	0.00032994
2	chr1:229974875:C:T	229974875	NA,T	NA,C	NA,1	NA,-inf	NA,inf	NA,0.873639	0.000323339	0.000329693
2	chr1:230418801:C:T	230418801	NA,T	NA,C	NA,1	NA,inf	NA,inf	NA,0.887929	0.000321901	0.000328086
2	chr1:230159329:TCTTAAAGTGTTCAGCACTCCC:T	230159329	T,T	TCTTAAAGTGTTCAGCACTCCC,TCTTAAAGTGTTCAGCACTCCC	1,1	-inf,-inf	inf,inf	4.29181,0.195743	0.000321901	0.00127459
2	chr1:230382065:G:A	230382065	NA,A	NA,G	NA,1	NA,-inf	NA,inf	NA,0.914773	0.00032168	0.00032795
2	chr1:230502372:G:A	230502372	A,A	G,G	1,1	-inf,inf	inf,inf	1.61646,0.70349	0.000321038	0.000324939
2	chr1:230576436:T:G	230576436	NA,G	NA,T	NA,1	NA,-inf	NA,inf	NA,0.869705	0.000320948	0.000327195
2	chr1:229854721:T:C	229854721	NA,C	NA,T	NA,1	NA,-inf	NA,inf	NA,0.913746	0.000320934	0.000326612
2	chr1:229741976:TC:T	229741976	T,T	TC,TC	1,1	-inf,-inf	inf,inf	0.94123,1.29726	0.000320621	0.000327372
2	chr1:230371444:C:T	230371444	T,T	C,C	1,1	inf,-inf	inf,inf	3.18267,0.78094	0.000320519	0.000324211
2	chr1:229687040:C:T	229687040	NA,T	NA,C	NA,1	NA,-inf	NA,inf	NA,0.864018	0.000320265	0.000326553
2	chr1:229930561:A:C	229930561	NA,C	NA,A	NA,1	NA,-inf	NA,inf	NA,0.868778	0.000319331	0.000325462
2	chr1:230256174:C:T	230256174	NA,T	NA,C	NA,1	NA,-inf	NA,inf	NA,0.883966	0.000318999	0.000325019
2	chr1:230115414:T:G	230115414	NA,G	NA,T	NA,1	NA,-inf	NA,inf	NA,0.874585	0.000318392	0.000324396
2	chr1:229924952:C:A	229924952	NA,A	NA,C	NA,1	NA,-inf	NA,inf	NA,0.866627	0.000318102	0.000324209
2	chr1:230252469:A:G	230252469	G,G	A,A	1,1	-inf,-inf	inf,inf	0.302414,1.30331	0.00031785	0.00032027
2	chr1:230259564:T:C	230259564	NA,C	NA,T	NA,1	NA,inf	NA,inf	NA,0.851149	0.000317232	0.000323448
2	chr1:229867481:A:T	229867481	NA,T	NA,A	NA,1	NA,inf	NA,inf	NA,0.859039	0.000316484	0.000322529
2	chr1:229846882:C:T	229846882	NA,T	NA,C	NA,1	NA,-inf	NA,inf	NA,0.853015	0.000316474	0.000322627
2	chr1:230218556:G:T	230218556	NA,T	NA,G	NA,1	NA,inf	NA,inf	NA,0.881815	0.000316123	0.000322135
2	chr1:229703504:C:T	229703504	NA,T	NA,C	NA,1	NA,inf	NA,inf	NA,0.845443	0.000315964	0.000322206
2	chr1:229912870:T:C	229912870	NA,C	NA,T	NA,1	NA,-inf	NA,inf	NA,0.887244	0.000315539	0.000321297
2	chr1:230074043:T:C	230074043	C,C	T,T	1,1	-inf,inf	inf,inf	1.95302,0.467808	0.000315115	0.000325516
2	chr1:230079275:A:G	230079275	NA,G	NA,A	NA,1	NA,-inf	NA,inf	NA,0.856446	0.000314694	0.000320616
2	chr1:230043507:A:G	230043507	G,G	A,A	1,1	inf,inf	inf,inf	1.82177,0.358028	0.00031434	0.000321323
2	chr1:230262356:A:G	230262356	G,NA	A,NA	1,NA	-inf,NA	inf,NA	2.18793,NA	0.000314185	0.00034326
2	chr1:230171436:T:C	230171436	C,C	T,T	1,1	-inf,-inf	inf,inf	3.67042,0.40518	0.000313923	0.000588341
2	chr1:230367638:T:C	230367638	C,C	T,T	1,1	inf,inf	inf,inf	3.1896,0.472068	0.000313537	0.000317204
2	chr1:229984821:G:A	229984821	NA,A	NA,G	NA,1	NA,inf	NA,inf	NA,0.855213	0.000313227	0.000319181
2	chr1:229722480:A:T	229722480	NA,T	NA,A	NA,1	NA,inf	NA,inf	NA,0.840902	0.00031305	0.000319267
2	chr1:229746057:G:A	229746057	A,NA	G,NA	1,NA	inf,NA	inf,NA	1.26293,NA	0.000312346	0.000323757
2	chr1:230367473:T:A	230367473	A,A	T,T	1,1	inf,inf	inf,inf	3.1699,0.486944	0.000312123	0.000315782
2	chr1:230135237:C:T	230135237	NA,T	NA,C	NA,1	NA,-inf	NA,inf	NA,0.844649	0.000311995	0.000318039
2	chr1:230118216:C:A	230118216	NA,A	NA,C	NA,1	NA,-inf	NA,inf	NA,0.861435	0.000311887	0.000317772
2	chr1:229919477:C:T	229919477	T,T	C,C	1,1	inf,inf	inf,inf	1.33011,0.745439	0.00031165	0.000317393
2	chr1:229879513:C:T	229879513	NA,T	NA,C	NA,1	NA,-inf	NA,inf	NA,0.868449	0.000311642	0.000317388
2	chr1:229781323:C:T	229781323	T,T	C,C	1,1	-inf,-inf	inf,inf	0.803118,1.28181	0.000311628	0.00031656
2	chr1:229780935:G:A	229780935	A,A	G,G	1,1	-inf,-inf	inf,inf	0.760172,1.29282	0.000311561	0.000316607
2	chr1:229895787:C:G	229895787	NA,G	NA,C	NA,1	NA,inf	NA,inf	NA,0.837796	0.000310345	0.000316404
2	chr1:230372567:A:C	230372567	C,C	A,A	1,1	inf,-inf	inf,inf	3.14921,0.783047	0.000309799	0.000313372
2	chr1:230240485:G:A	230240485	NA,A	NA,G	NA,1	NA,inf	NA,inf	NA,0.868813	0.000309691	0.000315582
2	chr1:230606502:C:T	230606502	NA,T	NA,C	NA,1	NA,inf	NA,inf	NA,0.864689	0.0003096	0.000315175
2	chr1:230389604:A:T	230389604	NA,T	NA,A	NA,1	NA,inf	NA,inf	NA,0.808045	0.000309461	0.000315467
2	chr1:229921149:G:A	229921149	NA,A	NA,G	NA,1	NA,inf	NA,inf	NA,0.831566	0.000309103	0.000315183
2	chr1:230613218:T:C	230613218	NA,C	NA,T	NA,1	NA,-inf	NA,inf	NA,0.842298	0.000309051	0.000315119
2	chr1:229839912:C:G	229839912	G,G	C,C	1,1	-inf,-inf	inf,inf	0.285643,1.7508	0.000309005	0.000314096
2	chr1:230223710:A:T	230223710	NA,T	NA,A	NA,1	NA,inf	NA,inf	NA,0.866514	0.000308607	0.000314478
2	chr1:230371914:C:T	230371914	T,T	C,C	1,1	inf,-inf	inf,inf	3.14935,0.782817	0.000308097	0.000311661
2	chr1:229780913:T:C	229780913	C,C	T,T	1,1	-inf,-inf	inf,inf	0.783869,1.29446	0.000307976	0.000312866
2	chr1:230055949:A:C	230055949	NA,C	NA,A	NA,1	NA,inf	NA,inf	NA,0.832196	0.000307525	0.000313586
2	chr1:230364881:G:A	230364881	A,A	G,G	1,1	inf,inf	inf,inf	3.08846,0.538523	0.000306324	0.000309918
2	chr1:229774664:G:A	229774664	A,A	G,G	1,1	-inf,-inf	inf,inf	1.49516,0.230347	0.000305813	0.000309948
2	chr1:230200132:G:A	230200132	A,A	G,G	1,1	-inf,-inf	inf,inf	0.234653,1.48744	0.000305305	0.000308779
2	chr1:230362833:T:C	230362833	C,C	T,T	1,1	inf,inf	inf,inf	2.59692,0.763461	0.000304852	0.000308555
2	chr1:230594974:G:A	230594974	NA,A	NA,G	NA,1	NA,inf	NA,inf	NA,0.854503	0.000304708	0.000310199
2	chr1:229930235:G:A	229930235	NA,A	NA,G	NA,1	NA,-inf	NA,inf	NA,0.838489	0.000304425	0.000310275
2	chr1:229676560:TC:T	229676560	NA,T	NA,TC	NA,1	NA,inf	NA,inf	NA,0.83758	0.000304394	0.000310322
2	chr1:229969134:GA:G	229969134	NA,G	NA,GA	NA,1	NA,inf	NA,inf	NA,0.836715	0.000304336	0.000310124
2	chr1:230544278:A:G	230544278	NA,G	NA,A	NA,1	NA,inf	NA,inf	NA,0.840465	0.000303557	0.000309406
2	chr1:230553165:T:C	230553165	NA,C	NA,T	NA,1	NA,-inf	NA,inf	NA,0.833425	0.000303256	0.000309092
2	chr1:230541241:A:T	230541241	NA,T	NA,A	NA,1	NA,inf	NA,inf	NA,0.840184	0.000303226	0.000309068
2	chr1:230371578:C:T	230371578	T,T	C,C	1,1	inf,-inf	inf,inf	3.15665,0.761839	0.000303201	0.000306708
2	chr1:230088035:G:A	230088035	NA,A	NA,G	NA,1	NA,-inf	NA,inf	NA,0.837297	0.000303	0.000308728
2	chr1:230624543:G:GTA	230624543	NA,GTA	NA,G	NA,1	NA,inf	NA,inf	NA,0.857534	0.000302912	0.000308376
2	chr1:229665651:A:G	229665651	NA,G	NA,A	NA,1	NA,-inf	NA,inf	NA,0.82903	0.000302814	0.000308678
2	chr1:230544293:G:A	230544293	NA,A	NA,G	NA,1	NA,inf	NA,inf	NA,0.83874	0.000302741	0.000308574
2	chr1:229888327:T:C	229888327	NA,C	NA,T	NA,1	NA,inf	NA,inf	NA,0.820864	0.000302128	0.000308027
2	chr1:230548512:C:T	230548512	T,T	C,C	1,1	inf,inf	inf,inf	0.1872,1.77894	0.000302125	0.000308126
2	chr1:230552172:T:C	230552172	NA,C	NA,T	NA,1	NA,-inf	NA,inf	NA,0.830652	0.000301942	0.000307753
2	chr1:230365753:A:G	230365753	G,G	A,A	1,1	inf,inf	inf,inf	3.09444,0.52349	0.000301927	0.00030547
2	chr1:229704386:A:G	229704386	G,G	A,A	1,1	inf,inf	inf,inf	1.67083,0.436984	0.000301813	0.000311106
2	chr1:229704379:T:A	229704379	A,A	T,T	1,1	inf,inf	inf,inf	1.66319,0.447518	0.000301701	0.000310973
2	chr1:230371106:G:C	230371106	C,C	G,G	1,1	inf,-inf	inf,inf	3.05518,0.862386	0.000301689	0.00030523
2	chr1:230370919:G:A	230370919	A,A	G,G	1,1	inf,-inf	inf,inf	3.04801,0.869592	0.000301225	0.00030477
2	chr1:229762196:G:A	229762196	NA,A	NA,G	NA,1	NA,-inf	NA,inf	NA,0.824077	0.000301166	0.000307005
2	chr1:229912061:C:T	229912061	NA,T	NA,C	NA,1	NA,-inf	NA,inf	NA,0.856372	0.000300829	0.000306329
2	chr1:229896679:G:A	229896679	NA,A	NA,G	NA,1	NA,inf	NA,inf	NA,0.817255	0.000300412	0.000306278
2	chr1:229704468:C:T	229704468	NA,T	NA,C	NA,1	NA,-inf	NA,inf	NA,0.830462	0.000299948	0.000305706
2	chr1:229931638:A:C	229931638	NA,C	NA,A	NA,1	NA,inf	NA,inf	NA,0.825462	0.000299548	0.000305247
2	chr1:230371270:C:T	230371270	T,T	C,C	1,1	inf,-inf	inf,inf	3.1239,0.786142	0.000299198	0.000302675
2	chr1:230318726:A:C	230318726	C,NA	A,NA	1,NA	-inf,NA	inf,NA	1.08744,NA	0.00029859	0.000305236
2	chr1:230372704:G:A	230372704	A,A	G,G	1,1	inf,-inf	inf,inf	3.10867,0.798847	0.000298579	0.000302052
2	chr1:230607223:C:T	230607223	NA,T	NA,C	NA,1	NA,inf	NA,inf	NA,0.841153	0.000298461	0.000303845
2	chr1:230377176:A:T	230377176	T,T	A,A	1,1	inf,-inf	inf,inf	2.99867,0.906396	0.000298192	0.000301733
2	chr1:229930256:AAAAGG:A	229930256	NA,A	NA,AAAAGG	NA,1	NA,-inf	NA,inf	NA,0.824994	0.000298071	0.0003038
2	chr1:230608932:T:C	230608932	NA,C	NA,T	NA,1	NA,inf	NA,inf	NA,0.839768	0.000297974	0.000303354
2	chr1:229690962:T:C	229690962	NA,C	NA,T	NA,1	NA,-inf	NA,inf	NA,0.815797	0.000297781	0.000303629
2	chr1:230078449:A:G	230078449	NA,G	NA,A	NA,1	NA,-inf	NA,inf	NA,0.819882	0.000297033	0.00030263
2	chr1:229930414:A:C	229930414	NA,C	NA,A	NA,1	NA,-inf	NA,inf	NA,0.822692	0.000296982	0.00030269
2	chr1:230652569:G:A	230652569	A,A	G,G	1,1	-inf,-inf	inf,inf	1.37101,0.529951	0.000296638	0.000300253
2	chr1:229707670:G:A	229707670	A,A	G,G	1,1	inf,-inf	inf,inf	0.159011,1.75131	0.000296059	0.000301455
2	chr1:230370799:A:G	230370799	G,G	A,A	1,1	inf,-inf	inf,inf	3.05962,0.843861	0.000296037	0.000299516
2	chr1:229930248:C:T	229930248	NA,T	NA,C	NA,1	NA,-inf	NA,inf	NA,0.81946	0.000295496	0.000301176
2	chr1:230159100:G:A	230159100	NA,A	NA,G	NA,1	NA,-inf	NA,inf	NA,0.774213	0.00029537	0.000301105
2	chr1:230371130:C:A	230371130	A,A	C,C	1,1	inf,-inf	inf,inf	3.04236,0.858772	0.000294934	0.000298411
2	chr1:229806422:T:C	229806422	NA,C	NA,T	NA,1	NA,inf	NA,inf	NA,0.804487	0.000294908	0.000300725
2	chr1:229675972:C:T	229675972	NA,T	NA,C	NA,1	NA,-inf	NA,inf	NA,0.814661	0.000294407	0.000300092
2	chr1:230033216:G:A	230033216	A,A	G,G	1,1	inf,-inf	inf,inf	1.0569,1.18109	0.000294252	0.000300724
2	chr1:229697058:C:T	229697058	NA,T	NA,C	NA,1	NA,-inf	NA,inf	NA,0.817525	0.000294077	0.000299746
2	chr1:230371607:C:T	230371607	T,T	C,C	1,1	inf,-inf	inf,inf	3.12095,0.774272	0.00029399	0.000297409
2	chr1:229932807:A:C	229932807	NA,C	NA,A	NA,1	NA,-inf	NA,inf	NA,0.816191	0.00029399	0.000299642
2	chr1:229745000:C:A	229745000	NA,A	NA,C	NA,1	NA,-inf	NA,inf	NA,0.81578	0.000293783	0.000299483
2	chr1:229950764:C:T	229950764	NA,T	NA,C	NA,1	NA,-inf	NA,inf	NA,0.818029	0.000293771	0.000299413
2	chr1:229994517:C:T	229994517	NA,T	NA,C	NA,1	NA,inf	NA,inf	NA,0.812214	0.000292938	0.000298536
2	chr1:230606295:C:T	230606295	NA,T	NA,C	NA,1	NA,inf	NA,inf	NA,0.827733	0.000292331	0.000297611
2	chr1:229881528:G:A	229881528	A,A	G,G	1,1	-inf,-inf	inf,inf	1.61527,0.032312	0.000292202	0.000295973
2	chr1:229931536:C:G	229931536	NA,G	NA,C	NA,1	NA,inf	NA,inf	NA,0.807594	0.000291358	0.000296903
2	chr1:229825351:T:C	229825351	NA,C	NA,T	NA,1	NA,inf	NA,inf	NA,0.799172	0.000291301	0.000296981
2	chr1:229927157:G:C	229927157	NA,C	NA,G	NA,1	NA,-inf	NA,inf	NA,0.809913	0.000291133	0.000296731
2	chr1:230283811:T:C	230283811	C,NA	T,NA	1,NA	inf,NA	inf,NA	1.86876,NA	0.000290816	0.000308644
2	chr1:229930849:A:G	229930849	NA,G	NA,A	NA,1	NA,-inf	NA,inf	NA,0.809033	0.000290733	0.000296324
2	chr1:229932752:T:A	229932752	NA,A	NA,T	NA,1	NA,-inf	NA,inf	NA,0.808853	0.00029066	0.000296249
2	chr1:229876941:A:T	229876941	NA,T	NA,A	NA,1	NA,-inf	NA,inf	NA,0.824614	0.000290604	0.000295954
2	chr1:229932750:A:G	229932750	NA,G	NA,A	NA,1	NA,-inf	NA,inf	NA,0.808245	0.000290379	0.000295963
2	chr1:230338047:T:C	230338047	NA,C	NA,T	NA,1	NA,inf	NA,inf	NA,0.782713	0.000290297	0.000295895
2	chr1:230315448:A:G	230315448	G,NA	A,NA	1,NA	inf,NA	inf,NA	0.913797,NA	0.000290234	0.000294585
2	chr1:230194318:G:A	230194318	A,A	G,G	1,1	-inf,inf	inf,inf	0.339644,1.64097	0.000289993	0.000294943
2	chr1:229927383:G:A	229927383	NA,A	NA,G	NA,1	NA,inf	NA,inf	NA,0.795611	0.000289814	0.000295478
2	chr1:230261199:G:A	230261199	NA,A	NA,G	NA,1	NA,-inf	NA,inf	NA,0.821715	0.000289776	0.000295252
2	chr1:230473276:G:A	230473276	NA,A	NA,G	NA,1	NA,-inf	NA,inf	NA,0.815763	0.000289091	0.000294716
2	chr1:229933423:A:C	229933423	NA,C	NA,A	NA,1	NA,-inf	NA,inf	NA,0.805029	0.000288969	0.000294526
2	chr1:229928729:A:G	229928729	NA,G	NA,A	NA,1	NA,-inf	NA,inf	NA,0.804327	0.000288614	0.000294165
2	chr1:230455774:T:G	230455774	NA,G	NA,T	NA,1	NA,-inf	NA,inf	NA,0.80323	0.000288573	0.000294235
2	chr1:230280082:G:A	230280082	NA,A	NA,G	NA,1	NA,-inf	NA,inf	NA,0.818659	0.000288273	0.000293727
2	chr1:229926762:C:G	229926762	NA,G	NA,C	NA,1	NA,inf	NA,inf	NA,0.79075	0.000287623	0.000293245
2	chr1:229929974:A:T	229929974	NA,T	NA,A	NA,1	NA,-inf	NA,inf	NA,0.801954	0.000287558	0.000293088
2	chr1:229921224:G:C	229921224	NA,C	NA,G	NA,1	NA,-inf	NA,inf	NA,0.80779	0.000287535	0.000293023
2	chr1:229926196:C:T	229926196	NA,T	NA,C	NA,1	NA,-inf	NA,inf	NA,0.801446	0.000287327	0.000292853
2	chr1:229932954:A:G	229932954	NA,G	NA,A	NA,1	NA,-inf	NA,inf	NA,0.800481	0.000286907	0.000292425
2	chr1:229740067:AG:A	229740067	NA,A	NA,AG	NA,1	NA,inf	NA,inf	NA,0.789594	0.000286498	0.000292155
2	chr1:229820178:C:T	229820178	T,NA	C,NA	1,NA	-inf,NA	inf,NA	1.00275,NA	0.000286466	0.000290516
2	chr1:230271687:CTG:C	230271687	NA,C	NA,CTG	NA,1	NA,inf	NA,inf	NA,0.816703	0.000286426	0.000291892
2	chr1:229832881:T:C	229832881	NA,C	NA,T	NA,1	NA,-inf	NA,inf	NA,0.794468	0.000286343	0.000291891
2	chr1:229929129:C:T	229929129	NA,T	NA,C	NA,1	NA,-inf	NA,inf	NA,0.79917	0.00028631	0.000291817
2	chr1:230054545:C:T	230054545	T,T	C,C	1,1	-inf,-inf	inf,inf	0.325137,1.72668	0.000286245	0.000291585
2	chr1:229927214:C:T	229927214	NA,T	NA,C	NA,1	NA,-inf	NA,inf	NA,0.798603	0.000286065	0.000291567
2	chr1:230370397:T:C	230370397	C,C	T,T	1,1	inf,-inf	inf,inf	3.10538,0.769098	0.00028599	0.00028933
2	chr1:229784468:A:G	229784468	G,G	A,A	1,1	-inf,-inf	inf,inf	0.736548,1.26695	0.000285975	0.000290629
2	chr1:229707489:A:T	229707489	NA,T	NA,A	NA,1	NA,inf	NA,inf	NA,0.776986	0.000285865	0.000291549
2	chr1:229856953:C:G	229856953	NA,G	NA,C	NA,1	NA,inf	NA,inf	NA,0.780738	0.000285838	0.000291521
2	chr1:230391259:T:C	230391259	C,C	T,T	1,1	inf,-inf	inf,inf	0.460248,2.00684	0.000285724	0.000290292
2	chr1:230328476:C:A	230328476	NA,A	NA,C	NA,1	NA,-inf	NA,inf	NA,0.800678	0.000285675	0.000291219
2	chr1:230089936:G:A	230089936	NA,A	NA,G	NA,1	NA,-inf	NA,inf	NA,0.793647	0.000285545	0.000290934
2	chr1:230652650:TAC:T	230652650	NA,T	NA,TAC	NA,1	NA,-inf	NA,inf	NA,0.78916	0.000285239	0.00029084
2	chr1:230659574:C:T	230659574	NA,T	NA,C	NA,1	NA,-inf	NA,inf	NA,0.78982	0.00028523	0.000290837
2	chr1:229927599:G:A	229927599	NA,A	NA,G	NA,1	NA,-inf	NA,inf	NA,0.796718	0.000285226	0.000290712
2	chr1:229926774:T:C	229926774	NA,C	NA,T	NA,1	NA,-inf	NA,inf	NA,0.796718	0.000285226	0.000290712
2	chr1:229883520:G:A	229883520	NA,A	NA,G	NA,1	NA,inf	NA,inf	NA,0.78361	0.000285093	0.000290659
2	chr1:229705511:G:T	229705511	NA,T	NA,G	NA,1	NA,inf	NA,inf	NA,0.775199	0.000284893	0.000290558
2	chr1:229928891:G:A	229928891	NA,A	NA,G	NA,1	NA,-inf	NA,inf	NA,0.795873	0.000284857	0.000290336
2	chr1:229882882:T:TCC	229882882	NA,TCC	NA,T	NA,1	NA,-inf	NA,inf	NA,0.793807	0.000284831	0.000290296
2	chr1:229852129:T:C	229852129	NA,C	NA,T	NA,1	NA,inf	NA,inf	NA,0.775764	0.000283468	0.000289102
2	chr1:229822122:T:G	229822122	G,G	T,T	1,1	-inf,-inf	inf,inf	0.473431,1.55018	0.000283412	0.00028799
2	chr1:230368547:G:C	230368547	C,C	G,G	1,1	inf,inf	inf,inf	3.17219,0.415315	0.000283122	0.000286449
2	chr1:229703209:A:G	229703209	G,G	A,A	1,1	inf,inf	inf,inf	1.63723,0.42826	0.000282978	0.000291596
2	chr1:229704678:A:G	229704678	G,G	A,A	1,1	inf,inf	inf,inf	1.6402,0.424906	0.000281522	0.000290136
2	chr1:230024673:A:G	230024673	G,G	A,A	1,1	inf,-inf	inf,inf	0.956363,1.24822	0.000280994	0.000287061
2	chr1:229862479:C:T	229862479	NA,T	NA,C	NA,1	NA,inf	NA,inf	NA,0.769759	0.000280861	0.000286443
2	chr1:229923621:G:T	229923621	NA,T	NA,G	NA,1	NA,-inf	NA,inf	NA,0.786614	0.000280759	0.000286173
2	chr1:230301444:C:T	230301444	NA,T	NA,C	NA,1	NA,-inf	NA,inf	NA,0.791467	0.000280728	0.000286166
2	chr1:229860835:G:A	229860835	NA,A	NA,G	NA,1	NA,inf	NA,inf	NA,0.769349	0.000280683	0.000286262
2	chr1:229711945:A:G	229711945	NA,G	NA,A	NA,1	NA,-inf	NA,inf	NA,0.772	0.000280247	0.000285806
2	chr1:230370364:G:A	230370364	A,A	G,G	1,1	inf,-inf	inf,inf	3.07836,0.780309	0.000280089	0.000283372
2	chr1:230126298:C:T	230126298	NA,T	NA,C	NA,1	NA,-inf	NA,inf	NA,0.786716	0.000279977	0.000285492
2	chr1:229853361:G:A	229853361	NA,A	NA,G	NA,1	NA,inf	NA,inf	NA,0.766503	0.000279693	0.000285252
2	chr1:230368539:G:A	230368539	A,A	G,G	1,1	inf,inf	inf,inf	3.1625,0.415315	0.000279573	0.000282863
2	chr1:229856998:A:G	229856998	NA,G	NA,A	NA,1	NA,-inf	NA,inf	NA,0.783616	0.000279185	0.00028453
2	chr1:229935242:T:C	229935242	C,C	T,T	1,1	inf,-inf	inf,inf	0.63933,1.36809	0.000278622	0.000283238
2	chr1:229670631:C:T	229670631	NA,T	NA,C	NA,1	NA,-inf	NA,inf	NA,0.772288	0.00027835	0.000283818
2	chr1:230372907:G:A	230372907	A,A	G,G	1,1	inf,-inf	inf,inf	3.08833,0.760274	0.000278131	0.00028138
2	chr1:230444822:A:G	230444822	G,G	A,A	1,1	inf,-inf	inf,inf	2.00694,0.08326	0.000278027	0.000281196
2	chr1:230368433:G:A	230368433	NA,A	NA,G	NA,1	NA,inf	NA,inf	NA,0.833774	0.000276342	0.000281764
2	chr1:229691700:A:G	229691700	NA,G	NA,A	NA,1	NA,-inf	NA,inf	NA,0.767577	0.00027625	0.000281677
2	chr1:229744894:T:C	229744894	C,C	T,T	1,1	-inf,-inf	inf,inf	0.828302,1.31053	0.000275308	0.000281033
2	chr1:229848044:G:A	229848044	A,NA	G,NA	1,NA	inf,NA	inf,NA	1.43615,NA	0.000275094	0.000284049
2	chr1:229717559:C:T	229717559	NA,T	NA,C	NA,1	NA,inf	NA,inf	NA,0.777049	0.000274796	0.000279942
2	chr1:230285446:G:A	230285446	A,NA	G,NA	1,NA	-inf,NA	inf,NA	0.830156,NA	0.000274781	0.000278668
2	chr1:229929889:T:A	229929889	NA,A	NA,T	NA,1	NA,-inf	NA,inf	NA,0.772447	0.000274763	0.000280051
2	chr1:229923407:C:T	229923407	NA,T	NA,C	NA,1	NA,inf	NA,inf	NA,0.760711	0.000274501	0.000279868
2	chr1:230369188:A:C	230369188	C,C	A,A	1,1	inf,inf	inf,inf	3.15844,0.405604	0.000274264	0.000277497
2	chr1:230360432:C:T	230360432	T,T	C,C	1,1	-inf,-inf	inf,inf	0.110361,1.96682	0.000274174	0.000279031
2	chr1:230656174:C:T	230656174	NA,T	NA,C	NA,1	NA,-inf	NA,inf	NA,0.763459	0.000274078	0.000279461
2	chr1:230205148:G:A	230205148	NA,A	NA,G	NA,1	NA,-inf	NA,inf	NA,0.783128	0.000273575	0.000278747
2	chr1:230084441:CAA:C	230084441	NA,C	NA,CAA	NA,1	NA,-inf	NA,inf	NA,0.764589	0.000273268	0.000278432
2	chr1:230369319:G:C	230369319	C,C	G,G	1,1	inf,inf	inf,inf	3.15383,0.405798	0.000272691	0.000275908
2	chr1:230370923:T:C	230370923	NA,C	NA,T	NA,1	NA,-inf	NA,inf	NA,0.778691	0.000272553	0.000277859
2	chr1:230233958:AG:A	230233958	NA,A	NA,AG	NA,1	NA,-inf	NA,inf	NA,0.780411	0.000272405	0.000277561
2	chr1:230347610:T:G	230347610	G,G	T,T	1,1	-inf,inf	inf,inf	1.50733,0.11841	0.000272255	0.000276276
2	chr1:230590787:G:A	230590787	NA,A	NA,G	NA,1	NA,inf	NA,inf	NA,0.788043	0.000272228	0.000277097
2	chr1:230234478:G:A	230234478	NA,A	NA,G	NA,1	NA,-inf	NA,inf	NA,0.779588	0.000272068	0.000277217
2	chr1:230657914:G:A	230657914	A,A	G,G	1,1	inf,-inf	inf,inf	0.778645,1.19703	0.000271975	0.000277442
2	chr1:229891782:G:A	229891782	NA,A	NA,G	NA,1	NA,-inf	NA,inf	NA,0.78808	0.000271889	0.000276889
2	chr1:229700691:G:A	229700691	A,A	G,G	1,1	inf,inf	inf,inf	1.64232,0.393206	0.000271511	0.000279834
2	chr1:229705361:G:T	229705361	NA,T	NA,G	NA,1	NA,inf	NA,inf	NA,0.74372	0.000271223	0.000276615
2	chr1:230031165:C:T	230031165	NA,T	NA,C	NA,1	NA,inf	NA,inf	NA,0.751006	0.000271076	0.000276429
2	chr1:230367372:C:T	230367372	T,T	C,C	1,1	inf,-inf	inf,inf	2.9318,0.887762	0.000270779	0.000274059
2	chr1:230607697:C:A	230607697	A,NA	C,NA	1,NA	inf,NA	inf,NA	1.02211,NA	0.000270608	0.000277125
2	chr1:229857399:C:T	229857399	T,NA	C,NA	1,NA	-inf,NA	inf,NA	0.99579,NA	0.000270522	0.000275317
2	chr1:230370782:C:G	230370782	G,G	C,C	1,1	inf,-inf	inf,inf	3.0515,0.77929	0.00027031	0.000273494
2	chr1:230248514:A:G	230248514	NA,G	NA,A	NA,1	NA,-inf	NA,inf	NA,0.779459	0.000269519	0.000274633
2	chr1:230350424:C:T	230350424	T,NA	C,NA	1,NA	inf,NA	inf,NA	1.13006,NA	0.00026951	0.000274288
2	chr1:230361887:T:C	230361887	C,C	T,T	1,1	-inf,-inf	inf,inf	0.0509328,1.99711	0.000269328	0.000274087
2	chr1:229910957:AAC:A	229910957	NA,A	NA,AAC	NA,1	NA,-inf	NA,inf	NA,0.762633	0.000268095	0.000273242
2	chr1:229883414:G:A	229883414	NA,A	NA,G	NA,1	NA,inf	NA,inf	NA,0.740712	0.000266781	0.000271992
2	chr1:230026722:A:G	230026722	G,G	A,A	1,1	inf,-inf	inf,inf	0.951385,1.2217	0.000266725	0.000272485
2	chr1:230084444:A:C	230084444	NA,C	NA,A	NA,1	NA,-inf	NA,inf	NA,0.748299	0.000266531	0.000271571
2	chr1:229744501:T:TTC	229744501	TTC,TTC	T,T	1,1	-inf,-inf	inf,inf	0.821106,1.29829	0.000266482	0.000272026
2	chr1:229880231:C:T	229880231	NA,T	NA,C	NA,1	NA,inf	NA,inf	NA,0.739565	0.000266325	0.000271526
2	chr1:230084007:A:T	230084007	T,NA	A,NA	1,NA	-inf,NA	inf,NA	1.44487,NA	0.000266188	0.000277874
2	chr1:230362445:T:C	230362445	NA,C	NA,T	NA,1	NA,-inf	NA,inf	NA,0.761873	0.00026612	0.000271306
2	chr1:229707661:G:A	229707661	NA,A	NA,G	NA,1	NA,inf	NA,inf	NA,0.748044	0.000265762	0.000270948
2	chr1:230141368:A:G	230141368	G,G	A,A	1,1	inf,inf	inf,inf	0.79656,1.47165	0.000265526	0.00027373
2	chr1:230361548:G:C	230361548	C,C	G,G	1,1	-inf,-inf	inf,inf	0.0211527,1.99936	0.000265488	0.000270168
2	chr1:229692543:G:T	229692543	T,T	G,G	1,1	inf,-inf	inf,inf	1.50641,0.501584	0.000264519	0.00027
2	chr1:230310993:A:T	230310993	NA,T	NA,A	NA,1	NA,-inf	NA,inf	NA,0.753439	0.000264506	0.000269627
2	chr1:229810929:A:T	229810929	NA,T	NA,A	NA,1	NA,-inf	NA,inf	NA,0.743373	0.000263938	0.000269076
2	chr1:229752590:C:A	229752590	A,A	C,C	1,1	-inf,inf	inf,inf	1.47565,0.118311	0.000263451	0.000267011
2	chr1:229830384:T:G	229830384	G,G	T,T	1,1	-inf,-inf	inf,inf	0.63598,1.41183	0.000263203	0.000267402
2	chr1:230022594:C:G	230022594	G,G	C,C	1,1	inf,-inf	inf,inf	0.904794,1.2582	0.000263049	0.000268687
2	chr1:230144367:C:T	230144367	T,NA	C,NA	1,NA	inf,NA	inf,NA	0.37615,NA	0.000262983	0.000265045
2	chr1:230167404:C:T	230167404	T,T	C,C	1,1	-inf,inf	inf,inf	4.46413,0.417692	0.000262619	0.00219701
2	chr1:229700507:C:T	229700507	T,T	C,C	1,1	inf,inf	inf,inf	1.64351,0.362556	0.00026255	0.000270596
2	chr1:229990311:G:A	229990311	NA,A	NA,G	NA,1	NA,-inf	NA,inf	NA,0.746242	0.000261664	0.000266716
2	chr1:230025820:T:C	230025820	C,C	T,T	1,1	inf,-inf	inf,inf	0.949452,1.21205	0.00026155	0.000267201
2	chr1:229922451:A:G	229922451	NA,G	NA,A	NA,1	NA,inf	NA,inf	NA,0.727994	0.000261118	0.000266226
2	chr1:230293426:A:G	230293426	NA,G	NA,A	NA,1	NA,inf	NA,inf	NA,0.772655	0.000260328	0.000265325
2	chr1:229706367:C:T	229706367	NA,T	NA,C	NA,1	NA,inf	NA,inf	NA,0.715631	0.000260151	0.000265321
2	chr1:230624969:C:A	230624969	NA,A	NA,C	NA,1	NA,inf	NA,inf	NA,0.756172	0.0002597	0.000264423
2	chr1:229979678:T:C	229979678	NA,C	NA,T	NA,1	NA,inf	NA,inf	NA,0.733142	0.000259444	0.000264399
2	chr1:229700785:T:C	229700785	C,C	T,T	1,1	inf,inf	inf,inf	1.61191,0.400247	0.000259342	0.000267242
2	chr1:229670525:G:A	229670525	NA,A	NA,G	NA,1	NA,inf	NA,inf	NA,0.718726	0.00025849	0.000263603
2	chr1:229700832:G:A	229700832	A,A	G,G	1,1	inf,inf	inf,inf	1.61706,0.389303	0.000258371	0.000266248
2	chr1:229673553:T:A	229673553	NA,A	NA,T	NA,1	NA,inf	NA,inf	NA,0.718342	0.000258284	0.000263394
2	chr1:230270554:G:A	230270554	NA,A	NA,G	NA,1	NA,-inf	NA,inf	NA,0.746605	0.000258152	0.000263049
2	chr1:230640692:A:G	230640692	G,G	A,A	1,1	-inf,inf	inf,inf	0.089869,1.73027	0.000257919	0.000262971
2	chr1:229872501:G:A	229872501	NA,A	NA,G	NA,1	NA,inf	NA,inf	NA,0.712497	0.000257259	0.000262369
2	chr1:229890133:G:A	229890133	NA,A	NA,G	NA,1	NA,-inf	NA,inf	NA,0.749583	0.000256472	0.000261204
2	chr1:229884311:C:A	229884311	NA,A	NA,C	NA,1	NA,inf	NA,inf	NA,0.711994	0.000255388	0.000260378
2	chr1:230010754:A:C	230010754	C,NA	A,NA	1,NA	-inf,NA	inf,NA	1.05539,NA	0.000254779	0.000260226
2	chr1:229742722:A:G	229742722	G,G	A,A	1,1	-inf,-inf	inf,inf	0.937822,1.16464	0.000254099	0.000259461
2	chr1:230314925:A:C	230314925	NA,C	NA,A	NA,1	NA,inf	NA,inf	NA,0.705994	0.000253957	0.00025873
2	chr1:229899819:G:A	229899819	NA,A	NA,G	NA,1	NA,-inf	NA,inf	NA,0.742258	0.000253678	0.000258359
2	chr1:230537593:C:T	230537593	NA,T	NA,C	NA,1	NA,-inf	NA,inf	NA,0.734981	0.000253324	0.000258236
2	chr1:229674513:A:G	229674513	G,G	A,A	1,1	inf,inf	inf,inf	0.382852,1.62275	0.000252923	0.000258571
2	chr1:229846432:G:A	229846432	A,A	G,G	1,1	-inf,-inf	inf,inf	0.266991,1.64991	0.000252707	0.000256907
2	chr1:230625380:G:A	230625380	NA,A	NA,G	NA,1	NA,inf	NA,inf	NA,0.698075	0.000252674	0.000257722
2	chr1:230056305:T:C	230056305	NA,C	NA,T	NA,1	NA,-inf	NA,inf	NA,0.724211	0.000252509	0.000257347
2	chr1:229890501:C:T	229890501	NA,T	NA,C	NA,1	NA,-inf	NA,inf	NA,0.737574	0.00025196	0.000256613
2	chr1:230281548:A:G	230281548	G,G	A,A	1,1	inf,-inf	inf,inf	0.816896,0.507183	0.000250898	0.000252418
2	chr1:230362098:C:G	230362098	G,G	C,C	1,1	inf,-inf	inf,inf	2.74967,0.970224	0.00025073	0.000253863
2	chr1:229880359:C:T	229880359	NA,T	NA,C	NA,1	NA,-inf	NA,inf	NA,0.724885	0.000250626	0.000255296
2	chr1:229735305:G:A	229735305	NA,A	NA,G	NA,1	NA,-inf	NA,inf	NA,0.707794	0.000250449	0.000255349
2	chr1:229884967:G:A	229884967	NA,A	NA,G	NA,1	NA,-inf	NA,inf	NA,0.732494	0.000250265	0.000254904
2	chr1:229702329:C:T	229702329	T,T	C,C	1,1	inf,inf	inf,inf	1.6035,0.384067	0.000250067	0.000257684
2	chr1:230369129:T:G	230369129	G,G	T,T	1,1	inf,inf	inf,inf	3.13877,0.355743	0.000249902	0.000252854
2	chr1:229838209:T:C	229838209	NA,C	NA,T	NA,1	NA,-inf	NA,inf	NA,0.715202	0.000249786	0.000254465
2	chr1:229871681:A:G	229871681	NA,G	NA,A	NA,1	NA,-inf	NA,inf	NA,0.736115	0.00024947	0.00025401
2	chr1:229702348:C:T	229702348	T,T	C,C	1,1	inf,inf	inf,inf	1.60047,0.385693	0.000249431	0.000257017
2	chr1:230495902:T:C	230495902	NA,C	NA,T	NA,1	NA,inf	NA,inf	NA,0.679624	0.000249013	0.000253975
2	chr1:229698429:A:C	229698429	NA,C	NA,A	NA,1	NA,-inf	NA,inf	NA,0.704617	0.000248949	0.000253822
2	chr1:230546434:G:A	230546434	NA,A	NA,G	NA,1	NA,inf	NA,inf	NA,0.711388	0.000248755	0.000253558
2	chr1:230241198:G:A	230241198	NA,A	NA,G	NA,1	NA,-inf	NA,inf	NA,0.718476	0.000248512	0.000253231
2	chr1:229841665:GT:G	229841665	G,G	GT,GT	1,1	-inf,-inf	inf,inf	0.260173,1.64354	0.000248144	0.000252281
2	chr1:230287974:G:T	230287974	NA,T	NA,G	NA,1	NA,-inf	NA,inf	NA,0.701607	0.000248093	0.000252868
2	chr1:230361747:C:T	230361747	T,T	C,C	1,1	-inf,-inf	inf,inf	0.0374098,1.95382	0.00024794	0.000252324
2	chr1:229884235:A:G	229884235	NA,G	NA,A	NA,1	NA,inf	NA,inf	NA,0.690483	0.000247216	0.000252048
2	chr1:230269271:C:T	230269271	NA,T	NA,C	NA,1	NA,-inf	NA,inf	NA,0.689603	0.000246909	0.000251813
2	chr1:229867813:C:T	229867813	T,T	C,C	1,1	inf,-inf	inf,inf	0.868711,1.05056	0.000246806	0.000250907
2	chr1:230264609:T:C	230264609	C,C	T,T	1,1	-inf,-inf	inf,inf	0.164676,1.30372	0.000246412	0.000248589
2	chr1:230355242:C:T	230355242	NA,T	NA,C	NA,1	NA,-inf	NA,inf	NA,0.8297	0.000246399	0.000251012
2	chr1:230601709:C:T	230601709	T,NA	C,NA	1,NA	inf,NA	inf,NA	0.969238,NA	0.000246299	0.000252186
2	chr1:229864508:A:G	229864508	NA,G	NA,A	NA,1	NA,-inf	NA,inf	NA,0.694404	0.000246234	0.00025104
2	chr1:230356315:G:A	230356315	NA,A	NA,G	NA,1	NA,-inf	NA,inf	NA,0.824761	0.000246228	0.000250855
2	chr1:230290464:T:TCTCA	230290464	TCTCA,NA	T,NA	1,NA	-inf,NA	inf,NA	1.274,NA	0.000246165	0.000253932
2	chr1:230499800:T:C	230499800	NA,C	NA,T	NA,1	NA,inf	NA,inf	NA,0.671852	0.000245987	0.000250885
2	chr1:230166602:T:G	230166602	NA,G	NA,T	NA,1	NA,inf	NA,inf	NA,0.701178	0.000245969	0.000250894
2	chr1:230466159:A:G	230466159	NA,G	NA,A	NA,1	NA,inf	NA,inf	NA,0.712335	0.000245931	0.000250675
2	chr1:230280472:T:C	230280472	NA,C	NA,T	NA,1	NA,-inf	NA,inf	NA,0.706251	0.000245816	0.000250354
2	chr1:230463605:C:T	230463605	T,T	C,C	1,1	inf,-inf	inf,inf	1.89653,0.290218	0.000245628	0.000248754
2	chr1:229979228:A:G	229979228	NA,G	NA,A	NA,1	NA,inf	NA,inf	NA,0.696146	0.000245395	0.000250088
2	chr1:230036582:G:A	230036582	A,A	G,G	1,1	inf,inf	inf,inf	1.75682,0.244404	0.000245185	0.000250692
2	chr1:230490036:C:T	230490036	NA,T	NA,C	NA,1	NA,inf	NA,inf	NA,0.668905	0.000244965	0.00024985
2	chr1:229901971:A:G	229901971	NA,G	NA,A	NA,1	NA,-inf	NA,inf	NA,0.718406	0.000244929	0.000249458
2	chr1:229870203:T:A	229870203	NA,A	NA,T	NA,1	NA,-inf	NA,inf	NA,0.723314	0.000244824	0.000249285
2	chr1:230328995:C:T	230328995	T,NA	C,NA	1,NA	-inf,NA	inf,NA	0.868011,NA	0.000244704	0.00024851
2	chr1:229711973:A:G	229711973	NA,G	NA,A	NA,1	NA,inf	NA,inf	NA,0.686701	0.000244684	0.00024949
2	chr1:230275810:A:G	230275810	G,G	A,A	1,1	inf,-inf	inf,inf	0.205351,1.65897	0.00024399	0.000248642
2	chr1:229752260:A:C	229752260	NA,C	NA,A	NA,1	NA,inf	NA,inf	NA,0.677646	0.000243964	0.000248824
2	chr1:229700466:T:C	229700466	C,C	T,T	1,1	inf,inf	inf,inf	1.601,0.365429	0.000243637	0.000251052
2	chr1:230280178:G:T	230280178	T,T	G,G	1,1	inf,inf	inf,inf	0.199543,1.53899	0.000243178	0.000246994
2	chr1:230518719:A:C	230518719	NA,C	NA,A	NA,1	NA,-inf	NA,inf	NA,0.692294	0.000243166	0.000247952
2	chr1:229889324:A:G	229889324	NA,G	NA,A	NA,1	NA,-inf	NA,inf	NA,0.713394	0.000243093	0.00024759
2	chr1:229723561:C:T	229723561	T,NA	C,NA	1,NA	inf,NA	inf,NA	1.13607,NA	0.000242965	0.000248704
2	chr1:230372819:T:C	230372819	NA,C	NA,T	NA,1	NA,inf	NA,inf	NA,0.716854	0.000242955	0.000247391
2	chr1:230368603:G:A	230368603	NA,A	NA,G	NA,1	NA,-inf	NA,inf	NA,0.685388	0.000242386	0.000247147
2	chr1:230362348:A:C	230362348	C,C	A,A	1,1	-inf,-inf	inf,inf	0.0358685,1.94087	0.000242344	0.000246631
2	chr1:230458440:C:G	230458440	G,G	C,C	1,1	inf,-inf	inf,inf	1.93735,0.221052	0.000242255	0.000245355
2	chr1:230051392:C:G	230051392	G,G	C,C	1,1	inf,-inf	inf,inf	1.98401,0.0535195	0.000242237	0.000249615
2	chr1:229864678:G:A	229864678	A,A	G,G	1,1	inf,-inf	inf,inf	0.897253,1.00477	0.000241925	0.000245936
2	chr1:229910517:T:C	229910517	NA,C	NA,T	NA,1	NA,-inf	NA,inf	NA,0.709401	0.000241182	0.000245638
2	chr1:229882663:G:T	229882663	NA,T	NA,G	NA,1	NA,inf	NA,inf	NA,0.673869	0.000241093	0.000245805
2	chr1:230365752:C:T	230365752	T,NA	C,NA	1,NA	inf,NA	inf,NA	0.926537,NA	0.000240767	0.00024428
2	chr1:229858250:C:T	229858250	T,T	C,C	1,1	inf,-inf	inf,inf	0.928327,0.963308	0.000240395	0.000244388
2	chr1:229703839:A:G	229703839	G,G	A,A	1,1	inf,inf	inf,inf	1.5159,0.477861	0.000240059	0.000247239
2	chr1:230267657:C:T	230267657	NA,T	NA,C	NA,1	NA,-inf	NA,inf	NA,0.685102	0.000240055	0.000244752
2	chr1:230628915:T:G	230628915	NA,G	NA,T	NA,1	NA,inf	NA,inf	NA,0.702077	0.000239756	0.000244137
2	chr1:230361062:C:T	230361062	T,T	C,C	1,1	-inf,-inf	inf,inf	0.0260127,1.93827	0.000239559	0.000243794
2	chr1:229744142:T:A	229744142	A,A	T,T	1,1	-inf,-inf	inf,inf	0.732183,1.31503	0.000239426	0.00024436
2	chr1:230401606:G:C	230401606	NA,C	NA,G	NA,1	NA,-inf	NA,inf	NA,0.706078	0.000239406	0.000244077
2	chr1:229887676:A:G	229887676	NA,G	NA,A	NA,1	NA,-inf	NA,inf	NA,0.70271	0.000239318	0.000243749
2	chr1:230080904:C:T	230080904	NA,T	NA,C	NA,1	NA,-inf	NA,inf	NA,0.67596	0.00023898	0.000243662
2	chr1:229710125:G:A	229710125	NA,A	NA,G	NA,1	NA,inf	NA,inf	NA,0.670008	0.00023864	0.000243327
2	chr1:229930969:A:C	229930969	C,C	A,A	1,1	inf,inf	inf,inf	1.1595,0.386655	0.000238417	0.000241339
2	chr1:229867775:C:T	229867775	T,T	C,C	1,1	inf,-inf	inf,inf	0.852211,1.04732	0.000238271	0.000242235
2	chr1:229711436:GAAATAAT:G	229711436	NA,G	NA,GAAATAAT	NA,1	NA,inf	NA,inf	NA,0.668873	0.000238237	0.000242916
2	chr1:229866412:C:T	229866412	NA,T	NA,C	NA,1	NA,-inf	NA,inf	NA,0.672123	0.000238177	0.000242829
2	chr1:229868614:C:T	229868614	NA,T	NA,C	NA,1	NA,-inf	NA,inf	NA,0.672123	0.000238177	0.000242829
2	chr1:229863049:C:G	229863049	NA,G	NA,C	NA,1	NA,-inf	NA,inf	NA,0.672123	0.000238177	0.000242829
2	chr1:229893420:C:T	229893420	NA,T	NA,C	NA,1	NA,-inf	NA,inf	NA,0.699219	0.000238129	0.000242539
2	chr1:230489348:G:A	230489348	NA,A	NA,G	NA,1	NA,inf	NA,inf	NA,0.648153	0.000238074	0.000242818
2	chr1:229703908:C:T	229703908	NA,T	NA,C	NA,1	NA,-inf	NA,inf	NA,0.680976	0.000237962	0.000242531
2	chr1:229744594:G:A	229744594	NA,A	NA,G	NA,1	NA,-inf	NA,inf	NA,0.675586	0.000237919	0.000242585
2	chr1:229703171:C:T	229703171	T,T	C,C	1,1	inf,inf	inf,inf	1.59345,0.351725	0.00023709	0.00024428
2	chr1:229709810:G:A	229709810	NA,A	NA,G	NA,1	NA,inf	NA,inf	NA,0.665124	0.000236904	0.000241557
2	chr1:229869696:G:A	229869696	NA,A	NA,G	NA,1	NA,-inf	NA,inf	NA,0.668409	0.000236835	0.000241457
2	chr1:229885169:T:C	229885169	NA,C	NA,T	NA,1	NA,-inf	NA,inf	NA,0.694315	0.000236696	0.000241087
2	chr1:229888670:T:C	229888670	NA,C	NA,T	NA,1	NA,-inf	NA,inf	NA,0.694594	0.000236506	0.000240887
2	chr1:229753060:C:T	229753060	NA,T	NA,C	NA,1	NA,inf	NA,inf	NA,0.662892	0.000236275	0.000240943
2	chr1:230426012:C:T	230426012	NA,T	NA,C	NA,1	NA,inf	NA,inf	NA,0.684554	0.000236227	0.000240789
2	chr1:230360751:T:C	230360751	C,C	T,T	1,1	-inf,-inf	inf,inf	0.0364483,1.92432	0.000235837	0.000240012
2	chr1:229762351:T:G	229762351	NA,G	NA,T	NA,1	NA,inf	NA,inf	NA,0.646592	0.000235783	0.000240511
2	chr1:230468853:G:A	230468853	NA,A	NA,G	NA,1	NA,inf	NA,inf	NA,0.648722	0.000235275	0.000239972
2	chr1:229801195:G:T	229801195	NA,T	NA,G	NA,1	NA,inf	NA,inf	NA,0.656735	0.000235215	0.00023983
2	chr1:230095263:T:C	230095263	NA,C	NA,T	NA,1	NA,-inf	NA,inf	NA,0.666185	0.000234477	0.000238945
2	chr1:230237962:A:G	230237962	NA,G	NA,A	NA,1	NA,-inf	NA,inf	NA,0.674381	0.00023429	0.000238857
2	chr1:230516693:G:A	230516693	NA,A	NA,G	NA,1	NA,inf	NA,inf	NA,0.670771	0.000234208	0.000238738
2	chr1:229904926:C:T	229904926	NA,T	NA,C	NA,1	NA,-inf	NA,inf	NA,0.687223	0.000234026	0.000238362
2	chr1:230251017:G:A	230251017	NA,A	NA,G	NA,1	NA,-inf	NA,inf	NA,0.67621	0.000233551	0.000237994
2	chr1:229754336:CT:C	229754336	NA,C	NA,CT	NA,1	NA,inf	NA,inf	NA,0.647895	0.000233472	0.000238122
2	chr1:230365141:A:G	230365141	G,G	A,A	1,1	inf,inf	inf,inf	2.90026,0.523556	0.000233445	0.000236277
2	chr1:230364167:T:C	230364167	C,C	T,T	1,1	inf,-inf	inf,inf	2.83631,0.849168	0.000233143	0.000235991
2	chr1:229898434:C:T	229898434	NA,T	NA,C	NA,1	NA,-inf	NA,inf	NA,0.684002	0.000232913	0.000237231
2	chr1:230637291:C:T	230637291	NA,T	NA,C	NA,1	NA,inf	NA,inf	NA,0.659544	0.00023203	0.000236548
2	chr1:230356101:G:A	230356101	NA,A	NA,G	NA,1	NA,-inf	NA,inf	NA,0.657758	0.000231614	0.000236164
2	chr1:230144949:C:T	230144949	T,NA	C,NA	1,NA	inf,NA	inf,NA	2.34413,NA	0.000231343	0.000273187
2	chr1:229703796:C:T	229703796	NA,T	NA,C	NA,1	NA,-inf	NA,inf	NA,0.660615	0.000230935	0.000235372
2	chr1:229708011:C:T	229708011	NA,T	NA,C	NA,1	NA,inf	NA,inf	NA,0.647479	0.000230799	0.000235333
2	chr1:230589214:G:A	230589214	NA,A	NA,G	NA,1	NA,-inf	NA,inf	NA,0.692566	0.000230521	0.000234901
2	chr1:230405319:C:A	230405319	NA,A	NA,C	NA,1	NA,-inf	NA,inf	NA,0.654718	0.000230387	0.000234893
2	chr1:230053555:G:A	230053555	A,A	G,G	1,1	inf,inf	inf,inf	1.96058,0.016647	0.000230293	0.000237326
2	chr1:230491608:G:C	230491608	C,NA	G,NA	1,NA	inf,NA	inf,NA	0.779737,NA	0.000229645	0.000232197
2	chr1:229886647:G:T	229886647	NA,T	NA,G	NA,1	NA,-inf	NA,inf	NA,0.673181	0.000229322	0.000233577
2	chr1:229866901:C:T	229866901	NA,T	NA,C	NA,1	NA,-inf	NA,inf	NA,0.646495	0.000229299	0.000233778
2	chr1:230625740:G:A	230625740	NA,A	NA,G	NA,1	NA,inf	NA,inf	NA,0.671059	0.000229262	0.000233463
2	chr1:229934290:A:G	229934290	NA,G	NA,A	NA,1	NA,-inf	NA,inf	NA,0.650991	0.000229188	0.000233617
2	chr1:229666798:C:T	229666798	NA,T	NA,C	NA,1	NA,-inf	NA,inf	NA,0.653578	0.000229092	0.000233501
2	chr1:229699871:G:A	229699871	NA,A	NA,G	NA,1	NA,-inf	NA,inf	NA,0.650731	0.000228633	0.000233043
2	chr1:230391317:C:T	230391317	T,T	C,C	1,1	inf,inf	inf,inf	0.114102,1.66859	0.000228557	0.000232638
2	chr1:229745930:T:C	229745930	NA,C	NA,T	NA,1	NA,inf	NA,inf	NA,0.640284	0.00022849	0.000233
2	chr1:230305892:T:C	230305892	C,NA	T,NA	1,NA	-inf,NA	inf,NA	1.28484,NA	0.000228419	0.000234429
2	chr1:230304922:T:C	230304922	NA,C	NA,T	NA,1	NA,-inf	NA,inf	NA,0.64105	0.000228325	0.000232638
2	chr1:230472245:T:C	230472245	NA,C	NA,T	NA,1	NA,-inf	NA,inf	NA,0.667784	0.000228241	0.000232663
2	chr1:230627266:AT:A	230627266	NA,A	NA,AT	NA,1	NA,inf	NA,inf	NA,0.666921	0.000227893	0.000232071
2	chr1:229887308:C:T	229887308	NA,T	NA,C	NA,1	NA,-inf	NA,inf	NA,0.667783	0.000227549	0.000231773
2	chr1:230527619:C:G	230527619	NA,G	NA,C	NA,1	NA,-inf	NA,inf	NA,0.65935	0.000227545	0.000231955
2	chr1:230597188:G:A	230597188	NA,A	NA,G	NA,1	NA,-inf	NA,inf	NA,0.641109	0.000227249	0.000231716
2	chr1:230366672:A:G	230366672	G,G	A,A	1,1	inf,-inf	inf,inf	2.90203,0.768663	0.000227244	0.000230005
2	chr1:230499767:G:A	230499767	NA,A	NA,G	NA,1	NA,inf	NA,inf	NA,0.619093	0.000227225	0.000231748
2	chr1:230205709:C:T	230205709	NA,T	NA,C	NA,1	NA,-inf	NA,inf	NA,0.656433	0.000226939	0.000231392
2	chr1:230488637:A:G	230488637	G,G	A,A	1,1	inf,-inf	inf,inf	0.513738,1.43052	0.000226901	0.000230353
2	chr1:229749270:T:C	229749270	C,C	T,T	1,1	-inf,-inf	inf,inf	0.839636,1.06697	0.000225832	0.000230163
2	chr1:229715483:G:A	229715483	NA,A	NA,G	NA,1	NA,-inf	NA,inf	NA,0.639278	0.000225693	0.000230061
2	chr1:230265205:T:G	230265205	NA,G	NA,T	NA,1	NA,-inf	NA,inf	NA,0.648774	0.000225684	0.000230082
2	chr1:229937515:C:T	229937515	NA,T	NA,C	NA,1	NA,-inf	NA,inf	NA,0.635206	0.000225339	0.000229722
2	chr1:230618678:A:G	230618678	NA,G	NA,A	NA,1	NA,inf	NA,inf	NA,0.628008	0.00022518	0.000229671
2	chr1:230190353:T:C	230190353	NA,C	NA,T	NA,1	NA,-inf	NA,inf	NA,0.609039	0.000224801	0.000229219
2	chr1:230362856:T:C	230362856	C,C	T,T	1,1	inf,-inf	inf,inf	2.79555,0.83855	0.000224239	0.000227024
2	chr1:230074618:A:T	230074618	T,T	A,A	1,1	-inf,inf	inf,inf	1.8357,0.328645	0.000224175	0.000231225
2	chr1:230317042:C:A	230317042	NA,A	NA,C	NA,1	NA,-inf	NA,inf	NA,0.649145	0.000223616	0.000227971
2	chr1:230363016:G:A	230363016	A,A	G,G	1,1	-inf,-inf	inf,inf	0.0319195,1.89432	0.000223573	0.000227534
2	chr1:229915654:T:G	229915654	NA,G	NA,T	NA,1	NA,-inf	NA,inf	NA,0.647599	0.000223566	0.000227746
2	chr1:230299275:G:A	230299275	NA,A	NA,G	NA,1	NA,inf	NA,inf	NA,0.601751	0.000223482	0.000227854
2	chr1:230259739:A:G	230259739	G,NA	A,NA	1,NA	-inf,NA	inf,NA	0.311237,NA	0.00022305	0.000224755
2	chr1:229878191:G:A	229878191	A,A	G,G	1,1	inf,inf	inf,inf	1.44779,0.30091	0.000222674	0.000226673
2	chr1:230050901:A:T	230050901	T,T	A,A	1,1	inf,inf	inf,inf	1.93915,0.00502502	0.000222474	0.000229214
2	chr1:229705644:T:C	229705644	NA,C	NA,T	NA,1	NA,-inf	NA,inf	NA,0.618344	0.000222201	0.000226607
2	chr1:230631191:C:T	230631191	NA,T	NA,C	NA,1	NA,-inf	NA,inf	NA,0.631753	0.000222193	0.00022654
2	chr1:230472360:T:G	230472360	NA,G	NA,T	NA,1	NA,inf	NA,inf	NA,0.642598	0.000222094	0.000226387
2	chr1:230366121:A:G	230366121	G,G	A,A	1,1	inf,-inf	inf,inf	2.87618,0.771505	0.000222043	0.000224741
2	chr1:229825902:G:A	229825902	NA,A	NA,G	NA,1	NA,-inf	NA,inf	NA,0.617201	0.000221818	0.000226208
2	chr1:230628288:T:G	230628288	NA,G	NA,T	NA,1	NA,inf	NA,inf	NA,0.647815	0.000221739	0.00022581
2	chr1:230628721:A:T	230628721	NA,T	NA,A	NA,1	NA,inf	NA,inf	NA,0.647815	0.000221739	0.00022581
2	chr1:230626077:T:A	230626077	NA,A	NA,T	NA,1	NA,inf	NA,inf	NA,0.647815	0.000221739	0.00022581
2	chr1:230627855:AG:A	230627855	NA,A	NA,AG	NA,1	NA,inf	NA,inf	NA,0.647815	0.000221739	0.00022581
2	chr1:230625287:A:G	230625287	NA,G	NA,A	NA,1	NA,inf	NA,inf	NA,0.647669	0.00022169	0.000225761
2	chr1:229896458:G:A	229896458	NA,A	NA,G	NA,1	NA,-inf	NA,inf	NA,0.649895	0.000221681	0.000225805
2	chr1:230311024:T:C	230311024	NA,C	NA,T	NA,1	NA,-inf	NA,inf	NA,0.62183	0.000221625	0.000225816
2	chr1:230627086:T:A	230627086	NA,A	NA,T	NA,1	NA,inf	NA,inf	NA,0.646732	0.000221399	0.000225465
2	chr1:229773023:C:G	229773023	G,G	C,C	1,1	-inf,-inf	inf,inf	0.781961,1.16865	0.000221239	0.00022563
2	chr1:229927895:A:T	229927895	NA,T	NA,A	NA,1	NA,-inf	NA,inf	NA,0.622593	0.000221226	0.00022553
2	chr1:230002060:A:G	230002060	NA,G	NA,A	NA,1	NA,-inf	NA,inf	NA,0.627851	0.000220812	0.000225095
2	chr1:229691471:A:C	229691471	C,C	A,A	1,1	inf,-inf	inf,inf	1.62248,0.179611	0.000220705	0.000225422
2	chr1:229902516:G:T	229902516	NA,T	NA,G	NA,1	NA,-inf	NA,inf	NA,0.645779	0.000220439	0.000224538
2	chr1:230388651:A:G	230388651	G,G	A,A	1,1	inf,inf	inf,inf	0.117399,1.64815	0.000220282	0.00022422
2	chr1:230592466:G:A	230592466	NA,A	NA,G	NA,1	NA,-inf	NA,inf	NA,0.658107	0.000219563	0.000223741
2	chr1:229857995:A:G	229857995	NA,G	NA,A	NA,1	NA,-inf	NA,inf	NA,0.618724	0.000219409	0.000223666
2	chr1:229807361:T:C	229807361	NA,C	NA,T	NA,1	NA,inf	NA,inf	NA,0.609385	0.000219384	0.000223693
2	chr1:230283678:G:A	230283678	A,NA	G,NA	1,NA	-inf,NA	inf,NA	0.717255,NA	0.00021921	0.000222415
2	chr1:230577019:C:T	230577019	NA,T	NA,C	NA,1	NA,inf	NA,inf	NA,0.60879	0.000219156	0.000223516
2	chr1:229927907:CT:C	229927907	NA,C	NA,CT	NA,1	NA,-inf	NA,inf	NA,0.617183	0.00021898	0.00022323
2	chr1:230622283:G:T	230622283	NA,T	NA,G	NA,1	NA,inf	NA,inf	NA,0.606269	0.000218978	0.000223309
2	chr1:230099032:G:A	230099032	NA,A	NA,G	NA,1	NA,-inf	NA,inf	NA,0.618858	0.000218762	0.000222939
2	chr1:230595584:G:A	230595584	NA,A	NA,G	NA,1	NA,-inf	NA,inf	NA,0.626385	0.000218749	0.000223051
2	chr1:230277472:G:A	230277472	NA,A	NA,G	NA,1	NA,-inf	NA,inf	NA,0.632006	0.000218611	0.000222879
2	chr1:230499854:A:T	230499854	T,T	A,A	1,1	inf,-inf	inf,inf	0.890693,1.06255	0.000218366	0.000221711
2	chr1:229751581:A:G	229751581	NA,G	NA,A	NA,1	NA,inf	NA,inf	NA,0.608095	0.000218113	0.000222418
2	chr1:230018522:C:T	230018522	NA,T	NA,C	NA,1	NA,inf	NA,inf	NA,0.596035	0.000217954	0.000222205
2	chr1:230517009:A:G	230517009	NA,G	NA,A	NA,1	NA,-inf	NA,inf	NA,0.629954	0.000217913	0.000222137
2	chr1:229702823:A:C	229702823	C,C	A,A	1,1	inf,inf	inf,inf	1.53264,0.373692	0.000217881	0.000224418
2	chr1:230307101:A:C	230307101	NA,C	NA,A	NA,1	NA,inf	NA,inf	NA,0.621117	0.000217833	0.000221989
2	chr1:229769871:A:G	229769871	NA,G	NA,A	NA,1	NA,inf	NA,inf	NA,0.599648	0.000217829	0.000222134
2	chr1:230509036:A:C	230509036	NA,C	NA,A	NA,1	NA,-inf	NA,inf	NA,0.628273	0.000217801	0.000222022
2	chr1:229933711:T:C	229933711	NA,C	NA,T	NA,1	NA,-inf	NA,inf	NA,0.610713	0.00021748	0.000221713
2	chr1:229932772:G:A	229932772	NA,A	NA,G	NA,1	NA,-inf	NA,inf	NA,0.610175	0.000217311	0.000221541
2	chr1:229899380:A:AAAATTCTC	229899380	NA,AAAATTCTC	NA,A	NA,1	NA,-inf	NA,inf	NA,0.635631	0.000217306	0.000221349
2	chr1:229786850:CCTT:C	229786850	C,C	CCTT,CCTT	1,1	-inf,-inf	inf,inf	0.625782,1.21673	0.000217293	0.000220898
2	chr1:229917125:C:A	229917125	NA,A	NA,C	NA,1	NA,-inf	NA,inf	NA,0.628504	0.000217027	0.000221088
2	chr1:230468381:C:T	230468381	T,T	C,C	1,1	inf,-inf	inf,inf	1.8886,0.194048	0.00021688	0.000219676
2	chr1:229929119:G:A	229929119	NA,A	NA,G	NA,1	NA,-inf	NA,inf	NA,0.608586	0.000216816	0.000221036
2	chr1:230075995:C:T	230075995	NA,T	NA,C	NA,1	NA,inf	NA,inf	NA,0.611149	0.000216795	0.000221076
2	chr1:230545187:C:T	230545187	NA,T	NA,C	NA,1	NA,inf	NA,inf	NA,0.618925	0.000216784	0.000220978
2	chr1:230218077:TAC:T	230218077	NA,T	NA,TAC	NA,1	NA,-inf	NA,inf	NA,0.624661	0.000216773	0.000221027
2	chr1:230315688:AT:A	230315688	NA,A	NA,AT	NA,1	NA,-inf	NA,inf	NA,0.606563	0.00021649	0.00022076
2	chr1:229844588:T:C	229844588	NA,C	NA,T	NA,1	NA,-inf	NA,inf	NA,0.59957	0.000216316	0.000220549
2	chr1:229905235:AG:A	229905235	NA,A	NA,AG	NA,1	NA,-inf	NA,inf	NA,0.631475	0.00021602	0.000220042
2	chr1:230523578:A:G	230523578	NA,G	NA,A	NA,1	NA,-inf	NA,inf	NA,0.605709	0.000215819	0.000220052
2	chr1:230028193:C:G	230028193	NA,G	NA,C	NA,1	NA,inf	NA,inf	NA,0.589154	0.000215772	0.000219981
2	chr1:230387813:C:A	230387813	NA,A	NA,C	NA,1	NA,inf	NA,inf	NA,0.592071	0.000215612	0.000219883
2	chr1:230227747:C:T	230227747	NA,T	NA,C	NA,1	NA,-inf	NA,inf	NA,0.620446	0.000215475	0.000219704
2	chr1:229692642:T:G	229692642	NA,G	NA,T	NA,1	NA,inf	NA,inf	NA,0.594919	0.000215138	0.000219395
2	chr1:229741688:G:A	229741688	NA,A	NA,G	NA,1	NA,-inf	NA,inf	NA,0.604857	0.000214854	0.00021904
2	chr1:230638776:TATAAC:T	230638776	NA,T	NA,TATAAC	NA,1	NA,inf	NA,inf	NA,0.588663	0.00021448	0.000218723
2	chr1:230385285:C:A	230385285	A,A	C,C	1,1	inf,inf	inf,inf	1.29351,1.17981	0.000214456	0.000217954
2	chr1:229959622:T:C	229959622	NA,C	NA,T	NA,1	NA,-inf	NA,inf	NA,0.596051	0.000213438	0.000217605
2	chr1:230202956:C:T	230202956	NA,T	NA,C	NA,1	NA,inf	NA,inf	NA,0.589559	0.000213315	0.000217502
2	chr1:229845876:G:T	229845876	T,T	G,G	1,1	-inf,-inf	inf,inf	0.209219,1.59155	0.000213289	0.000216925
2	chr1:229756601:A:G	229756601	NA,G	NA,A	NA,1	NA,inf	NA,inf	NA,0.592314	0.000213154	0.000217361
2	chr1:229778821:T:C	229778821	C,C	T,T	1,1	-inf,-inf	inf,inf	0.802093,1.09889	0.000213142	0.000216524
2	chr1:230200683:C:G	230200683	NA,G	NA,C	NA,1	NA,inf	NA,inf	NA,0.588393	0.000212958	0.000217138
2	chr1:229745331:A:C	229745331	NA,C	NA,A	NA,1	NA,inf	NA,inf	NA,0.591559	0.000212868	0.00021707
2	chr1:230572864:T:C	230572864	NA,C	NA,T	NA,1	NA,-inf	NA,inf	NA,0.594108	0.000212737	0.00021692
2	chr1:230285052:G:A	230285052	NA,A	NA,G	NA,1	NA,-inf	NA,inf	NA,0.603789	0.00021273	0.00021688
2	chr1:229856297:T:A	229856297	NA,A	NA,T	NA,1	NA,inf	NA,inf	NA,0.593817	0.000211915	0.000216051
2	chr1:230030467:T:C	230030467	C,C	T,T	1,1	inf,-inf	inf,inf	1.62546,0.133937	0.000211906	0.000215866
2	chr1:230119626:A:G	230119626	NA,G	NA,A	NA,1	NA,inf	NA,inf	NA,0.600451	0.000211877	0.000216134
2	chr1:229665820:C:A	229665820	NA,A	NA,C	NA,1	NA,-inf	NA,inf	NA,0.592916	0.00021178	0.000215896
2	chr1:229911461:T:C	229911461	NA,C	NA,T	NA,1	NA,-inf	NA,inf	NA,0.610413	0.000211758	0.000215732
2	chr1:229924271:C:T	229924271	NA,T	NA,C	NA,1	NA,-inf	NA,inf	NA,0.594135	0.000211347	0.000215447
2	chr1:230386960:C:T	230386960	T,T	C,C	1,1	inf,inf	inf,inf	0.116617,1.62507	0.000211345	0.000215126
2	chr1:229665547:C:T	229665547	NA,T	NA,C	NA,1	NA,-inf	NA,inf	NA,0.591372	0.000211315	0.000215422
2	chr1:230622670:G:A	230622670	NA,A	NA,G	NA,1	NA,inf	NA,inf	NA,0.579762	0.000210795	0.000214963
2	chr1:230609808:C:A	230609808	A,NA	C,NA	1,NA	inf,NA	inf,NA	0.882399,NA	0.000210698	0.000215693
2	chr1:229703915:G:A	229703915	NA,A	NA,G	NA,1	NA,inf	NA,inf	NA,0.578609	0.000210644	0.000214813
2	chr1:229839290:G:C	229839290	NA,C	NA,G	NA,1	NA,-inf	NA,inf	NA,0.588484	0.000210625	0.000214742
2	chr1:229839667:T:C	229839667	NA,C	NA,T	NA,1	NA,-inf	NA,inf	NA,0.588484	0.000210625	0.000214742
2	chr1:230600287:T:C	230600287	NA,C	NA,T	NA,1	NA,-inf	NA,inf	NA,0.608952	0.000210599	0.000214657
2	chr1:230407852:T:C	230407852	C,C	T,T	1,1	-inf,inf	inf,inf	1.82201,0.0178076	0.000210524	0.000212822
2	chr1:230272492:G:A	230272492	NA,A	NA,G	NA,1	NA,inf	NA,inf	NA,0.592835	0.000210234	0.000214293
2	chr1:229700574:T:C	229700574	NA,C	NA,T	NA,1	NA,-inf	NA,inf	NA,0.58817	0.000210141	0.000214259
2	chr1:229883972:G:A	229883972	NA,A	NA,G	NA,1	NA,-inf	NA,inf	NA,0.588881	0.000209966	0.000214036
2	chr1:230185907:C:T	230185907	NA,T	NA,C	NA,1	NA,-inf	NA,inf	NA,0.561288	0.00020969	0.000213813
2	chr1:229981657:T:C	229981657	NA,C	NA,T	NA,1	NA,inf	NA,inf	NA,0.571246	0.000209293	0.000213401
2	chr1:230238168:G:A	230238168	NA,A	NA,G	NA,1	NA,-inf	NA,inf	NA,0.59695	0.000208376	0.000212466
2	chr1:229785937:T:C	229785937	NA,C	NA,T	NA,1	NA,inf	NA,inf	NA,0.573939	0.000208369	0.000212467
2	chr1:230543645:C:T	230543645	NA,T	NA,C	NA,1	NA,-inf	NA,inf	NA,0.584187	0.000208352	0.000212451
2	chr1:229882712:A:G	229882712	NA,G	NA,A	NA,1	NA,-inf	NA,inf	NA,0.602023	0.000208309	0.000212232
2	chr1:230253712:A:G	230253712	NA,G	NA,A	NA,1	NA,inf	NA,inf	NA,0.586387	0.000208308	0.000212331
2	chr1:229685136:C:T	229685136	T,T	C,C	1,1	inf,inf	inf,inf	1.58877,0.184227	0.000208164	0.000212574
2	chr1:230314830:A:G	230314830	NA,G	NA,A	NA,1	NA,inf	NA,inf	NA,0.57003	0.000207776	0.00021171
2	chr1:230088973:A:G	230088973	NA,G	NA,A	NA,1	NA,-inf	NA,inf	NA,0.578924	0.000207742	0.000211704
2	chr1:230054397:C:T	230054397	NA,T	NA,C	NA,1	NA,inf	NA,inf	NA,0.578269	0.000207655	0.000211608
2	chr1:230369829:A:G	230369829	G,NA	A,NA	1,NA	-inf,NA	inf,NA	0.718604,NA	0.000207592	0.000210965
2	chr1:229670428:A:G	229670428	NA,G	NA,A	NA,1	NA,inf	NA,inf	NA,0.570637	0.000207392	0.00021149
2	chr1:230048276:A:T	230048276	NA,T	NA,A	NA,1	NA,inf	NA,inf	NA,0.573775	0.000207013	0.000211092
2	chr1:229840669:G:A	229840669	NA,A	NA,G	NA,1	NA,-inf	NA,inf	NA,0.577429	0.000206916	0.000210955
2	chr1:230545609:G:A	230545609	NA,A	NA,G	NA,1	NA,-inf	NA,inf	NA,0.592244	0.000206802	0.000210831
2	chr1:230385918:C:A	230385918	A,A	C,C	1,1	inf,inf	inf,inf	0.115348,1.61249	0.000206641	0.00021034
2	chr1:230042968:A:G	230042968	G,G	A,A	1,1	inf,-inf	inf,inf	0.903689,1.11371	0.000206605	0.000211024
2	chr1:229781725:C:T	229781725	T,T	C,C	1,1	-inf,inf	inf,inf	1.2607,0.224769	0.000206081	0.000208523
2	chr1:230186370:C:T	230186370	NA,T	NA,C	NA,1	NA,-inf	NA,inf	NA,0.548774	0.000206004	0.000210056
2	chr1:230274274:T:C	230274274	NA,C	NA,T	NA,1	NA,-inf	NA,inf	NA,0.583387	0.000205933	0.000209952
2	chr1:229722099:A:C	229722099	NA,C	NA,A	NA,1	NA,-inf	NA,inf	NA,0.567207	0.000205431	0.000209462
2	chr1:230573094:G:C	230573094	C,C	G,G	1,1	-inf,inf	inf,inf	0.533454,1.32243	0.000205117	0.000208279
2	chr1:230240542:A:G	230240542	NA,G	NA,A	NA,1	NA,-inf	NA,inf	NA,0.585436	0.000205106	0.000209133
2	chr1:230637927:C:G	230637927	NA,G	NA,C	NA,1	NA,inf	NA,inf	NA,0.557135	0.000205021	0.000209077
2	chr1:229729243:A:T	229729243	NA,T	NA,A	NA,1	NA,inf	NA,inf	NA,0.565136	0.000205004	0.000209051
2	chr1:230502927:C:A	230502927	A,A	C,C	1,1	inf,-inf	inf,inf	1.27966,0.132016	0.00020496	0.000206776
2	chr1:229849762:C:T	229849762	NA,T	NA,C	NA,1	NA,inf	NA,inf	NA,0.563023	0.00020494	0.000208942
2	chr1:229735248:C:T	229735248	NA,T	NA,C	NA,1	NA,inf	NA,inf	NA,0.564029	0.000204682	0.000208722
2	chr1:230096570:A:G	230096570	G,NA	A,NA	1,NA	inf,NA	inf,NA	0.820504,NA	0.000204628	0.000207852
2	chr1:230533200:T:C	230533200	NA,C	NA,T	NA,1	NA,inf	NA,inf	NA,0.578264	0.000204501	0.000208461
2	chr1:229857106:A:G	229857106	NA,G	NA,A	NA,1	NA,inf	NA,inf	NA,0.568735	0.000204474	0.000208467
2	chr1:230127855:C:G	230127855	NA,G	NA,C	NA,1	NA,-inf	NA,inf	NA,0.587392	0.000204361	0.000208418
2	chr1:230091009:C:T	230091009	NA,T	NA,C	NA,1	NA,-inf	NA,inf	NA,0.570269	0.000204151	0.000208044
2	chr1:230532740:G:T	230532740	NA,T	NA,G	NA,1	NA,-inf	NA,inf	NA,0.570843	0.000204139	0.000208162
2	chr1:229751565:A:G	229751565	G,G	A,A	1,1	-inf,-inf	inf,inf	0.779884,1.17969	0.000204069	0.000208302
2	chr1:230331007:G:A	230331007	NA,A	NA,G	NA,1	NA,inf	NA,inf	NA,0.545585	0.00020396	0.000208018
2	chr1:230373986:G:A	230373986	A,A	G,G	1,1	inf,-inf	inf,inf	2.87524,0.718947	0.000203867	0.000206342
2	chr1:229856630:G:T	229856630	NA,T	NA,G	NA,1	NA,-inf	NA,inf	NA,0.566272	0.000203553	0.000207504
2	chr1:229923620:T:C	229923620	NA,C	NA,T	NA,1	NA,-inf	NA,inf	NA,0.568065	0.000203546	0.000207496
2	chr1:230360694:G:A	230360694	NA,A	NA,G	NA,1	NA,-inf	NA,inf	NA,0.577524	0.000203455	0.00020743
2	chr1:230392251:T:C	230392251	C,C	T,T	1,1	inf,inf	inf,inf	0.120667,1.60008	0.000203412	0.000207077
2	chr1:229737822:T:A	229737822	NA,A	NA,T	NA,1	NA,-inf	NA,inf	NA,0.565643	0.000203256	0.000207219
2	chr1:229736911:T:A	229736911	NA,A	NA,T	NA,1	NA,-inf	NA,inf	NA,0.565376	0.000203168	0.00020713
2	chr1:230431620:A:G	230431620	NA,G	NA,A	NA,1	NA,inf	NA,inf	NA,0.538004	0.000203061	0.000207098
2	chr1:229873845:C:T	229873845	NA,T	NA,C	NA,1	NA,-inf	NA,inf	NA,0.564467	0.000203	0.000206936
2	chr1:230198603:A:G	230198603	NA,G	NA,A	NA,1	NA,inf	NA,inf	NA,0.566065	0.000202902	0.000206825
2	chr1:229902942:G:A	229902942	NA,A	NA,G	NA,1	NA,-inf	NA,inf	NA,0.5859	0.000202772	0.00020656
2	chr1:229663378:C:G	229663378	NA,G	NA,C	NA,1	NA,-inf	NA,inf	NA,0.566704	0.000202343	0.00020625
2	chr1:230169999:G:A	230169999	NA,A	NA,G	NA,1	NA,-inf	NA,inf	NA,0.565162	0.00020231	0.0002062
2	chr1:229849962:C:T	229849962	NA,T	NA,C	NA,1	NA,inf	NA,inf	NA,0.553861	0.000202307	0.000206259
2	chr1:230385594:A:G	230385594	G,G	A,A	1,1	inf,inf	inf,inf	1.77255,0.792827	0.000202243	0.000205464
2	chr1:230188239:G:A	230188239	NA,A	NA,G	NA,1	NA,-inf	NA,inf	NA,0.56094	0.000201833	0.000205655
2	chr1:229704667:C:T	229704667	NA,T	NA,C	NA,1	NA,-inf	NA,inf	NA,0.565289	0.000201682	0.00020557
2	chr1:230006580:A:G	230006580	NA,G	NA,A	NA,1	NA,inf	NA,inf	NA,0.553399	0.00020156	0.000205559
2	chr1:229916134:G:A	229916134	NA,A	NA,G	NA,1	NA,-inf	NA,inf	NA,0.571215	0.000201419	0.000205286
2	chr1:230030528:C:A	230030528	NA,A	NA,C	NA,1	NA,inf	NA,inf	NA,0.542342	0.000201405	0.000205352
2	chr1:229857541:G:A	229857541	NA,A	NA,G	NA,1	NA,inf	NA,inf	NA,0.556929	0.000201114	0.000205042
2	chr1:230627898:C:CAT	230627898	NA,CAT	NA,C	NA,1	NA,-inf	NA,inf	NA,0.555902	0.000200877	0.000204833
2	chr1:230429672:A:G	230429672	NA,G	NA,A	NA,1	NA,inf	NA,inf	NA,0.531614	0.000200595	0.00020448
2	chr1:229695584:T:C	229695584	NA,C	NA,T	NA,1	NA,-inf	NA,inf	NA,0.56075	0.000200548	0.000204416
2	chr1:230406897:G:A	230406897	NA,A	NA,G	NA,1	NA,-inf	NA,inf	NA,0.578735	0.000200478	0.000204417
2	chr1:230391788:A:G	230391788	G,G	A,A	1,1	inf,-inf	inf,inf	2.54991,0.790234	0.000200379	0.000202608
2	chr1:229743012:T:C	229743012	C,C	T,T	1,1	-inf,-inf	inf,inf	0.772622,1.17569	0.000200363	0.000204521
2	chr1:229750651:A:C	229750651	C,C	A,A	1,1	-inf,-inf	inf,inf	0.747467,1.19748	0.000200257	0.000204392
2	chr1:229806796:C:T	229806796	NA,T	NA,C	NA,1	NA,-inf	NA,inf	NA,0.553152	0.000200122	0.000204005
2	chr1:230357439:G:A	230357439	NA,A	NA,G	NA,1	NA,-inf	NA,inf	NA,0.590835	0.00020009	0.00020404
2	chr1:230485108:T:G	230485108	NA,G	NA,T	NA,1	NA,inf	NA,inf	NA,0.567655	0.000200063	0.000203938
2	chr1:229884329:C:A	229884329	NA,A	NA,C	NA,1	NA,-inf	NA,inf	NA,0.57175	0.000199968	0.000203742
2	chr1:230191068:T:TTCCA	230191068	NA,TTCCA	NA,T	NA,1	NA,inf	NA,inf	NA,0.53757	0.000199783	0.000203735
2	chr1:229762069:G:A	229762069	NA,A	NA,G	NA,1	NA,inf	NA,inf	NA,0.537973	0.000199514	0.000203502
2	chr1:229847099:G:T	229847099	NA,T	NA,G	NA,1	NA,inf	NA,inf	NA,0.548563	0.000199435	0.000203332
2	chr1:230609455:C:T	230609455	NA,T	NA,C	NA,1	NA,-inf	NA,inf	NA,0.58682	0.000199245	0.000203051
2	chr1:229692970:C:T	229692970	NA,T	NA,C	NA,1	NA,inf	NA,inf	NA,0.540482	0.000199135	0.000203074
2	chr1:230035845:A:G	230035845	G,G	A,A	1,1	inf,-inf	inf,inf	1.55928,0.207706	0.000198764	0.000202474
2	chr1:230387863:A:G	230387863	G,G	A,A	1,1	inf,inf	inf,inf	1.69967,0.842719	0.000198713	0.000201893
2	chr1:229844438:G:T	229844438	NA,T	NA,G	NA,1	NA,-inf	NA,inf	NA,0.538228	0.000198318	0.000202202
2	chr1:229814359:G:A	229814359	NA,A	NA,G	NA,1	NA,-inf	NA,inf	NA,0.545958	0.000198026	0.000201863
2	chr1:229784841:A:G	229784841	G,G	A,A	1,1	-inf,-inf	inf,inf	0.66023,1.19336	0.000197956	0.000201141
2	chr1:229952462:T:C	229952462	NA,C	NA,T	NA,1	NA,-inf	NA,inf	NA,0.546787	0.000197925	0.000201766
2	chr1:230079149:T:C	230079149	NA,C	NA,T	NA,1	NA,-inf	NA,inf	NA,0.557153	0.00019772	0.000201605
2	chr1:230399603:G:A	230399603	NA,A	NA,G	NA,1	NA,inf	NA,inf	NA,0.533909	0.000197572	0.000201358
2	chr1:229849539:C:T	229849539	NA,T	NA,C	NA,1	NA,inf	NA,inf	NA,0.536907	0.000197571	0.000201432
2	chr1:230162539:T:A	230162539	A,A	T,T	1,1	-inf,inf	inf,inf	4.22453,0.317308	0.000197475	0.00106728
2	chr1:230567036:T:A	230567036	NA,A	NA,T	NA,1	NA,-inf	NA,inf	NA,0.528752	0.00019745	0.000201315
2	chr1:229669146:G:A	229669146	A,A	G,G	1,1	inf,-inf	inf,inf	1.6098,0.0199171	0.000197283	0.000201461
2	chr1:229667563:A:G	229667563	NA,G	NA,A	NA,1	NA,-inf	NA,inf	NA,0.544653	0.000197129	0.000200951
2	chr1:230378971:A:G	230378971	G,G	A,A	1,1	inf,-inf	inf,inf	2.76777,0.796167	0.000197081	0.000199519
2	chr1:230635896:C:T	230635896	T,T	C,C	1,1	-inf,inf	inf,inf	0.0177831,1.59118	0.000196915	0.000200715
2	chr1:229693557:T:C	229693557	C,C	T,T	1,1	inf,-inf	inf,inf	1.44548,0.363481	0.000196893	0.000201008
2	chr1:229730492:G:T	229730492	NA,T	NA,G	NA,1	NA,-inf	NA,inf	NA,0.542604	0.000196883	0.000200724
2	chr1:229842961:A:G	229842961	G,G	A,A	1,1	-inf,-inf	inf,inf	0.22852,1.53483	0.000196858	0.000200207
2	chr1:230350338:G:A	230350338	NA,A	NA,G	NA,1	NA,-inf	NA,inf	NA,0.620427	0.00019674	0.000200538
2	chr1:230627812:A:C	230627812	NA,C	NA,A	NA,1	NA,-inf	NA,inf	NA,0.546269	0.000196693	0.000200542
2	chr1:229939419:G:A	229939419	NA,A	NA,G	NA,1	NA,inf	NA,inf	NA,0.545364	0.000196674	0.000200395
2	chr1:229846535:G:T	229846535	NA,T	NA,G	NA,1	NA,-inf	NA,inf	NA,0.532154	0.000196661	0.000200514
2	chr1:230015246:A:G	230015246	G,G	A,A	1,1	inf,-inf	inf,inf	1.61656,0.0284465	0.000196653	0.000200367
2	chr1:229689099:C:T	229689099	NA,T	NA,C	NA,1	NA,inf	NA,inf	NA,0.529797	0.000196539	0.000200429
2	chr1:230493736:C:T	230493736	T,T	C,C	1,1	-inf,inf	inf,inf	0.669663,1.22178	0.000196184	0.000198923
2	chr1:230083702:A:G	230083702	NA,G	NA,A	NA,1	NA,-inf	NA,inf	NA,0.539596	0.000196076	0.000199884
2	chr1:230212148:G:A	230212148	NA,A	NA,G	NA,1	NA,inf	NA,inf	NA,0.541	0.000196025	0.000199818
2	chr1:230470057:A:T	230470057	NA,T	NA,A	NA,1	NA,-inf	NA,inf	NA,0.555884	0.000195971	0.000199806
2	chr1:229884268:A:G	229884268	NA,G	NA,A	NA,1	NA,-inf	NA,inf	NA,0.556076	0.000195734	0.000199433
2	chr1:230199506:A:G	230199506	NA,G	NA,A	NA,1	NA,-inf	NA,inf	NA,0.552591	0.000195408	0.000199143
2	chr1:230543425:A:G	230543425	NA,G	NA,A	NA,1	NA,inf	NA,inf	NA,0.542908	0.000195255	0.000199041
2	chr1:230301975:C:A	230301975	NA,A	NA,C	NA,1	NA,inf	NA,inf	NA,0.519272	0.000195149	0.000198932
2	chr1:229752179:G:T	229752179	T,T	G,G	1,1	-inf,-inf	inf,inf	0.758415,1.17198	0.000194993	0.00019903
2	chr1:230332186:G:A	230332186	NA,A	NA,G	NA,1	NA,-inf	NA,inf	NA,0.552729	0.000194669	0.000198359
2	chr1:230122175:G:A	230122175	NA,A	NA,G	NA,1	NA,inf	NA,inf	NA,0.539406	0.000194578	0.000198483
2	chr1:230175846:T:C	230175846	NA,C	NA,T	NA,1	NA,inf	NA,inf	NA,0.518091	0.000194532	0.000198384
2	chr1:230586135:C:T	230586135	T,NA	C,NA	1,NA	inf,NA	inf,NA	0.837871,NA	0.000194425	0.000199028
2	chr1:229789025:T:C	229789025	C,C	T,T	1,1	inf,inf	inf,inf	0.604252,1.17204	0.000194379	0.000197619
2	chr1:230362068:A:G	230362068	G,G	A,A	1,1	inf,-inf	inf,inf	2.54865,0.907438	0.000194271	0.000196766
2	chr1:230372511:T:C	230372511	C,C	T,T	1,1	-inf,-inf	inf,inf	0.182945,1.79876	0.000194218	0.000197702
2	chr1:230254353:C:T	230254353	T,T	C,C	1,1	-inf,inf	inf,inf	0.191256,1.58814	0.000194189	0.000197673
2	chr1:230190046:A:G	230190046	NA,G	NA,A	NA,1	NA,inf	NA,inf	NA,0.516513	0.000194093	0.000197933
2	chr1:230053014:C:T	230053014	T,T	C,C	1,1	inf,-inf	inf,inf	1.83658,0.117819	0.000193978	0.000199748
2	chr1:229752162:G:T	229752162	T,T	G,G	1,1	-inf,-inf	inf,inf	0.758553,1.16858	0.000193923	0.000197938
2	chr1:229966202:A:G	229966202	NA,G	NA,A	NA,1	NA,inf	NA,inf	NA,0.517705	0.000193902	0.000197794
2	chr1:229705174:A:C	229705174	C,C	A,A	1,1	inf,-inf	inf,inf	1.46182,0.348252	0.000193766	0.000199231
2	chr1:230525592:T:C	230525592	NA,C	NA,T	NA,1	NA,inf	NA,inf	NA,0.543686	0.000193763	0.000197559
2	chr1:230648279:T:C	230648279	C,NA	T,NA	1,NA	inf,NA	inf,NA	0.825779,NA	0.000193692	0.000197123
2	chr1:230324972:G:A	230324972	NA,A	NA,G	NA,1	NA,inf	NA,inf	NA,0.511922	0.000193653	0.000197489
2	chr1:230308789:A:G	230308789	NA,G	NA,A	NA,1	NA,inf	NA,inf	NA,0.536569	0.000193475	0.000197179
2	chr1:230612711:T:C	230612711	NA,C	NA,T	NA,1	NA,-inf	NA,inf	NA,0.527976	0.000193433	0.000197221
2	chr1:229703570:C:T	229703570	NA,T	NA,C	NA,1	NA,inf	NA,inf	NA,0.530085	0.000193356	0.000197139
2	chr1:229709434:C:T	229709434	T,T	C,C	1,1	inf,-inf	inf,inf	0.153741,1.51486	0.000192938	0.00019647
2	chr1:230517151:T:C	230517151	NA,C	NA,T	NA,1	NA,-inf	NA,inf	NA,0.533279	0.000192848	0.000196633
2	chr1:229965239:A:G	229965239	NA,G	NA,A	NA,1	NA,-inf	NA,inf	NA,0.527943	0.000192828	0.00019657
2	chr1:230174930:G:A	230174930	NA,A	NA,G	NA,1	NA,inf	NA,inf	NA,0.511488	0.000192702	0.000196514
2	chr1:229999764:C:CAGGTCTCCTTTTTAAATCTAACTA	229999764	NA,CAGGTCTCCTTTTTAAATCTAACTA	NA,C	NA,1	NA,-inf	NA,inf	NA,0.529861	0.000192451	0.000196193
2	chr1:230046909:T:C	230046909	NA,C	NA,T	NA,1	NA,inf	NA,inf	NA,0.525753	0.000192433	0.0001961
2	chr1:229915207:C:T	229915207	NA,T	NA,C	NA,1	NA,-inf	NA,inf	NA,0.535268	0.000192288	0.00019599
2	chr1:229851798:A:G	229851798	NA,G	NA,A	NA,1	NA,inf	NA,inf	NA,0.523508	0.000192088	0.00019584
2	chr1:230299839:C:T	230299839	NA,T	NA,C	NA,1	NA,inf	NA,inf	NA,0.499645	0.000191908	0.000195733
2	chr1:230045034:A:T	230045034	NA,T	NA,A	NA,1	NA,-inf	NA,inf	NA,0.527922	0.00019138	0.000195107
2	chr1:229826265:C:T	229826265	NA,T	NA,C	NA,1	NA,-inf	NA,inf	NA,0.513881	0.000191362	0.000195108
2	chr1:230379693:G:A	230379693	NA,A	NA,G	NA,1	NA,inf	NA,inf	NA,0.565276	0.000191264	0.000195028
2	chr1:229769712:CA:C	229769712	NA,C	NA,CA	NA,1	NA,inf	NA,inf	NA,0.498642	0.000191213	0.000195068
2	chr1:229854101:G:A	229854101	NA,A	NA,G	NA,1	NA,-inf	NA,inf	NA,0.521258	0.000191192	0.000194907
2	chr1:230039781:A:G	230039781	NA,G	NA,A	NA,1	NA,-inf	NA,inf	NA,0.51334	0.000191003	0.000194742
2	chr1:230298685:G:A	230298685	NA,A	NA,G	NA,1	NA,inf	NA,inf	NA,0.491883	0.000190876	0.000194615
2	chr1:230255895:A:C	230255895	NA,C	NA,A	NA,1	NA,-inf	NA,inf	NA,0.511017	0.000190869	0.000194656
2	chr1:230046980:C:T	230046980	NA,T	NA,C	NA,1	NA,inf	NA,inf	NA,0.509262	0.000190828	0.000194594
2	chr1:229827037:G:A	229827037	A,NA	G,NA	1,NA	-inf,NA	inf,NA	0.780853,NA	0.000190648	0.000194229
2	chr1:230027594:C:T	230027594	NA,T	NA,C	NA,1	NA,-inf	NA,inf	NA,0.515849	0.000190585	0.000194343
2	chr1:229906329:C:G	229906329	NA,G	NA,C	NA,1	NA,-inf	NA,inf	NA,0.536541	0.000190556	0.000194145
2	chr1:230282655:G:A	230282655	NA,A	NA,G	NA,1	NA,-inf	NA,inf	NA,0.529245	0.000190381	0.000194037
2	chr1:229700787:T:C	229700787	NA,C	NA,T	NA,1	NA,-inf	NA,inf	NA,0.514588	0.000190346	0.000194063
2	chr1:230548097:T:G	230548097	NA,G	NA,T	NA,1	NA,-inf	NA,inf	NA,0.53124	0.000190055	0.000193759
2	chr1:229745404:T:C	229745404	NA,C	NA,T	NA,1	NA,-inf	NA,inf	NA,0.51294	0.000190016	0.000193755
2	chr1:229734254:G:A	229734254	NA,A	NA,G	NA,1	NA,-inf	NA,inf	NA,0.511466	0.00018984	0.000193562
2	chr1:230538592:C:T	230538592	NA,T	NA,C	NA,1	NA,-inf	NA,inf	NA,0.516817	0.000189831	0.000193566
2	chr1:230419246:C:T	230419246	NA,T	NA,C	NA,1	NA,inf	NA,inf	NA,0.491676	0.000189744	0.000193423
2	chr1:230121415:T:G	230121415	G,NA	T,NA	1,NA	-inf,NA	inf,NA	1.13511,NA	0.000189642	0.000196458
2	chr1:230033522:G:A	230033522	NA,A	NA,G	NA,1	NA,inf	NA,inf	NA,0.496899	0.000189477	0.000193212
2	chr1:230564609:A:G	230564609	NA,G	NA,A	NA,1	NA,inf	NA,inf	NA,0.496335	0.000189202	0.00019295
2	chr1:230118164:T:G	230118164	NA,G	NA,T	NA,1	NA,inf	NA,inf	NA,0.518871	0.000189185	0.00019298
2	chr1:230568405:G:A	230568405	NA,A	NA,G	NA,1	NA,-inf	NA,inf	NA,0.506693	0.000189067	0.000192777
2	chr1:229886805:G:A	229886805	NA,A	NA,G	NA,1	NA,-inf	NA,inf	NA,0.511495	0.000189021	0.000192704
2	chr1:230353460:G:T	230353460	NA,T	NA,G	NA,1	NA,-inf	NA,inf	NA,0.529148	0.000188911	0.000192594
2	chr1:230164840:C:T	230164840	T,T	C,C	1,1	-inf,inf	inf,inf	4.20883,0.293597	0.000188764	0.00100985
2	chr1:229704407:A:G	229704407	NA,G	NA,A	NA,1	NA,inf	NA,inf	NA,0.502904	0.000188637	0.000192352
2	chr1:230317886:G:A	230317886	NA,A	NA,G	NA,1	NA,-inf	NA,inf	NA,0.533192	0.000188241	0.000191892
2	chr1:230521870:C:T	230521870	T,NA	C,NA	1,NA	-inf,NA	inf,NA	0.66016,NA	0.000188102	0.000190616
2	chr1:229783506:A:G	229783506	G,G	A,A	1,1	-inf,-inf	inf,inf	0.698116,1.12698	0.000188079	0.000191099
2	chr1:230336050:A:G	230336050	NA,G	NA,A	NA,1	NA,inf	NA,inf	NA,0.466133	0.000187498	0.000191099
2	chr1:230565259:C:T	230565259	NA,T	NA,C	NA,1	NA,-inf	NA,inf	NA,0.500604	0.000187492	0.000191171
2	chr1:230106357:A:G	230106357	NA,G	NA,A	NA,1	NA,inf	NA,inf	NA,0.504427	0.000187478	0.000191198
2	chr1:230247769:G:A	230247769	A,A	G,G	1,1	inf,-inf	inf,inf	0.013594,1.19708	0.000187382	0.000189222
2	chr1:229972227:A:G	229972227	NA,G	NA,A	NA,1	NA,inf	NA,inf	NA,0.492277	0.000187256	0.000191013
2	chr1:230437670:T:C	230437670	NA,C	NA,T	NA,1	NA,-inf	NA,inf	NA,0.507209	0.000187186	0.000190854
2	chr1:230340926:C:T	230340926	NA,T	NA,C	NA,1	NA,inf	NA,inf	NA,0.465221	0.000187158	0.000190752
2	chr1:229880897:C:T	229880897	NA,T	NA,C	NA,1	NA,-inf	NA,inf	NA,0.51891	0.000187057	0.000190605
2	chr1:230443113:A:G	230443113	NA,G	NA,A	NA,1	NA,inf	NA,inf	NA,0.481423	0.000187001	0.000190628
2	chr1:229881996:A:C	229881996	NA,C	NA,A	NA,1	NA,-inf	NA,inf	NA,0.518571	0.000186968	0.000190514
2	chr1:230340988:T:C	230340988	NA,C	NA,T	NA,1	NA,inf	NA,inf	NA,0.464067	0.000186853	0.000190442
2	chr1:229798620:G:A	229798620	NA,A	NA,G	NA,1	NA,-inf	NA,inf	NA,0.511597	0.000186835	0.000190429
2	chr1:230644443:G:A	230644443	A,NA	G,NA	1,NA	inf,NA	inf,NA	0.79622,NA	0.000186823	0.000189955
2	chr1:229938110:G:T	229938110	NA,T	NA,G	NA,1	NA,inf	NA,inf	NA,0.502487	0.000186783	0.000190384
2	chr1:230048256:C:T	230048256	NA,T	NA,C	NA,1	NA,inf	NA,inf	NA,0.503431	0.000186704	0.000190266
2	chr1:230432744:G:A	230432744	A,NA	G,NA	1,NA	-inf,NA	inf,NA	1.03973,NA	0.000186636	0.000191679
2	chr1:230388366:G:A	230388366	A,A	G,G	1,1	-inf,inf	inf,inf	0.387329,1.25439	0.000186635	0.000190081
2	chr1:229976381:C:T	229976381	NA,T	NA,C	NA,1	NA,inf	NA,inf	NA,0.489732	0.000186611	0.000190355
2	chr1:230539600:CT:C	230539600	NA,C	NA,CT	NA,1	NA,-inf	NA,inf	NA,0.518304	0.000186561	0.000190205
2	chr1:230218958:T:C	230218958	C,C	T,T	1,1	inf,-inf	inf,inf	0.0335316,1.22356	0.00018653	0.000188452
2	chr1:230506064:A:C	230506064	NA,C	NA,A	NA,1	NA,-inf	NA,inf	NA,0.497726	0.000186215	0.000189884
2	chr1:229986700:T:A	229986700	NA,A	NA,T	NA,1	NA,inf	NA,inf	NA,0.488041	0.000186183	0.000189918
2	chr1:230029403:A:G	230029403	NA,G	NA,A	NA,1	NA,-inf	NA,inf	NA,0.494281	0.000186144	0.000189789
2	chr1:230064256:C:T	230064256	NA,T	NA,C	NA,1	NA,inf	NA,inf	NA,0.509759	0.000186114	0.000189618
2	chr1:229977393:TTGTGACAAA:T	229977393	NA,T	NA,TTGTGACAAA	NA,1	NA,inf	NA,inf	NA,0.487731	0.000186105	0.000189838
2	chr1:229880839:A:C	229880839	NA,C	NA,A	NA,1	NA,-inf	NA,inf	NA,0.514981	0.000186076	0.000189607
2	chr1:230166030:G:A	230166030	A,A	G,G	1,1	-inf,inf	inf,inf	4.16771,0.320924	0.000186021	0.000962449
2	chr1:230242708:A:G	230242708	NA,G	NA,A	NA,1	NA,-inf	NA,inf	NA,0.50709	0.000185954	0.000189535
2	chr1:230249684:CT:C	230249684	C,C	CT,CT	1,1	-inf,-inf	inf,inf	1.66309,0.198772	0.000185894	0.000189974
2	chr1:230283052:A:G	230283052	NA,G	NA,A	NA,1	NA,-inf	NA,inf	NA,0.510145	0.000185892	0.00018951
2	chr1:229797248:G:A	229797248	NA,A	NA,G	NA,1	NA,inf	NA,inf	NA,0.505165	0.000185748	0.000189302
2	chr1:230451185:C:T	230451185	NA,T	NA,C	NA,1	NA,inf	NA,inf	NA,0.476941	0.000185703	0.000189401
2	chr1:230638202:G:A	230638202	NA,A	NA,G	NA,1	NA,-inf	NA,inf	NA,0.513506	0.000185682	0.000189281
2	chr1:229701007:C:A	229701007	NA,A	NA,C	NA,1	NA,inf	NA,inf	NA,0.490296	0.000185646	0.000189315
2	chr1:229790217:A:C	229790217	C,C	A,A	1,1	-inf,-inf	inf,inf	0.599789,1.21184	0.000185619	0.000188629
2	chr1:229667519:T:C	229667519	NA,C	NA,T	NA,1	NA,inf	NA,inf	NA,0.482879	0.000185565	0.000189276
2	chr1:230387731:G:A	230387731	A,A	G,G	1,1	-inf,-inf	inf,inf	0.0324293,1.78151	0.000185409	0.000188696
2	chr1:229800215:G:GCA	229800215	NA,GCA	NA,G	NA,1	NA,-inf	NA,inf	NA,0.4886	0.000185129	0.000188755
2	chr1:230470039:T:C	230470039	NA,C	NA,T	NA,1	NA,-inf	NA,inf	NA,0.512223	0.000184838	0.000188458
2	chr1:230241591:C:T	230241591	NA,T	NA,C	NA,1	NA,inf	NA,inf	NA,0.481427	0.000184801	0.000188488
2	chr1:230227868:G:A	230227868	NA,A	NA,G	NA,1	NA,inf	NA,inf	NA,0.490617	0.000184724	0.00018843
2	chr1:230237784:CT:C	230237784	NA,C	NA,CT	NA,1	NA,-inf	NA,inf	NA,0.508581	0.000184471	0.000188095
2	chr1:230527214:G:A	230527214	NA,A	NA,G	NA,1	NA,-inf	NA,inf	NA,0.479227	0.000184358	0.000187982
2	chr1:230015151:C:T	230015151	T,T	C,C	1,1	inf,inf	inf,inf	1.58837,0.0688844	0.000184344	0.000188203
2	chr1:230102239:T:C	230102239	NA,C	NA,T	NA,1	NA,-inf	NA,inf	NA,0.497091	0.000184308	0.000187946
2	chr1:230294382:A:T	230294382	NA,T	NA,A	NA,1	NA,inf	NA,inf	NA,0.509538	0.000184285	0.000187928
2	chr1:229700066:G:A	229700066	NA,A	NA,G	NA,1	NA,inf	NA,inf	NA,0.48534	0.000184264	0.000187895
2	chr1:230130147:A:C	230130147	NA,C	NA,A	NA,1	NA,-inf	NA,inf	NA,0.496391	0.000184021	0.00018755
2	chr1:229979441:G:A	229979441	NA,A	NA,G	NA,1	NA,inf	NA,inf	NA,0.47926	0.000183987	0.000187678
2	chr1:229887609:G:C	229887609	NA,C	NA,G	NA,1	NA,-inf	NA,inf	NA,0.510064	0.00018326	0.000186722
2	chr1:229688219:G:A	229688219	A,A	G,G	1,1	inf,inf	inf,inf	1.57402,0.0215176	0.000183157	0.000187072
2	chr1:230459262:T:C	230459262	C,C	T,T	1,1	-inf,-inf	inf,inf	0.198907,1.39858	0.000183156	0.000186205
2	chr1:229853117:G:A	229853117	NA,A	NA,G	NA,1	NA,-inf	NA,inf	NA,0.488008	0.000183042	0.000186605
2	chr1:230388923:A:G	230388923	G,G	A,A	1,1	inf,-inf	inf,inf	0.545305,1.6866	0.000183021	0.000185889
2	chr1:229841342:C:A	229841342	NA,A	NA,C	NA,1	NA,-inf	NA,inf	NA,0.480164	0.00018298	0.000186554
2	chr1:229998236:T:A	229998236	NA,A	NA,T	NA,1	NA,inf	NA,inf	NA,0.471502	0.000182884	0.000186492
2	chr1:230531593:G:C	230531593	NA,C	NA,G	NA,1	NA,-inf	NA,inf	NA,0.487906	0.000182619	0.000186214
2	chr1:230285188:G:A	230285188	NA,A	NA,G	NA,1	NA,-inf	NA,inf	NA,0.497072	0.000182545	0.000186056
2	chr1:230334632:A:G	230334632	NA,G	NA,A	NA,1	NA,inf	NA,inf	NA,0.446712	0.000182471	0.000185979
2	chr1:230353632:A:T	230353632	NA,T	NA,A	NA,1	NA,-inf	NA,inf	NA,0.482161	0.000182423	0.000186031
2	chr1:230549127:T:A	230549127	A,A	T,T	1,1	-inf,inf	inf,inf	0.0342469,1.6007	0.000182422	0.000185738
2	chr1:230384644:C:T	230384644	T,T	C,C	1,1	inf,inf	inf,inf	1.66395,0.0286735	0.000182364	0.000186627
2	chr1:230213727:G:A	230213727	NA,A	NA,G	NA,1	NA,-inf	NA,inf	NA,0.488436	0.000182222	0.000185779
2	chr1:229881284:A:C	229881284	NA,C	NA,A	NA,1	NA,-inf	NA,inf	NA,0.498807	0.00018215	0.000185609
2	chr1:230559033:A:G	230559033	NA,G	NA,A	NA,1	NA,-inf	NA,inf	NA,0.487784	0.00018214	0.000185697
2	chr1:230350613:T:C	230350613	NA,C	NA,T	NA,1	NA,-inf	NA,inf	NA,0.480601	0.000182044	0.000185645
2	chr1:230349891:G:A	230349891	NA,A	NA,G	NA,1	NA,-inf	NA,inf	NA,0.480601	0.000182044	0.000185645
2	chr1:230653073:C:T	230653073	NA,T	NA,C	NA,1	NA,-inf	NA,inf	NA,0.478519	0.000181883	0.000185462
2	chr1:229881278:T:C	229881278	NA,C	NA,T	NA,1	NA,-inf	NA,inf	NA,0.497582	0.000181863	0.000185317
2	chr1:230489525:T:C	230489525	C,NA	T,NA	1,NA	inf,NA	inf,NA	0.973638,NA	0.000181687	0.000186132
2	chr1:230319469:A:T	230319469	NA,T	NA,A	NA,1	NA,-inf	NA,inf	NA,0.506283	0.000181683	0.000185209
2	chr1:230534009:C:T	230534009	NA,T	NA,C	NA,1	NA,-inf	NA,inf	NA,0.483685	0.000181651	0.000185226
2	chr1:230016136:G:T	230016136	T,T	G,G	1,1	inf,inf	inf,inf	1.55457,0.152876	0.000181419	0.00018522
2	chr1:230569124:G:A	230569124	NA,A	NA,G	NA,1	NA,-inf	NA,inf	NA,0.475871	0.00018137	0.000184931
2	chr1:230171476:T:G	230171476	G,G	T,T	1,1	-inf,-inf	inf,inf	2.43961,0.219509	0.000181225	0.000200205
2	chr1:230181912:C:A	230181912	NA,A	NA,C	NA,1	NA,inf	NA,inf	NA,0.465948	0.000181153	0.000184737
2	chr1:229998984:C:T	229998984	NA,T	NA,C	NA,1	NA,inf	NA,inf	NA,0.488071	0.000181081	0.000184652
2	chr1:229749909:T:G	229749909	NA,G	NA,T	NA,1	NA,inf	NA,inf	NA,0.474327	0.000181057	0.000184634
2	chr1:229782043:T:C	229782043	NA,C	NA,T	NA,1	NA,inf	NA,inf	NA,0.469479	0.000181013	0.000184659
2	chr1:230539607:G:A	230539607	NA,A	NA,G	NA,1	NA,-inf	NA,inf	NA,0.480477	0.000180897	0.00018446
2	chr1:229741935:A:G	229741935	NA,G	NA,A	NA,1	NA,-inf	NA,inf	NA,0.471952	0.000180632	0.000184194
2	chr1:229693387:A:C	229693387	C,C	A,A	1,1	inf,-inf	inf,inf	1.50772,0.174632	0.00018053	0.000184339
2	chr1:229840684:A:C	229840684	NA,C	NA,A	NA,1	NA,-inf	NA,inf	NA,0.469982	0.000180508	0.000184034
2	chr1:230269586:C:A	230269586	NA,A	NA,C	NA,1	NA,inf	NA,inf	NA,0.481841	0.000180478	0.000183971
2	chr1:230189353:T:C	230189353	NA,C	NA,T	NA,1	NA,inf	NA,inf	NA,0.473574	0.000180469	0.000184088
2	chr1:229676513:G:A	229676513	A,A	G,G	1,1	inf,-inf	inf,inf	1.55829,0.0611721	0.000180429	0.000184282
2	chr1:229821378:T:C	229821378	C,NA	T,NA	1,NA	inf,NA	inf,NA	0.745205,NA	0.000180405	0.000183237
2	chr1:230483426:G:A	230483426	NA,A	NA,G	NA,1	NA,inf	NA,inf	NA,0.456806	0.000180319	0.000183896
2	chr1:229718740:T:A	229718740	NA,A	NA,T	NA,1	NA,-inf	NA,inf	NA,0.48056	0.000180314	0.000183843
2	chr1:230216388:G:A	230216388	NA,A	NA,G	NA,1	NA,-inf	NA,inf	NA,0.481005	0.000180241	0.000183743
2	chr1:229881791:T:C	229881791	NA,C	NA,T	NA,1	NA,-inf	NA,inf	NA,0.489944	0.000180063	0.000183485
2	chr1:229733866:C:A	229733866	NA,A	NA,C	NA,1	NA,inf	NA,inf	NA,0.469928	0.000179945	0.000183499
2	chr1:230095269:C:T	230095269	NA,T	NA,C	NA,1	NA,inf	NA,inf	NA,0.480746	0.00017971	0.000183318
2	chr1:230187649:C:T	230187649	NA,T	NA,C	NA,1	NA,-inf	NA,inf	NA,0.474517	0.000179566	0.000182986
2	chr1:230640688:G:A	230640688	A,A	G,G	1,1	-inf,inf	inf,inf	0.968018,0.541957	0.000179555	0.000182117
2	chr1:230189745:A:C	230189745	NA,C	NA,A	NA,1	NA,-inf	NA,inf	NA,0.474696	0.000179506	0.000182925
2	chr1:230258552:T:C	230258552	NA,C	NA,T	NA,1	NA,inf	NA,inf	NA,0.476798	0.000179332	0.000182804
2	chr1:230271220:C:T	230271220	NA,T	NA,C	NA,1	NA,-inf	NA,inf	NA,0.488142	0.000179246	0.000182689
2	chr1:230219082:G:A	230219082	A,A	G,G	1,1	inf,-inf	inf,inf	0.0535147,1.2321	0.000179194	0.000181154
2	chr1:230219280:A:G	230219280	G,G	A,A	1,1	inf,-inf	inf,inf	0.0531663,1.2316	0.000179172	0.000181131
2	chr1:229690631:G:A	229690631	NA,A	NA,G	NA,1	NA,inf	NA,inf	NA,0.464937	0.000179147	0.000182676
2	chr1:230562809:C:G	230562809	NA,G	NA,C	NA,1	NA,inf	NA,inf	NA,0.461507	0.000179137	0.000182677
2	chr1:229841584:T:C	229841584	NA,C	NA,T	NA,1	NA,inf	NA,inf	NA,0.461286	0.000179025	0.000182584
2	chr1:230561446:T:G	230561446	NA,G	NA,T	NA,1	NA,inf	NA,inf	NA,0.461034	0.000179024	0.000182562
2	chr1:230260977:T:C	230260977	NA,C	NA,T	NA,1	NA,-inf	NA,inf	NA,0.462429	0.000178784	0.000182277
2	chr1:230043342:C:T	230043342	NA,T	NA,C	NA,1	NA,inf	NA,inf	NA,0.453938	0.000178775	0.000182299
2	chr1:230085598:G:A	230085598	NA,A	NA,G	NA,1	NA,-inf	NA,inf	NA,0.465793	0.000178509	0.000181997
2	chr1:230636938:A:G	230636938	NA,G	NA,A	NA,1	NA,-inf	NA,inf	NA,0.483259	0.000178483	0.000181947
2	chr1:230567373:C:T	230567373	NA,T	NA,C	NA,1	NA,-inf	NA,inf	NA,0.483222	0.00017847	0.000181944
2	chr1:229891292:G:A	229891292	NA,A	NA,G	NA,1	NA,-inf	NA,inf	NA,0.489401	0.000178401	0.000181778
2	chr1:230520964:C:A	230520964	A,NA	C,NA	1,NA	-inf,NA	inf,NA	1.16237,NA	0.000178314	0.000183208
2	chr1:230215659:G:T	230215659	NA,T	NA,G	NA,1	NA,-inf	NA,inf	NA,0.476713	0.000178216	0.000181702
2	chr1:230567967:C:T	230567967	NA,T	NA,C	NA,1	NA,-inf	NA,inf	NA,0.481756	0.000178167	0.000181636
2	chr1:230567750:G:A	230567750	NA,A	NA,G	NA,1	NA,-inf	NA,inf	NA,0.481756	0.000178167	0.000181636
2	chr1:230059192:C:T	230059192	NA,T	NA,C	NA,1	NA,inf	NA,inf	NA,0.458472	0.000178061	0.000181567
2	chr1:229773276:G:T	229773276	NA,T	NA,G	NA,1	NA,-inf	NA,inf	NA,0.464566	0.000177961	0.000181456
2	chr1:229940043:G:A	229940043	A,A	G,G	1,1	inf,-inf	inf,inf	0.640242,1.04793	0.000177945	0.000180959
2	chr1:230102562:G:A	230102562	NA,A	NA,G	NA,1	NA,-inf	NA,inf	NA,0.469368	0.000177781	0.000181291
2	chr1:229767498:A:G	229767498	G,NA	A,NA	1,NA	inf,NA	inf,NA	0.961779,NA	0.000177724	0.000181971
2	chr1:229999329:CT:C	229999329	NA,C	NA,CT	NA,1	NA,inf	NA,inf	NA,0.450602	0.00017768	0.000181167
2	chr1:230242936:C:T	230242936	NA,T	NA,C	NA,1	NA,-inf	NA,inf	NA,0.471012	0.00017758	0.000181027
2	chr1:229839959:G:A	229839959	NA,A	NA,G	NA,1	NA,-inf	NA,inf	NA,0.457499	0.000177556	0.000181026
2	chr1:230228272:T:C	230228272	NA,C	NA,T	NA,1	NA,-inf	NA,inf	NA,0.468587	0.000177541	0.000180995
2	chr1:230513562:G:A	230513562	NA,A	NA,G	NA,1	NA,inf	NA,inf	NA,0.453527	0.000177442	0.000180967
2	chr1:230272780:C:T	230272780	NA,T	NA,C	NA,1	NA,-inf	NA,inf	NA,0.469754	0.000177422	0.000180902
2	chr1:229856020:T:C	229856020	C,C	T,T	1,1	inf,-inf	inf,inf	0.804802,0.910766	0.000177368	0.000180329
2	chr1:230000506:TG:T	230000506	NA,T	NA,TG	NA,1	NA,inf	NA,inf	NA,0.454619	0.000177252	0.000180758
2	chr1:230174171:A:G	230174171	NA,G	NA,A	NA,1	NA,-inf	NA,inf	NA,0.46445	0.000177248	0.000180626
2	chr1:230483076:A:G	230483076	NA,G	NA,A	NA,1	NA,-inf	NA,inf	NA,0.477595	0.000177146	0.000180608
2	chr1:230185553:T:TAA	230185553	NA,TAA	NA,T	NA,1	NA,-inf	NA,inf	NA,0.46411	0.00017713	0.000180506
2	chr1:230045544:C:T	230045544	NA,T	NA,C	NA,1	NA,inf	NA,inf	NA,0.463505	0.000177096	0.000180483
2	chr1:229940023:C:T	229940023	T,T	C,C	1,1	inf,-inf	inf,inf	0.611977,1.07465	0.000177039	0.000180044
2	chr1:230521871:G:A	230521871	NA,A	NA,G	NA,1	NA,-inf	NA,inf	NA,0.464124	0.000176977	0.000180461
2	chr1:230332438:C:A	230332438	NA,A	NA,C	NA,1	NA,inf	NA,inf	NA,0.468438	0.00017695	0.000180469
2	chr1:230388550:G:A	230388550	A,A	G,G	1,1	inf,inf	inf,inf	1.64126,0.817946	0.000176866	0.000179713
2	chr1:230553710:C:T	230553710	NA,T	NA,C	NA,1	NA,-inf	NA,inf	NA,0.45373	0.000176531	0.000180009
2	chr1:229807421:T:C	229807421	NA,C	NA,T	NA,1	NA,inf	NA,inf	NA,0.451623	0.000176382	0.000179884
2	chr1:229810093:G:A	229810093	NA,A	NA,G	NA,1	NA,inf	NA,inf	NA,0.451552	0.000176366	0.000179867
2	chr1:230483776:C:T	230483776	NA,T	NA,C	NA,1	NA,inf	NA,inf	NA,0.437805	0.000176355	0.000179868
2	chr1:230222601:T:C	230222601	C,C	T,T	1,1	inf,-inf	inf,inf	0.0396268,1.20128	0.000176337	0.000178192
2	chr1:230046406:G:A	230046406	NA,A	NA,G	NA,1	NA,inf	NA,inf	NA,0.442595	0.000176314	0.000179793
2	chr1:229769543:G:T	229769543	NA,T	NA,G	NA,1	NA,-inf	NA,inf	NA,0.457203	0.000176249	0.000179711
2	chr1:229735179:G:A	229735179	NA,A	NA,G	NA,1	NA,inf	NA,inf	NA,0.453514	0.000176126	0.000179605
2	chr1:230474982:A:G	230474982	NA,G	NA,A	NA,1	NA,-inf	NA,inf	NA,0.474684	0.00017607	0.000179522
2	chr1:230465151:C:T	230465151	T,T	C,C	1,1	inf,-inf	inf,inf	1.67711,0.311167	0.000175983	0.000178032
2	chr1:230049183:T:G	230049183	NA,G	NA,T	NA,1	NA,inf	NA,inf	NA,0.440898	0.000175922	0.000179393
2	chr1:229690640:T:C	229690640	NA,C	NA,T	NA,1	NA,inf	NA,inf	NA,0.447861	0.00017591	0.000179389
2	chr1:229687651:A:G	229687651	G,G	A,A	1,1	inf,inf	inf,inf	1.50229,0.169776	0.000175808	0.000179523
2	chr1:230056738:A:G	230056738	NA,G	NA,A	NA,1	NA,inf	NA,inf	NA,0.440031	0.000175792	0.000179264
2	chr1:230526461:C:T	230526461	NA,T	NA,C	NA,1	NA,-inf	NA,inf	NA,0.457516	0.000175511	0.000178966
2	chr1:229782481:G:A	229782481	A,A	G,G	1,1	-inf,-inf	inf,inf	0.771853,1.00069	0.000175471	0.000178309
2	chr1:230075496:G:T	230075496	T,T	G,G	1,1	-inf,-inf	inf,inf	0.0569938,1.46065	0.00017541	0.000178674
2	chr1:230016137:C:T	230016137	T,T	C,C	1,1	inf,inf	inf,inf	1.5356,0.152347	0.000175261	0.000178931
2	chr1:229984375:G:A	229984375	NA,A	NA,G	NA,1	NA,-inf	NA,inf	NA,0.453346	0.000175203	0.00017866
2	chr1:230559798:A:G	230559798	NA,G	NA,A	NA,1	NA,-inf	NA,inf	NA,0.447745	0.000175162	0.000178612
2	chr1:229731767:G:C	229731767	NA,C	NA,G	NA,1	NA,inf	NA,inf	NA,0.449031	0.000175091	0.00017855
2	chr1:229731168:T:C	229731168	NA,C	NA,T	NA,1	NA,inf	NA,inf	NA,0.449031	0.000175091	0.00017855
2	chr1:230165705:A:G	230165705	G,G	A,A	1,1	-inf,inf	inf,inf	4.11289,0.314815	0.00017498	0.000864259
2	chr1:230188112:G:A	230188112	NA,A	NA,G	NA,1	NA,-inf	NA,inf	NA,0.454493	0.000174914	0.000178249
2	chr1:229667568:A:G	229667568	NA,G	NA,A	NA,1	NA,-inf	NA,inf	NA,0.457753	0.000174894	0.000178284
2	chr1:229913366:T:C	229913366	NA,C	NA,T	NA,1	NA,-inf	NA,inf	NA,0.467424	0.000174815	0.000178129
2	chr1:230439049:T:G	230439049	NA,G	NA,T	NA,1	NA,inf	NA,inf	NA,0.430268	0.000174775	0.000178171
2	chr1:229802521:AAGCC:A	229802521	A,NA	AAGCC,NA	1,NA	inf,NA	inf,NA	0.799622,NA	0.000174699	0.000177935
2	chr1:230133426:G:A	230133426	NA,A	NA,G	NA,1	NA,-inf	NA,inf	NA,0.456435	0.000174585	0.00017794
2	chr1:229891227:T:A	229891227	NA,A	NA,T	NA,1	NA,-inf	NA,inf	NA,0.472278	0.000174537	0.000177845
2	chr1:230541870:G:A	230541870	NA,A	NA,G	NA,1	NA,-inf	NA,inf	NA,0.45288	0.000174457	0.000177893
2	chr1:230419997:G:A	230419997	NA,A	NA,G	NA,1	NA,inf	NA,inf	NA,0.426388	0.000174404	0.00017787
2	chr1:229769369:C:T	229769369	NA,T	NA,C	NA,1	NA,inf	NA,inf	NA,0.43577	0.00017433	0.000177809
2	chr1:230053001:G:A	230053001	A,A	G,G	1,1	inf,-inf	inf,inf	1.776,0.109686	0.000174303	0.000179441
2	chr1:230191932:G:A	230191932	NA,A	NA,G	NA,1	NA,inf	NA,inf	NA,0.452806	0.000174251	0.000177651
2	chr1:230283400:A:G	230283400	NA,G	NA,A	NA,1	NA,-inf	NA,inf	NA,0.46045	0.000174216	0.00017761
2	chr1:229945987:G:T	229945987	NA,T	NA,G	NA,1	NA,inf	NA,inf	NA,0.437066	0.000174094	0.000177517
2	chr1:229947902:C:T	229947902	NA,T	NA,C	NA,1	NA,inf	NA,inf	NA,0.437066	0.000174094	0.000177517
2	chr1:229861431:T:A	229861431	NA,A	NA,T	NA,1	NA,inf	NA,inf	NA,0.447523	0.000174057	0.000177467
2	chr1:229859999:C:A	229859999	A,NA	C,NA	1,NA	inf,NA	inf,NA	1.15631,NA	0.000174022	0.000179503
2	chr1:229981956:C:T	229981956	NA,T	NA,C	NA,1	NA,inf	NA,inf	NA,0.436495	0.000173873	0.000177357
2	chr1:229889196:C:T	229889196	NA,T	NA,C	NA,1	NA,-inf	NA,inf	NA,0.469117	0.000173828	0.000177123
2	chr1:229873551:C:T	229873551	NA,T	NA,C	NA,1	NA,-inf	NA,inf	NA,0.476026	0.000173478	0.000176707
2	chr1:229858217:CA:C	229858217	NA,C	NA,CA	NA,1	NA,inf	NA,inf	NA,0.444938	0.00017345	0.000176848
2	chr1:230359842:A:G	230359842	G,G	A,A	1,1	inf,-inf	inf,inf	1.44887,1.07398	0.000173283	0.000176575
2	chr1:230132692:T:C	230132692	NA,C	NA,T	NA,1	NA,-inf	NA,inf	NA,0.449218	0.000173119	0.000176479
2	chr1:230579384:A:G	230579384	G,G	A,A	1,1	-inf,inf	inf,inf	0.488044,1.27117	0.000173011	0.000175823
2	chr1:230569401:G:T	230569401	T,T	G,G	1,1	inf,-inf	inf,inf	0.559968,1.16259	0.000173002	0.000175829
2	chr1:229994373:C:T	229994373	NA,T	NA,C	NA,1	NA,-inf	NA,inf	NA,0.440132	0.000172887	0.000176298
2	chr1:229858939:G:A	229858939	NA,A	NA,G	NA,1	NA,inf	NA,inf	NA,0.440899	0.000172523	0.000175902
2	chr1:230062955:G:A	230062955	NA,A	NA,G	NA,1	NA,inf	NA,inf	NA,0.449359	0.000172213	0.000175612
2	chr1:230638099:G:A	230638099	NA,A	NA,G	NA,1	NA,-inf	NA,inf	NA,0.438057	0.000172085	0.000175474
2	chr1:229761878:G:A	229761878	NA,A	NA,G	NA,1	NA,inf	NA,inf	NA,0.422742	0.00017188	0.000175312
2	chr1:229689963:C:G	229689963	G,G	C,C	1,1	inf,inf	inf,inf	0.368887,1.41074	0.000171736	0.000175565
2	chr1:229971761:G:A	229971761	NA,A	NA,G	NA,1	NA,-inf	NA,inf	NA,0.438809	0.0001717	0.000175054
2	chr1:230300960:G:A	230300960	NA,A	NA,G	NA,1	NA,-inf	NA,inf	NA,0.429692	0.000171693	0.000175056
2	chr1:229911714:G:A	229911714	NA,A	NA,G	NA,1	NA,-inf	NA,inf	NA,0.438651	0.000171659	0.000175009
2	chr1:230471509:G:A	230471509	NA,A	NA,G	NA,1	NA,inf	NA,inf	NA,0.425381	0.000171648	0.000175081
2	chr1:229781931:A:G	229781931	G,G	A,A	1,1	-inf,-inf	inf,inf	0.750613,1.00866	0.000171615	0.000174398
2	chr1:230047174:G:C	230047174	NA,C	NA,G	NA,1	NA,inf	NA,inf	NA,0.421496	0.000171521	0.000174906
2	chr1:229888265:C:T	229888265	NA,T	NA,C	NA,1	NA,-inf	NA,inf	NA,0.458104	0.00017144	0.000174693
2	chr1:230486676:T:C	230486676	C,NA	T,NA	1,NA	inf,NA	inf,NA	0.900967,NA	0.000171423	0.000175229
2	chr1:230018824:A:G	230018824	NA,G	NA,A	NA,1	NA,inf	NA,inf	NA,0.445525	0.000171369	0.000174749
2	chr1:229830353:T:G	229830353	NA,G	NA,T	NA,1	NA,-inf	NA,inf	NA,0.434105	0.000171292	0.000174622
2	chr1:230131765:G:A	230131765	NA,A	NA,G	NA,1	NA,inf	NA,inf	NA,0.423278	0.000171096	0.000174491
2	chr1:229686475:G:T	229686475	T,T	G,G	1,1	inf,-inf	inf,inf	1.53264,0.0463647	0.000171044	0.000174698
2	chr1:230122690:T:C	230122690	NA,C	NA,T	NA,1	NA,inf	NA,inf	NA,0.44096	0.0001709	0.000174328
2	chr1:230632019:A:G	230632019	NA,G	NA,A	NA,1	NA,-inf	NA,inf	NA,0.438649	0.000170851	0.000174149
2	chr1:230556378:G:C	230556378	NA,C	NA,G	NA,1	NA,inf	NA,inf	NA,0.42475	0.000170788	0.000174163
2	chr1:229781929:C:T	229781929	T,T	C,C	1,1	-inf,-inf	inf,inf	0.747632,1.00866	0.000170759	0.00017353
2	chr1:229698975:A:G	229698975	G,G	A,A	1,1	inf,inf	inf,inf	1.11987,0.792273	0.000170736	0.00017588
2	chr1:229692231:A:G	229692231	NA,G	NA,A	NA,1	NA,-inf	NA,inf	NA,0.43387	0.000170642	0.000173989
2	chr1:230563646:A:G	230563646	G,G	A,A	1,1	inf,-inf	inf,inf	0.0917712,1.49319	0.000170586	0.000173678
2	chr1:229671681:T:C	229671681	NA,C	NA,T	NA,1	NA,-inf	NA,inf	NA,0.433688	0.000170568	0.000173893
2	chr1:230502215:A:G	230502215	G,G	A,A	1,1	inf,inf	inf,inf	1.70523,0.353783	0.000170519	0.00017291
2	chr1:230076608:A:G	230076608	NA,G	NA,A	NA,1	NA,inf	NA,inf	NA,0.424595	0.000170434	0.000173843
2	chr1:230020472:C:A	230020472	NA,A	NA,C	NA,1	NA,inf	NA,inf	NA,0.441136	0.000170422	0.000173784
2	chr1:230492879:CAAG:C	230492879	C,NA	CAAG,NA	1,NA	inf,NA	inf,NA	0.938626,NA	0.000170312	0.000175772
2	chr1:229880751:C:T	229880751	NA,T	NA,C	NA,1	NA,-inf	NA,inf	NA,0.444759	0.000170234	0.000173477
2	chr1:230398908:G:C	230398908	NA,C	NA,G	NA,1	NA,inf	NA,inf	NA,0.417219	0.000170092	0.000173493
2	chr1:230207115:C:T	230207115	NA,T	NA,C	NA,1	NA,-inf	NA,inf	NA,0.446805	0.000170085	0.000173355
2	chr1:230011856:A:T	230011856	T,T	A,A	1,1	inf,inf	inf,inf	1.50524,0.177094	0.000170061	0.000173611
2	chr1:229893239:A:C	229893239	NA,C	NA,A	NA,1	NA,-inf	NA,inf	NA,0.443933	0.00016998	0.000173208
2	chr1:230558111:AG:A	230558111	NA,A	NA,AG	NA,1	NA,-inf	NA,inf	NA,0.444724	0.000169949	0.000173261
2	chr1:230228707:T:C	230228707	NA,C	NA,T	NA,1	NA,inf	NA,inf	NA,0.418764	0.000169891	0.000173267
2	chr1:230603132:G:A	230603132	NA,A	NA,G	NA,1	NA,-inf	NA,inf	NA,0.44662	0.000169885	0.00017318
2	chr1:230072214:T:C	230072214	NA,C	NA,T	NA,1	NA,-inf	NA,inf	NA,0.435906	0.00016967	0.000172983
2	chr1:229788171:TGCCTGTGTATGCATGTGTAGTTGTGTGTGTCTGTGTGTGC:T	229788171	NA,T	NA,TGCCTGTGTATGCATGTGTAGTTGTGTGTGTCTGTGTGTGC	NA,1	NA,-inf	NA,inf	NA,0.431021	0.000169643	0.000172941
2	chr1:230521424:G:A	230521424	NA,A	NA,G	NA,1	NA,-inf	NA,inf	NA,0.430301	0.000169476	0.000172813
2	chr1:230561414:T:G	230561414	NA,G	NA,T	NA,1	NA,-inf	NA,inf	NA,0.421551	0.000169329	0.000172665
2	chr1:230531963:G:A	230531963	NA,A	NA,G	NA,1	NA,inf	NA,inf	NA,0.416827	0.00016929	0.000172651
2	chr1:230037097:T:C	230037097	C,C	T,T	1,1	inf,-inf	inf,inf	1.30099,0.570462	0.000169199	0.00017346
2	chr1:230007764:G:A	230007764	A,A	G,G	1,1	inf,-inf	inf,inf	1.03901,0.840938	0.000169066	0.000172694
2	chr1:230421352:A:G	230421352	NA,G	NA,A	NA,1	NA,inf	NA,inf	NA,0.400441	0.000169039	0.000172403
2	chr1:230175999:G:A	230175999	NA,A	NA,G	NA,1	NA,-inf	NA,inf	NA,0.426655	0.000168962	0.00017219
2	chr1:229875964:G:A	229875964	NA,A	NA,G	NA,1	NA,-inf	NA,inf	NA,0.424218	0.000168533	0.000171816
2	chr1:230479715:A:G	230479715	NA,G	NA,A	NA,1	NA,-inf	NA,inf	NA,0.439881	0.00016848	0.000171784
2	chr1:229852828:C:T	229852828	NA,T	NA,C	NA,1	NA,-inf	NA,inf	NA,0.420706	0.000168445	0.000171776
2	chr1:230248226:T:C	230248226	NA,C	NA,T	NA,1	NA,inf	NA,inf	NA,0.409937	0.000168399	0.000171757
2	chr1:229911715:T:A	229911715	NA,A	NA,T	NA,1	NA,-inf	NA,inf	NA,0.423179	0.000168333	0.000171619
2	chr1:230560584:A:G	230560584	NA,G	NA,A	NA,1	NA,-inf	NA,inf	NA,0.416261	0.000168213	0.000171527
2	chr1:229881819:G:A	229881819	NA,A	NA,G	NA,1	NA,-inf	NA,inf	NA,0.433156	0.000168184	0.000171384
2	chr1:230248899:A:AT	230248899	NA,AT	NA,A	NA,1	NA,inf	NA,inf	NA,0.408672	0.000168128	0.000171481
2	chr1:229693913:C:T	229693913	NA,T	NA,C	NA,1	NA,inf	NA,inf	NA,0.415092	0.000168104	0.000171424
2	chr1:230437156:T:C	230437156	NA,C	NA,T	NA,1	NA,inf	NA,inf	NA,0.392783	0.000167956	0.000171242
2	chr1:229887370:C:T	229887370	NA,T	NA,C	NA,1	NA,-inf	NA,inf	NA,0.441246	0.000167892	0.000171081
2	chr1:229795031:T:C	229795031	C,C	T,T	1,1	-inf,-inf	inf,inf	0.527261,1.21816	0.000167846	0.0001706
2	chr1:229725137:C:T	229725137	NA,T	NA,C	NA,1	NA,-inf	NA,inf	NA,0.424093	0.000167745	0.000171031
2	chr1:229991838:C:T	229991838	NA,T	NA,C	NA,1	NA,-inf	NA,inf	NA,0.415967	0.000167695	0.000171005
2	chr1:230000717:T:C	230000717	NA,C	NA,T	NA,1	NA,inf	NA,inf	NA,0.40494	0.000167571	0.000170878
2	chr1:229834448:C:G	229834448	NA,G	NA,C	NA,1	NA,-inf	NA,inf	NA,0.417489	0.00016757	0.000170828
2	chr1:229923345:G:A	229923345	NA,A	NA,G	NA,1	NA,-inf	NA,inf	NA,0.41708	0.000167512	0.000170786
2	chr1:229990159:T:C	229990159	NA,C	NA,T	NA,1	NA,-inf	NA,inf	NA,0.415012	0.000167492	0.000170798
2	chr1:230232878:CT:C	230232878	NA,C	NA,CT	NA,1	NA,-inf	NA,inf	NA,0.433825	0.000167407	0.000170629
2	chr1:230019312:T:A	230019312	A,A	T,T	1,1	inf,-inf	inf,inf	0.058961,1.51312	0.000167348	0.000170532
2	chr1:229688439:A:G	229688439	NA,G	NA,A	NA,1	NA,-inf	NA,inf	NA,0.418516	0.000167256	0.000170518
2	chr1:230319477:G:A	230319477	NA,A	NA,G	NA,1	NA,-inf	NA,inf	NA,0.440666	0.00016725	0.000170503
2	chr1:229873176:C:T	229873176	T,T	C,C	1,1	inf,-inf	inf,inf	0.883213,0.784905	0.00016709	0.000169936
2	chr1:229923695:T:G	229923695	NA,G	NA,T	NA,1	NA,inf	NA,inf	NA,0.425046	0.000167061	0.000170365
2	chr1:230478841:A:C	230478841	NA,C	NA,A	NA,1	NA,-inf	NA,inf	NA,0.43301	0.000167053	0.00017033
2	chr1:230448391:T:C	230448391	NA,C	NA,T	NA,1	NA,inf	NA,inf	NA,0.392174	0.000167021	0.000170275
2	chr1:230602547:T:C	230602547	NA,C	NA,T	NA,1	NA,-inf	NA,inf	NA,0.432808	0.000166995	0.000170236
2	chr1:230078593:A:G	230078593	NA,G	NA,A	NA,1	NA,-inf	NA,inf	NA,0.426614	0.000166976	0.00017026
2	chr1:229758448:G:A	229758448	A,A	G,G	1,1	-inf,inf	inf,inf	1.27192,0.0864391	0.000166754	0.000169157
2	chr1:230249191:T:C	230249191	NA,C	NA,T	NA,1	NA,-inf	NA,inf	NA,0.420846	0.000166649	0.000169889
2	chr1:230218857:G:A	230218857	NA,A	NA,G	NA,1	NA,-inf	NA,inf	NA,0.429982	0.000166422	0.000169624
2	chr1:230217324:T:C	230217324	NA,C	NA,T	NA,1	NA,-inf	NA,inf	NA,0.429801	0.00016638	0.000169581
2	chr1:229896510:C:G	229896510	NA,G	NA,C	NA,1	NA,-inf	NA,inf	NA,0.421896	0.000166358	0.000169582
2	chr1:229988248:T:C	229988248	NA,C	NA,T	NA,1	NA,-inf	NA,inf	NA,0.409421	0.00016633	0.000169618
2	chr1:229857910:A:C	229857910	NA,C	NA,A	NA,1	NA,inf	NA,inf	NA,0.411281	0.000166176	0.000169433
2	chr1:229859211:C:T	229859211	T,NA	C,NA	1,NA	inf,NA	inf,NA	0.813965,NA	0.000166161	0.000169304
2	chr1:230249645:C:G	230249645	NA,G	NA,C	NA,1	NA,-inf	NA,inf	NA,0.421401	0.000166142	0.000169394
2	chr1:229981970:C:T	229981970	NA,T	NA,C	NA,1	NA,inf	NA,inf	NA,0.400231	0.000165967	0.00016929
2	chr1:230281134:C:T	230281134	NA,T	NA,C	NA,1	NA,inf	NA,inf	NA,0.42727	0.000165932	0.000169213
2	chr1:230147900:G:C	230147900	NA,C	NA,G	NA,1	NA,-inf	NA,inf	NA,0.383328	0.000165646	0.000168858
2	chr1:230449494:A:G	230449494	NA,G	NA,A	NA,1	NA,-inf	NA,inf	NA,0.420448	0.000165634	0.000168885
2	chr1:230391209:G:C	230391209	C,C	G,G	1,1	-inf,-inf	inf,inf	0.160873,1.68769	0.000165619	0.000168633
2	chr1:230411824:C:T	230411824	NA,T	NA,C	NA,1	NA,inf	NA,inf	NA,0.390456	0.000165584	0.000168799
2	chr1:230147786:T:G	230147786	NA,G	NA,T	NA,1	NA,-inf	NA,inf	NA,0.383045	0.000165572	0.000168781
2	chr1:230017159:G:A	230017159	A,A	G,G	1,1	inf,inf	inf,inf	1.49901,0.16646	0.000165553	0.000169024
2	chr1:230441934:C:T	230441934	NA,T	NA,C	NA,1	NA,inf	NA,inf	NA,0.408102	0.000165359	0.000168509
2	chr1:229881906:A:G	229881906	NA,G	NA,A	NA,1	NA,-inf	NA,inf	NA,0.421723	0.000165166	0.000168321
2	chr1:230182612:T:G	230182612	NA,G	NA,T	NA,1	NA,-inf	NA,inf	NA,0.408553	0.000165156	0.000168315
2	chr1:230098520:T:C	230098520	NA,C	NA,T	NA,1	NA,inf	NA,inf	NA,0.414134	0.000165117	0.000168429
2	chr1:229792920:A:T	229792920	NA,T	NA,A	NA,1	NA,-inf	NA,inf	NA,0.409369	0.000165108	0.000168322
2	chr1:230587815:T:A	230587815	A,A	T,T	1,1	inf,inf	inf,inf	0.134946,1.46165	0.000164966	0.000168173
2	chr1:230587010:T:C	230587010	C,C	T,T	1,1	inf,inf	inf,inf	0.127086,1.46362	0.000164907	0.000168114
2	chr1:229691553:T:G	229691553	G,G	T,T	1,1	inf,inf	inf,inf	0.932882,0.932469	0.000164802	0.000169359
2	chr1:229985946:T:G	229985946	NA,G	NA,T	NA,1	NA,-inf	NA,inf	NA,0.405038	0.000164764	0.000168016
2	chr1:229979898:C:T	229979898	NA,T	NA,C	NA,1	NA,-inf	NA,inf	NA,0.405038	0.000164764	0.000168016
2	chr1:230479180:T:C	230479180	NA,C	NA,T	NA,1	NA,-inf	NA,inf	NA,0.421414	0.000164696	0.000167927
2	chr1:229940684:A:G	229940684	NA,G	NA,A	NA,1	NA,-inf	NA,inf	NA,0.404145	0.000164621	0.000167857
2	chr1:230570565:G:T	230570565	NA,T	NA,G	NA,1	NA,inf	NA,inf	NA,0.397905	0.000164548	0.000167809
2	chr1:229983378:G:C	229983378	NA,C	NA,G	NA,1	NA,-inf	NA,inf	NA,0.403919	0.000164536	0.000167784
2	chr1:230320977:AAC:A	230320977	NA,A	NA,AAC	NA,1	NA,inf	NA,inf	NA,0.421696	0.000164486	0.000167743
2	chr1:230095790:C:T	230095790	NA,T	NA,C	NA,1	NA,-inf	NA,inf	NA,0.400096	0.000164475	0.00016771
2	chr1:230523028:T:C	230523028	NA,C	NA,T	NA,1	NA,inf	NA,inf	NA,0.400692	0.000164394	0.000167644
2	chr1:229849711:G:A	229849711	NA,A	NA,G	NA,1	NA,-inf	NA,inf	NA,0.398729	0.000164325	0.000167531
2	chr1:230658290:T:C	230658290	NA,C	NA,T	NA,1	NA,inf	NA,inf	NA,0.380623	0.000164242	0.000167504
2	chr1:229788750:T:G	229788750	G,G	T,T	1,1	-inf,-inf	inf,inf	0.63857,1.10191	0.000164207	0.000166867
2	chr1:230638252:A:T	230638252	T,T	A,A	1,1	-inf,inf	inf,inf	0.0913151,1.47821	0.000164185	0.000167394
2	chr1:229851899:T:A	229851899	NA,A	NA,T	NA,1	NA,inf	NA,inf	NA,0.398342	0.000164163	0.000167419
2	chr1:230545936:T:C	230545936	NA,C	NA,T	NA,1	NA,-inf	NA,inf	NA,0.426825	0.000164114	0.000167327
2	chr1:230413408:G:A	230413408	NA,A	NA,G	NA,1	NA,-inf	NA,inf	NA,0.388143	0.000164111	0.000167342
2	chr1:229836607:G:C	229836607	NA,C	NA,G	NA,1	NA,inf	NA,inf	NA,0.402854	0.000164051	0.000167229
2	chr1:229789370:A:G	229789370	NA,G	NA,A	NA,1	NA,inf	NA,inf	NA,0.391345	0.000163923	0.00016717
2	chr1:230017092:G:A	230017092	A,NA	G,NA	1,NA	-inf,NA	inf,NA	0.67839,NA	0.000163919	0.000166843
2	chr1:230182318:G:A	230182318	NA,A	NA,G	NA,1	NA,-inf	NA,inf	NA,0.402433	0.000163901	0.000167037
2	chr1:229987901:T:C	229987901	NA,C	NA,T	NA,1	NA,-inf	NA,inf	NA,0.396933	0.000163776	0.000167009
2	chr1:229802806:G:T	229802806	NA,T	NA,G	NA,1	NA,-inf	NA,inf	NA,0.402277	0.000163754	0.000166956
2	chr1:230034796:T:C	230034796	NA,C	NA,T	NA,1	NA,inf	NA,inf	NA,0.395812	0.000163716	0.00016695
2	chr1:229812547:A:G	229812547	NA,G	NA,A	NA,1	NA,-inf	NA,inf	NA,0.400781	0.000163709	0.000166924
2	chr1:230352479:T:C	230352479	C,C	T,T	1,1	-inf,-inf	inf,inf	0.898947,0.988104	0.000163704	0.00016851
2	chr1:230141272:C:T	230141272	NA,T	NA,C	NA,1	NA,-inf	NA,inf	NA,0.404437	0.000163693	0.000166886
2	chr1:230638382:A:G	230638382	G,NA	A,NA	1,NA	inf,NA	inf,NA	0.692419,NA	0.000163631	0.000166623
2	chr1:229829684:G:A	229829684	NA,A	NA,G	NA,1	NA,inf	NA,inf	NA,0.39102	0.000163585	0.000166837
2	chr1:230201491:A:T	230201491	NA,T	NA,A	NA,1	NA,-inf	NA,inf	NA,0.407895	0.000163379	0.000166579
2	chr1:230382681:G:A	230382681	NA,A	NA,G	NA,1	NA,-inf	NA,inf	NA,0.420654	0.000163229	0.000166407
2	chr1:230139347:A:T	230139347	NA,T	NA,A	NA,1	NA,-inf	NA,inf	NA,0.406434	0.00016314	0.000166335
2	chr1:230258417:A:G	230258417	G,G	A,A	1,1	-inf,-inf	inf,inf	0.443271,0.657095	0.000163095	0.000164125
2	chr1:230359854:A:G	230359854	G,G	A,A	1,1	-inf,inf	inf,inf	1.35402,0.148532	0.000163087	0.000168478
2	chr1:230096035:A:G	230096035	G,G	A,A	1,1	inf,-inf	inf,inf	0.522893,0.0536263	0.000163001	0.00016373
2	chr1:230016492:C:A	230016492	A,A	C,C	1,1	inf,inf	inf,inf	1.49654,0.149477	0.000162704	0.000166115
2	chr1:230613046:G:A	230613046	NA,A	NA,G	NA,1	NA,-inf	NA,inf	NA,0.405712	0.00016267	0.000165858
2	chr1:230585627:G:A	230585627	NA,A	NA,G	NA,1	NA,-inf	NA,inf	NA,0.403907	0.000162604	0.000165807
2	chr1:230292314:T:C	230292314	NA,C	NA,T	NA,1	NA,-inf	NA,inf	NA,0.409433	0.000162564	0.000165726
2	chr1:230647331:C:T	230647331	NA,T	NA,C	NA,1	NA,inf	NA,inf	NA,0.412124	0.000162386	0.000165614
2	chr1:229970328:A:C	229970328	NA,C	NA,A	NA,1	NA,-inf	NA,inf	NA,0.393141	0.000162379	0.000165584
2	chr1:229768269:C:G	229768269	NA,G	NA,C	NA,1	NA,-inf	NA,inf	NA,0.39103	0.000162345	0.000165528
2	chr1:229885537:C:T	229885537	NA,T	NA,C	NA,1	NA,-inf	NA,inf	NA,0.402539	0.000162319	0.000165469
2	chr1:230130259:G:A	230130259	NA,A	NA,G	NA,1	NA,inf	NA,inf	NA,0.401478	0.000162248	0.000165494
2	chr1:229839710:G:A	229839710	A,A	G,G	1,1	-inf,-inf	inf,inf	0.286484,1.38083	0.000162238	0.000164969
2	chr1:230385396:T:A	230385396	NA,A	NA,T	NA,1	NA,inf	NA,inf	NA,0.423693	0.000162227	0.000165453
2	chr1:230165542:T:C	230165542	NA,C	NA,T	NA,1	NA,inf	NA,inf	NA,0.378676	0.000162215	0.000165425
2	chr1:230224684:G:A	230224684	NA,A	NA,G	NA,1	NA,-inf	NA,inf	NA,0.399298	0.000162152	0.000165338
2	chr1:229876135:T:C	229876135	NA,C	NA,T	NA,1	NA,-inf	NA,inf	NA,0.391135	0.000162112	0.000165288
2	chr1:230087053:A:G	230087053	NA,G	NA,A	NA,1	NA,inf	NA,inf	NA,0.383441	0.000162	0.000165232
2	chr1:229827204:G:A	229827204	NA,A	NA,G	NA,1	NA,-inf	NA,inf	NA,0.399476	0.000161879	0.000165021
2	chr1:229861074:G:A	229861074	NA,A	NA,G	NA,1	NA,-inf	NA,inf	NA,0.389956	0.00016187	0.000165035
2	chr1:230220771:A:G	230220771	NA,G	NA,A	NA,1	NA,inf	NA,inf	NA,0.405728	0.000161723	0.000164921
2	chr1:230324079:A:C	230324079	NA,C	NA,A	NA,1	NA,-inf	NA,inf	NA,0.388264	0.000161674	0.000164869
2	chr1:229786180:T:C	229786180	C,C	T,T	1,1	-inf,-inf	inf,inf	0.610267,1.11946	0.000161587	0.000164214
2	chr1:229705392:C:T	229705392	T,T	C,C	1,1	inf,-inf	inf,inf	1.46119,0.163377	0.000161514	0.000166089
2	chr1:229781721:T:C	229781721	C,C	T,T	1,1	-inf,-inf	inf,inf	0.762697,0.958684	0.00016151	0.000164128
2	chr1:230239042:T:A	230239042	NA,A	NA,T	NA,1	NA,inf	NA,inf	NA,0.404131	0.000161413	0.000164605
2	chr1:230376227:G:C	230376227	NA,C	NA,G	NA,1	NA,inf	NA,inf	NA,0.370945	0.000161412	0.000164631
2	chr1:230514141:T:G	230514141	NA,G	NA,T	NA,1	NA,-inf	NA,inf	NA,0.392781	0.000161362	0.000164543
2	chr1:229836983:T:C	229836983	NA,C	NA,T	NA,1	NA,inf	NA,inf	NA,0.379694	0.000161332	0.000164542
2	chr1:230362486:C:T	230362486	T,T	C,C	1,1	inf,-inf	inf,inf	2.73431,0.617819	0.000161225	0.000163266
2	chr1:229966996:T:C	229966996	NA,C	NA,T	NA,1	NA,inf	NA,inf	NA,0.376571	0.000161172	0.000164397
2	chr1:229849907:T:C	229849907	NA,C	NA,T	NA,1	NA,-inf	NA,inf	NA,0.38274	0.000161137	0.000164282
2	chr1:230475832:G:A	230475832	NA,A	NA,G	NA,1	NA,inf	NA,inf	NA,0.400314	0.000160931	0.000164065
2	chr1:230148155:A:C	230148155	NA,C	NA,A	NA,1	NA,inf	NA,inf	NA,0.399566	0.000160866	0.000163935
2	chr1:229745500:C:T	229745500	NA,T	NA,C	NA,1	NA,inf	NA,inf	NA,0.379174	0.000160855	0.000164052
2	chr1:230147846:C:T	230147846	NA,T	NA,C	NA,1	NA,inf	NA,inf	NA,0.398182	0.0001606	0.000163664
2	chr1:230215218:T:C	230215218	NA,C	NA,T	NA,1	NA,-inf	NA,inf	NA,0.399683	0.000160442	0.000163535
2	chr1:230478637:C:T	230478637	NA,T	NA,C	NA,1	NA,-inf	NA,inf	NA,0.399594	0.000160427	0.000163575
2	chr1:230181445:C:T	230181445	NA,T	NA,C	NA,1	NA,-inf	NA,inf	NA,0.384616	0.000160381	0.000163454
2	chr1:229816911:A:G	229816911	NA,G	NA,A	NA,1	NA,-inf	NA,inf	NA,0.393824	0.000160365	0.000163461
2	chr1:230479633:A:G	230479633	NA,G	NA,A	NA,1	NA,inf	NA,inf	NA,0.354651	0.000160337	0.00016353
2	chr1:230327118:G:A	230327118	A,A	G,G	1,1	inf,inf	inf,inf	0.472067,1.31637	0.000160183	0.000163105
2	chr1:229893980:A:G	229893980	NA,G	NA,A	NA,1	NA,-inf	NA,inf	NA,0.391491	0.000160172	0.000163281
2	chr1:229766651:G:A	229766651	NA,A	NA,G	NA,1	NA,-inf	NA,inf	NA,0.378919	0.00015998	0.000163118
2	chr1:229689023:T:C	229689023	NA,C	NA,T	NA,1	NA,inf	NA,inf	NA,0.377736	0.000159916	0.000163066
2	chr1:230178768:G:A	230178768	NA,A	NA,G	NA,1	NA,-inf	NA,inf	NA,0.354171	0.000159846	0.000163004
2	chr1:230480212:C:T	230480212	NA,T	NA,C	NA,1	NA,-inf	NA,inf	NA,0.396317	0.00015974	0.000162876
2	chr1:230025634:A:G	230025634	NA,G	NA,A	NA,1	NA,-inf	NA,inf	NA,0.386884	0.000159722	0.000162844
2	chr1:230500072:A:G	230500072	NA,G	NA,A	NA,1	NA,inf	NA,inf	NA,0.412782	0.000159691	0.000162786
2	chr1:230205192:G:T	230205192	NA,T	NA,G	NA,1	NA,inf	NA,inf	NA,0.367935	0.000159625	0.000162803
2	chr1:229705685:A:G	229705685	G,G	A,A	1,1	inf,-inf	inf,inf	1.44555,0.198797	0.000159595	0.000164152
2	chr1:230061755:T:C	230061755	NA,C	NA,T	NA,1	NA,inf	NA,inf	NA,0.372699	0.000159558	0.000162722
2	chr1:230121374:G:A	230121374	NA,A	NA,G	NA,1	NA,-inf	NA,inf	NA,0.381677	0.000159557	0.000162637
2	chr1:229989140:G:A	229989140	NA,A	NA,G	NA,1	NA,-inf	NA,inf	NA,0.392062	0.000159367	0.00016241
2	chr1:230300256:T:C	230300256	NA,C	NA,T	NA,1	NA,-inf	NA,inf	NA,0.381656	0.000159261	0.000162327
2	chr1:229955356:T:A	229955356	NA,A	NA,T	NA,1	NA,inf	NA,inf	NA,0.366318	0.0001592	0.000162385
2	chr1:229953515:G:A	229953515	NA,A	NA,G	NA,1	NA,inf	NA,inf	NA,0.366268	0.00015919	0.000162375
2	chr1:229858483:G:A	229858483	NA,A	NA,G	NA,1	NA,-inf	NA,inf	NA,0.375094	0.000159187	0.000162315
2	chr1:230521755:C:T	230521755	NA,T	NA,C	NA,1	NA,inf	NA,inf	NA,0.373597	0.000159071	0.000162215
2	chr1:230136061:G:A	230136061	NA,A	NA,G	NA,1	NA,inf	NA,inf	NA,0.377286	0.000159069	0.000162213
2	chr1:230070949:A:G	230070949	G,G	A,A	1,1	-inf,-inf	inf,inf	0.373474,1.33989	0.000159023	0.00016159
2	chr1:230452754:G:A	230452754	NA,A	NA,G	NA,1	NA,-inf	NA,inf	NA,0.379294	0.000158962	0.000162084
2	chr1:230548644:T:C	230548644	NA,C	NA,T	NA,1	NA,-inf	NA,inf	NA,0.388731	0.000158915	0.000162015
2	chr1:229755126:G:C	229755126	NA,C	NA,G	NA,1	NA,-inf	NA,inf	NA,0.37558	0.000158855	0.000161976
2	chr1:229837037:G:C	229837037	NA,C	NA,G	NA,1	NA,inf	NA,inf	NA,0.368105	0.00015883	0.000161982
2	chr1:230233973:T:A	230233973	NA,A	NA,T	NA,1	NA,-inf	NA,inf	NA,0.390825	0.000158827	0.000161891
2	chr1:230071547:G:T	230071547	T,T	G,G	1,1	-inf,-inf	inf,inf	0.379305,1.33509	0.000158783	0.000161343
2	chr1:230119729:C:G	230119729	NA,G	NA,C	NA,1	NA,-inf	NA,inf	NA,0.369193	0.000158737	0.000161836
2	chr1:230370369:C:T	230370369	T,NA	C,NA	1,NA	-inf,NA	inf,NA	1.00714,NA	0.000158716	0.000162274
2	chr1:230055863:G:A	230055863	NA,A	NA,G	NA,1	NA,-inf	NA,inf	NA,0.37078	0.000158613	0.00016174
2	chr1:229839970:T:C	229839970	NA,C	NA,T	NA,1	NA,-inf	NA,inf	NA,0.372442	0.000158598	0.000161713
2	chr1:230052635:C:T	230052635	NA,T	NA,C	NA,1	NA,-inf	NA,inf	NA,0.378559	0.000158591	0.000161715
2	chr1:230020435:G:A	230020435	A,A	G,G	1,1	inf,-inf	inf,inf	1.48112,0.0988005	0.000158531	0.000161522
2	chr1:230412382:A:G	230412382	G,NA	A,NA	1,NA	-inf,NA	inf,NA	0.553393,NA	0.000158506	0.000161132
2	chr1:230197382:G:C	230197382	C,C	G,G	1,1	-inf,-inf	inf,inf	1.10707,1.13049	0.000158426	0.000166693
2	chr1:230478153:T:C	230478153	C,C	T,T	1,1	inf,-inf	inf,inf	1.55619,0.480696	0.000158349	0.000160785
2	chr1:230265643:C:T	230265643	T,T	C,C	1,1	-inf,inf	inf,inf	0.420051,1.32629	0.000158287	0.000161609
2	chr1:229959623:T:A	229959623	NA,A	NA,T	NA,1	NA,-inf	NA,inf	NA,0.371635	0.000158218	0.000161341
2	chr1:230261960:G:A	230261960	NA,A	NA,G	NA,1	NA,inf	NA,inf	NA,0.3585	0.000158027	0.000161176
2	chr1:229909388:T:A	229909388	NA,A	NA,T	NA,1	NA,inf	NA,inf	NA,0.360263	0.000158005	0.000161137
2	chr1:229920025:T:C	229920025	NA,C	NA,T	NA,1	NA,inf	NA,inf	NA,0.35924	0.000157907	0.000161038
2	chr1:230455108:A:G	230455108	NA,G	NA,A	NA,1	NA,inf	NA,inf	NA,0.377872	0.000157853	0.000160937
2	chr1:230463840:G:C	230463840	NA,C	NA,G	NA,1	NA,inf	NA,inf	NA,0.351037	0.000157767	0.000160904
2	chr1:230275958:ATATATACATGCCACATATATATACGTATATATACATGCCACATATATATACGTATATATACATGCCACATATATATACG:A	230275958	A,A	ATATATACATGCCACATATATATACGTATATATACATGCCACATATATATACGTATATATACATGCCACATATATATACG,ATATATACATGCCACATATATATACGTATATATACATGCCACATATATATACGTATATATACATGCCACATATATATACG	1,1	inf,-inf	inf,inf	0.498588,0.801505	0.00015776	0.000159585
2	chr1:230321445:C:T	230321445	NA,T	NA,C	NA,1	NA,-inf	NA,inf	NA,0.391559	0.000157716	0.000160788
2	chr1:230623390:C:G	230623390	NA,G	NA,C	NA,1	NA,-inf	NA,inf	NA,0.368857	0.000157677	0.000160788
2	chr1:230453783:C:T	230453783	NA,T	NA,C	NA,1	NA,inf	NA,inf	NA,0.376751	0.000157644	0.000160724
2	chr1:230316846:C:T	230316846	NA,T	NA,C	NA,1	NA,-inf	NA,inf	NA,0.333215	0.000157643	0.000160769
2	chr1:229963674:A:G	229963674	NA,G	NA,A	NA,1	NA,-inf	NA,inf	NA,0.368521	0.000157619	0.000160731
2	chr1:230491799:A:G	230491799	NA,G	NA,A	NA,1	NA,-inf	NA,inf	NA,0.3742	0.000157587	0.000160691
2	chr1:230322315:C:G	230322315	NA,G	NA,C	NA,1	NA,-inf	NA,inf	NA,0.390348	0.0001575	0.000160568
2	chr1:230138420:G:A	230138420	NA,A	NA,G	NA,1	NA,-inf	NA,inf	NA,0.37679	0.000157443	0.000160528
2	chr1:230356398:T:C	230356398	NA,C	NA,T	NA,1	NA,-inf	NA,inf	NA,0.369374	0.000157428	0.000160524
2	chr1:230319023:A:G	230319023	NA,G	NA,A	NA,1	NA,-inf	NA,inf	NA,0.384887	0.000157371	0.000160464
2	chr1:230319213:G:C	230319213	NA,C	NA,G	NA,1	NA,-inf	NA,inf	NA,0.384887	0.000157371	0.000160464
2	chr1:229995080:G:A	229995080	NA,A	NA,G	NA,1	NA,-inf	NA,inf	NA,0.370946	0.000157235	0.000160302
2	chr1:230430878:T:A	230430878	NA,A	NA,T	NA,1	NA,inf	NA,inf	NA,0.337427	0.000157044	0.000160123
2	chr1:229955727:C:A	229955727	NA,A	NA,C	NA,1	NA,-inf	NA,inf	NA,0.379442	0.000156999	0.000159999
2	chr1:230303828:C:T	230303828	NA,T	NA,C	NA,1	NA,-inf	NA,inf	NA,0.382319	0.00015687	0.000159952
2	chr1:229715664:G:T	229715664	T,T	G,G	1,1	inf,-inf	inf,inf	1.33852,0.432951	0.000156768	0.000161227
2	chr1:229748359:AC:A	229748359	NA,A	NA,AC	NA,1	NA,-inf	NA,inf	NA,0.36836	0.000156744	0.00015982
2	chr1:230413337:A:G	230413337	NA,G	NA,A	NA,1	NA,inf	NA,inf	NA,0.336844	0.000156716	0.000159847
2	chr1:229865285:A:G	229865285	NA,G	NA,A	NA,1	NA,-inf	NA,inf	NA,0.368756	0.000156572	0.000159628
2	chr1:230151566:T:C	230151566	NA,C	NA,T	NA,1	NA,-inf	NA,inf	NA,0.374721	0.000156511	0.000159577
2	chr1:229667108:C:T	229667108	NA,T	NA,C	NA,1	NA,-inf	NA,inf	NA,0.354585	0.000156503	0.000159585
2	chr1:230574943:A:G	230574943	G,G	A,A	1,1	-inf,inf	inf,inf	0.446601,1.2485	0.000156448	0.000159035
2	chr1:230121966:TTC:T	230121966	NA,T	NA,TTC	NA,1	NA,-inf	NA,inf	NA,0.356716	0.00015643	0.000159483
2	chr1:230223828:G:T	230223828	NA,T	NA,G	NA,1	NA,-inf	NA,inf	NA,0.357719	0.000156377	0.000159478
2	chr1:230118968:C:G	230118968	NA,G	NA,C	NA,1	NA,-inf	NA,inf	NA,0.35658	0.00015636	0.000159413
2	chr1:230498378:T:C	230498378	NA,C	NA,T	NA,1	NA,-inf	NA,inf	NA,0.36751	0.000156348	0.000159428
2	chr1:229689304:T:G	229689304	G,G	T,T	1,1	inf,inf	inf,inf	1.48683,0.015282	0.000156266	0.000159596
2	chr1:229693152:A:AT	229693152	AT,AT	A,A	1,1	inf,-inf	inf,inf	1.41506,0.199608	0.000156237	0.000159519
2	chr1:230517270:T:C	230517270	C,C	T,T	1,1	-inf,inf	inf,inf	0.0291546,1.51341	0.000156111	0.000159147
2	chr1:229989170:A:G	229989170	NA,G	NA,A	NA,1	NA,-inf	NA,inf	NA,0.357096	0.000156077	0.000159157
2	chr1:229797714:G:A	229797714	A,A	G,G	1,1	-inf,-inf	inf,inf	0.398888,1.25626	0.000155997	0.000158548
2	chr1:230497274:G:A	230497274	NA,A	NA,G	NA,1	NA,-inf	NA,inf	NA,0.365098	0.00015592	0.000158991
2	chr1:230323643:C:T	230323643	NA,T	NA,C	NA,1	NA,-inf	NA,inf	NA,0.37786	0.000155867	0.000158929
2	chr1:230355863:G:A	230355863	NA,A	NA,G	NA,1	NA,-inf	NA,inf	NA,0.360833	0.000155843	0.000158908
2	chr1:230198204:C:T	230198204	NA,T	NA,C	NA,1	NA,inf	NA,inf	NA,0.341145	0.00015583	0.000158922
2	chr1:229736078:T:C	229736078	NA,C	NA,T	NA,1	NA,inf	NA,inf	NA,0.348268	0.000155788	0.000158873
2	chr1:230018899:T:C	230018899	NA,C	NA,T	NA,1	NA,-inf	NA,inf	NA,0.365719	0.000155777	0.000158824
2	chr1:229718717:T:TTTATTTAG	229718717	NA,TTTATTTAG	NA,T	NA,1	NA,-inf	NA,inf	NA,0.356094	0.000155697	0.000158758
2	chr1:230252499:A:G	230252499	NA,G	NA,A	NA,1	NA,-inf	NA,inf	NA,0.367599	0.000155559	0.000158579
2	chr1:230489856:G:T	230489856	NA,T	NA,G	NA,1	NA,-inf	NA,inf	NA,0.362159	0.000155388	0.000158449
2	chr1:230311741:G:A	230311741	NA,A	NA,G	NA,1	NA,inf	NA,inf	NA,0.340211	0.000155143	0.000158214
2	chr1:230562630:T:C	230562630	NA,C	NA,T	NA,1	NA,inf	NA,inf	NA,0.331433	0.000155139	0.000158232
2	chr1:229869913:A:G	229869913	NA,G	NA,A	NA,1	NA,-inf	NA,inf	NA,0.363498	0.000155049	0.000158062
2	chr1:230624374:G:T	230624374	NA,T	NA,G	NA,1	NA,inf	NA,inf	NA,0.345451	0.000154836	0.0001579
2	chr1:229821951:T:C	229821951	NA,C	NA,T	NA,1	NA,inf	NA,inf	NA,0.345186	0.000154834	0.000157904
2	chr1:230241141:T:C	230241141	NA,C	NA,T	NA,1	NA,-inf	NA,inf	NA,0.367482	0.000154765	0.000157755
2	chr1:230502406:C:T	230502406	NA,T	NA,C	NA,1	NA,inf	NA,inf	NA,0.336909	0.000154713	0.000157771
2	chr1:229764848:G:T	229764848	NA,T	NA,G	NA,1	NA,inf	NA,inf	NA,0.340058	0.000154667	0.000157741
2	chr1:230377038:T:C	230377038	C,C	T,T	1,1	-inf,-inf	inf,inf	0.156364,1.66938	0.000154506	0.000157299
2	chr1:229699984:T:G	229699984	G,G	T,T	1,1	inf,inf	inf,inf	1.431,0.101125	0.000154442	0.000157366
2	chr1:229848158:C:T	229848158	NA,T	NA,C	NA,1	NA,-inf	NA,inf	NA,0.366835	0.000154253	0.00015721
2	chr1:229935506:CAATA:C	229935506	NA,C	NA,CAATA	NA,1	NA,inf	NA,inf	NA,0.343089	0.000154242	0.000157305
2	chr1:229887556:G:A	229887556	NA,A	NA,G	NA,1	NA,inf	NA,inf	NA,0.338006	0.000154214	0.000157281
2	chr1:229911932:AC:A	229911932	NA,A	NA,AC	NA,1	NA,-inf	NA,inf	NA,0.359365	0.000154171	0.000157163
2	chr1:229765793:T:TG	229765793	NA,TG	NA,T	NA,1	NA,-inf	NA,inf	NA,0.347457	0.000154111	0.000157135
2	chr1:229865758:G:A	229865758	NA,A	NA,G	NA,1	NA,-inf	NA,inf	NA,0.349661	0.000154094	0.000157047
2	chr1:230091071:C:G	230091071	NA,G	NA,C	NA,1	NA,-inf	NA,inf	NA,0.347227	0.000154092	0.000157111
2	chr1:229955572:G:C	229955572	NA,C	NA,G	NA,1	NA,inf	NA,inf	NA,0.338393	0.000154067	0.000157148
2	chr1:229959418:A:G	229959418	NA,G	NA,A	NA,1	NA,-inf	NA,inf	NA,0.362671	0.000153981	0.000156927
2	chr1:230051971:G:A	230051971	NA,A	NA,G	NA,1	NA,-inf	NA,inf	NA,0.357223	0.000153945	0.000156983
2	chr1:229753358:A:ATCTT	229753358	NA,ATCTT	NA,A	NA,1	NA,-inf	NA,inf	NA,0.348652	0.000153883	0.000156907
2	chr1:230289991:G:A	230289991	NA,A	NA,G	NA,1	NA,-inf	NA,inf	NA,0.359625	0.000153755	0.000156769
2	chr1:230017617:C:T	230017617	NA,T	NA,C	NA,1	NA,inf	NA,inf	NA,0.352799	0.000153678	0.00015661
2	chr1:230155197:T:A	230155197	NA,A	NA,T	NA,1	NA,-inf	NA,inf	NA,0.350625	0.000153625	0.000156594
2	chr1:229898729:C:T	229898729	NA,T	NA,C	NA,1	NA,-inf	NA,inf	NA,0.355727	0.000153598	0.000156584
2	chr1:229735411:GT:G	229735411	NA,G	NA,GT	NA,1	NA,inf	NA,inf	NA,0.332637	0.000153499	0.000156556
2	chr1:229923933:C:T	229923933	NA,T	NA,C	NA,1	NA,inf	NA,inf	NA,0.335446	0.000153499	0.000156542
2	chr1:229941925:C:T	229941925	NA,T	NA,C	NA,1	NA,-inf	NA,inf	NA,0.358227	0.000153386	0.000156321
2	chr1:230105797:C:T	230105797	NA,T	NA,C	NA,1	NA,inf	NA,inf	NA,0.345764	0.000153249	0.000156279
2	chr1:230359163:G:C	230359163	NA,C	NA,G	NA,1	NA,-inf	NA,inf	NA,0.346522	0.000153147	0.000156159
2	chr1:229955980:G:C	229955980	NA,C	NA,G	NA,1	NA,-inf	NA,inf	NA,0.35786	0.000153138	0.000156069
2	chr1:230362094:C:T	230362094	NA,T	NA,C	NA,1	NA,inf	NA,inf	NA,0.325083	0.000153128	0.00015612
2	chr1:230487909:C:T	230487909	T,T	C,C	1,1	inf,inf	inf,inf	1.71788,0.226423	0.000153103	0.000155244
2	chr1:230071312:C:T	230071312	NA,T	NA,C	NA,1	NA,inf	NA,inf	NA,0.350999	0.000152954	0.000155974
2	chr1:229906722:A:T	229906722	NA,T	NA,A	NA,1	NA,-inf	NA,inf	NA,0.337418	0.000152646	0.000155665
2	chr1:229921902:G:A	229921902	NA,A	NA,G	NA,1	NA,-inf	NA,inf	NA,0.340201	0.000152622	0.000155636
2	chr1:229899428:A:G	229899428	NA,G	NA,A	NA,1	NA,inf	NA,inf	NA,0.329292	0.000152612	0.000155645
2	chr1:229926563:C:A	229926563	NA,A	NA,C	NA,1	NA,-inf	NA,inf	NA,0.345918	0.000152435	0.000155405
2	chr1:229870751:T:C	229870751	NA,C	NA,T	NA,1	NA,-inf	NA,inf	NA,0.348355	0.000152379	0.000155341
2	chr1:230381735:C:T	230381735	NA,T	NA,C	NA,1	NA,-inf	NA,inf	NA,0.361529	0.000152347	0.000155319
2	chr1:230605227:A:G	230605227	G,NA	A,NA	1,NA	inf,NA	inf,NA	0.632767,NA	0.000152346	0.000155352
2	chr1:230045076:G:A	230045076	NA,A	NA,G	NA,1	NA,-inf	NA,inf	NA,0.343106	0.000152262	0.000155264
2	chr1:230382247:C:A	230382247	A,A	C,C	1,1	inf,inf	inf,inf	0.912303,1.0237	0.00015219	0.000154269
2	chr1:230441712:G:A	230441712	NA,A	NA,G	NA,1	NA,inf	NA,inf	NA,0.324003	0.000152169	0.000155136
2	chr1:229899725:T:A	229899725	NA,A	NA,T	NA,1	NA,-inf	NA,inf	NA,0.347313	0.000152164	0.000155123
2	chr1:230159498:C:T	230159498	T,T	C,C	1,1	-inf,inf	inf,inf	4.12757,0.340242	0.000151968	0.000908386
2	chr1:230490466:G:A	230490466	NA,A	NA,G	NA,1	NA,-inf	NA,inf	NA,0.338537	0.000151861	0.000154876
2	chr1:229888738:T:C	229888738	NA,C	NA,T	NA,1	NA,-inf	NA,inf	NA,0.344733	0.000151704	0.000154654
2	chr1:230567215:G:A	230567215	NA,A	NA,G	NA,1	NA,inf	NA,inf	NA,0.322368	0.000151654	0.000154658
2	chr1:230160746:G:A	230160746	A,A	G,G	1,1	-inf,-inf	inf,inf	4.35308,0.145901	0.000151649	0.00113608
2	chr1:229729488:A:G	229729488	G,G	A,A	1,1	-inf,-inf	inf,inf	0.777036,1.00465	0.000151641	0.000154776
2	chr1:230511659:G:A	230511659	NA,A	NA,G	NA,1	NA,-inf	NA,inf	NA,0.348068	0.000151587	0.000154544
2	chr1:230530205:C:T	230530205	NA,T	NA,C	NA,1	NA,inf	NA,inf	NA,0.331314	0.000151547	0.000154543
2	chr1:230563127:A:G	230563127	NA,G	NA,A	NA,1	NA,-inf	NA,inf	NA,0.350018	0.00015135	0.000154309
2	chr1:229909198:C:T	229909198	NA,T	NA,C	NA,1	NA,-inf	NA,inf	NA,0.342307	0.00015132	0.000154264
2	chr1:230158030:G:A	230158030	A,A	G,G	1,1	inf,inf	inf,inf	1.15065,0.841339	0.000151313	0.00015674
2	chr1:229822774:C:T	229822774	T,T	C,C	1,1	inf,-inf	inf,inf	1.11839,0.493658	0.000151269	0.000154446
2	chr1:230233472:G:A	230233472	NA,A	NA,G	NA,1	NA,-inf	NA,inf	NA,0.336687	0.000151058	0.000154005
2	chr1:230218473:C:T	230218473	NA,T	NA,C	NA,1	NA,-inf	NA,inf	NA,0.327748	0.000151037	0.000154032
2	chr1:230313836:G:T	230313836	T,T	G,G	1,1	-inf,inf	inf,inf	1.08477,0.169279	0.000150986	0.000152266
2	chr1:230003067:C:T	230003067	NA,T	NA,C	NA,1	NA,-inf	NA,inf	NA,0.331028	0.00015094	0.000153904
2	chr1:230495741:A:G	230495741	NA,G	NA,A	NA,1	NA,-inf	NA,inf	NA,0.336934	0.000150939	0.000153913
2	chr1:230284626:C:T	230284626	NA,T	NA,C	NA,1	NA,-inf	NA,inf	NA,0.351903	0.000150806	0.000153741
2	chr1:230383668:G:A	230383668	A,A	G,G	1,1	inf,inf	inf,inf	0.907886,1.0215	0.000150804	0.000152867
2	chr1:229900615:G:GA	229900615	NA,GA	NA,G	NA,1	NA,inf	NA,inf	NA,0.318778	0.000150776	0.000153772
2	chr1:230393738:T:A	230393738	NA,A	NA,T	NA,1	NA,-inf	NA,inf	NA,0.358666	0.000150722	0.00015369
2	chr1:230494279:A:G	230494279	NA,G	NA,A	NA,1	NA,inf	NA,inf	NA,0.336072	0.000150699	0.0001537
2	chr1:229865765:G:A	229865765	NA,A	NA,G	NA,1	NA,-inf	NA,inf	NA,0.338834	0.000150687	0.000153617
2	chr1:229836237:A:G	229836237	NA,G	NA,A	NA,1	NA,-inf	NA,inf	NA,0.325099	0.000150652	0.000153609
2	chr1:230525305:A:G	230525305	NA,G	NA,A	NA,1	NA,inf	NA,inf	NA,0.326976	0.00015065	0.000153628
2	chr1:229913913:C:T	229913913	NA,T	NA,C	NA,1	NA,-inf	NA,inf	NA,0.339241	0.000150649	0.000153576
2	chr1:230488526:C:A	230488526	A,A	C,C	1,1	inf,inf	inf,inf	1.71704,0.2112	0.000150614	0.000152724
2	chr1:229671046:C:T	229671046	NA,T	NA,C	NA,1	NA,inf	NA,inf	NA,0.320228	0.00015041	0.000153379
2	chr1:229820604:C:G	229820604	NA,G	NA,C	NA,1	NA,-inf	NA,inf	NA,0.323144	0.000150362	0.000153314
2	chr1:230229895:A:G	230229895	NA,G	NA,A	NA,1	NA,-inf	NA,inf	NA,0.332073	0.00015032	0.000153253
2	chr1:230061510:T:A	230061510	NA,A	NA,T	NA,1	NA,inf	NA,inf	NA,0.33497	0.000150241	0.000153207
2	chr1:230137332:G:A	230137332	NA,A	NA,G	NA,1	NA,-inf	NA,inf	NA,0.322192	0.000150241	0.000153178
2	chr1:230580221:C:G	230580221	NA,G	NA,C	NA,1	NA,-inf	NA,inf	NA,0.341933	0.000150202	0.000153139
2	chr1:229911777:G:T	229911777	NA,T	NA,G	NA,1	NA,-inf	NA,inf	NA,0.325875	0.000150158	0.000153123
2	chr1:230362657:G:A	230362657	NA,A	NA,G	NA,1	NA,-inf	NA,inf	NA,0.321326	0.000150116	0.000153084
2	chr1:229912313:T:C	229912313	NA,C	NA,T	NA,1	NA,-inf	NA,inf	NA,0.32512	0.000150029	0.000152992
2	chr1:229737146:A:G	229737146	NA,G	NA,A	NA,1	NA,inf	NA,inf	NA,0.312585	0.000149999	0.000152985
2	chr1:230072858:G:A	230072858	NA,A	NA,G	NA,1	NA,inf	NA,inf	NA,0.317722	0.000149979	0.000152957
2	chr1:229898296:G:T	229898296	NA,T	NA,G	NA,1	NA,-inf	NA,inf	NA,0.331482	0.000149936	0.000152858
2	chr1:230430763:C:T	230430763	NA,T	NA,C	NA,1	NA,inf	NA,inf	NA,0.307485	0.000149915	0.000152887
2	chr1:229826170:C:G	229826170	NA,G	NA,C	NA,1	NA,inf	NA,inf	NA,0.317242	0.000149889	0.00015286
2	chr1:230002309:C:T	230002309	NA,T	NA,C	NA,1	NA,-inf	NA,inf	NA,0.323537	0.000149787	0.000152729
2	chr1:229934475:G:A	229934475	NA,A	NA,G	NA,1	NA,-inf	NA,inf	NA,0.330193	0.00014978	0.0001527
2	chr1:229911553:T:C	229911553	NA,C	NA,T	NA,1	NA,-inf	NA,inf	NA,0.333666	0.000149712	0.000152622
2	chr1:229758484:C:T	229758484	T,T	C,C	1,1	-inf,inf	inf,inf	1.22066,0.0638035	0.000149703	0.000151873
2	chr1:230495360:G:A	230495360	NA,A	NA,G	NA,1	NA,inf	NA,inf	NA,0.330275	0.000149697	0.000152677
2	chr1:230237097:G:A	230237097	NA,A	NA,G	NA,1	NA,-inf	NA,inf	NA,0.337963	0.000149598	0.000152493
2	chr1:229993966:C:T	229993966	NA,T	NA,C	NA,1	NA,-inf	NA,inf	NA,0.32053	0.000149564	0.000152516
2	chr1:229687711:G:A	229687711	NA,A	NA,G	NA,1	NA,-inf	NA,inf	NA,0.324993	0.000149558	0.000152494
2	chr1:230443413:T:C	230443413	NA,C	NA,T	NA,1	NA,inf	NA,inf	NA,0.308964	0.000149544	0.000152461
2	chr1:230333081:T:G	230333081	G,NA	T,NA	1,NA	-inf,NA	inf,NA	0.983789,NA	0.000149438	0.000152972
2	chr1:230299056:G:A	230299056	NA,A	NA,G	NA,1	NA,-inf	NA,inf	NA,0.336406	0.000149406	0.000152322
2	chr1:230098798:C:T	230098798	NA,T	NA,C	NA,1	NA,inf	NA,inf	NA,0.321338	0.000149336	0.00015232
2	chr1:230304352:G:T	230304352	NA,T	NA,G	NA,1	NA,-inf	NA,inf	NA,0.338617	0.000149312	0.000152248
2	chr1:230588273:A:G	230588273	NA,G	NA,A	NA,1	NA,-inf	NA,inf	NA,0.317821	0.00014923	0.000152167
2	chr1:230442883:G:A	230442883	NA,A	NA,G	NA,1	NA,inf	NA,inf	NA,0.307237	0.000149222	0.000152133
2	chr1:230598972:G:A	230598972	A,A	G,G	1,1	inf,inf	inf,inf	0.124624,1.40619	0.000148969	0.000151867
2	chr1:230402648:C:T	230402648	NA,T	NA,C	NA,1	NA,inf	NA,inf	NA,0.305636	0.000148946	0.000151848
2	chr1:230427709:T:C	230427709	NA,C	NA,T	NA,1	NA,inf	NA,inf	NA,0.292743	0.000148883	0.000151804
2	chr1:230382928:AG:A	230382928	A,A	AG,AG	1,1	inf,inf	inf,inf	0.910286,1.01132	0.000148838	0.000150871
2	chr1:229697474:A:G	229697474	G,G	A,A	1,1	inf,inf	inf,inf	1.29135,0.508557	0.000148835	0.000153566
2	chr1:230434281:G:A	230434281	NA,A	NA,G	NA,1	NA,-inf	NA,inf	NA,0.299234	0.000148824	0.000151741
2	chr1:230589710:T:C	230589710	NA,C	NA,T	NA,1	NA,-inf	NA,inf	NA,0.328166	0.000148823	0.000151738
2	chr1:230506202:A:T	230506202	NA,T	NA,A	NA,1	NA,-inf	NA,inf	NA,0.335626	0.000148787	0.000151683
2	chr1:230110939:T:C	230110939	NA,C	NA,T	NA,1	NA,inf	NA,inf	NA,0.307115	0.000148749	0.0001517
2	chr1:229908839:T:A	229908839	NA,A	NA,T	NA,1	NA,-inf	NA,inf	NA,0.326959	0.00014874	0.000151635
2	chr1:230506205:G:C	230506205	NA,C	NA,G	NA,1	NA,-inf	NA,inf	NA,0.334943	0.00014867	0.000151564
2	chr1:230245150:G:T	230245150	NA,T	NA,G	NA,1	NA,inf	NA,inf	NA,0.306997	0.000148621	0.000151577
2	chr1:230443091:T:C	230443091	NA,C	NA,T	NA,1	NA,inf	NA,inf	NA,0.303213	0.000148579	0.000151478
2	chr1:229819054:G:C	229819054	NA,C	NA,G	NA,1	NA,inf	NA,inf	NA,0.305491	0.000148562	0.000151527
2	chr1:230431241:G:A	230431241	NA,A	NA,G	NA,1	NA,inf	NA,inf	NA,0.299131	0.000148528	0.000151473
2	chr1:229675306:C:T	229675306	NA,T	NA,C	NA,1	NA,inf	NA,inf	NA,0.312607	0.000148414	0.000151328
2	chr1:229694933:C:T	229694933	NA,T	NA,C	NA,1	NA,-inf	NA,inf	NA,0.317227	0.000148385	0.000151287
2	chr1:230186806:T:C	230186806	C,NA	T,NA	1,NA	-inf,NA	inf,NA	1.3736,NA	0.000148379	0.000156033
2	chr1:230520258:G:A	230520258	NA,A	NA,G	NA,1	NA,-inf	NA,inf	NA,0.317909	0.000148315	0.000151239
2	chr1:230193300:G:A	230193300	NA,A	NA,G	NA,1	NA,inf	NA,inf	NA,0.305126	0.000148271	0.00015122
2	chr1:230312646:C:G	230312646	NA,G	NA,C	NA,1	NA,-inf	NA,inf	NA,0.372971	0.000148135	0.000151048
2	chr1:230429734:C:T	230429734	NA,T	NA,C	NA,1	NA,inf	NA,inf	NA,0.296509	0.000148129	0.000151021
2	chr1:229874778:G:A	229874778	NA,A	NA,G	NA,1	NA,-inf	NA,inf	NA,0.313509	0.000148003	0.000150908
2	chr1:230439687:A:C	230439687	NA,C	NA,A	NA,1	NA,inf	NA,inf	NA,0.299683	0.000147972	0.000150859
2	chr1:230218021:AG:A	230218021	NA,A	NA,AG	NA,1	NA,-inf	NA,inf	NA,0.30725	0.000147858	0.000150789
2	chr1:229934663:T:A	229934663	NA,A	NA,T	NA,1	NA,-inf	NA,inf	NA,0.325081	0.000147845	0.00015068
2	chr1:229965693:TCA:T	229965693	NA,T	NA,TCA	NA,1	NA,-inf	NA,inf	NA,0.306428	0.000147768	0.000150694
2	chr1:230226053:G:A	230226053	NA,A	NA,G	NA,1	NA,-inf	NA,inf	NA,0.306676	0.000147764	0.000150693
2	chr1:230250262:G:A	230250262	NA,A	NA,G	NA,1	NA,-inf	NA,inf	NA,0.306676	0.000147764	0.000150693
2	chr1:229982317:T:A	229982317	NA,A	NA,T	NA,1	NA,-inf	NA,inf	NA,0.306303	0.000147755	0.00015068
2	chr1:229671619:C:T	229671619	NA,T	NA,C	NA,1	NA,-inf	NA,inf	NA,0.313211	0.000147747	0.000150636
2	chr1:230237225:C:T	230237225	NA,T	NA,C	NA,1	NA,inf	NA,inf	NA,0.300211	0.000147729	0.000150665
2	chr1:230438244:A:T	230438244	NA,T	NA,A	NA,1	NA,inf	NA,inf	NA,0.296032	0.000147685	0.000150615
2	chr1:229937544:G:A	229937544	NA,A	NA,G	NA,1	NA,-inf	NA,inf	NA,0.308876	0.000147626	0.000150532
2	chr1:230207243:A:C	230207243	NA,C	NA,A	NA,1	NA,inf	NA,inf	NA,0.295143	0.00014759	0.000150519
2	chr1:230145328:T:C	230145328	NA,C	NA,T	NA,1	NA,inf	NA,inf	NA,0.323409	0.000147502	0.000150334
2	chr1:230089794:G:A	230089794	NA,A	NA,G	NA,1	NA,-inf	NA,inf	NA,0.308057	0.000147397	0.000150285
2	chr1:230434160:G:T	230434160	NA,T	NA,G	NA,1	NA,inf	NA,inf	NA,0.293988	0.000147327	0.00015025
2	chr1:229860523:G:A	229860523	NA,A	NA,G	NA,1	NA,-inf	NA,inf	NA,0.308495	0.000147293	0.000150179
2	chr1:230030225:A:G	230030225	NA,G	NA,A	NA,1	NA,-inf	NA,inf	NA,0.309707	0.000147188	0.000150072
2	chr1:230154916:G:GT	230154916	NA,GT	NA,G	NA,1	NA,inf	NA,inf	NA,0.302632	0.00014716	0.000150095
2	chr1:230287945:G:C	230287945	NA,C	NA,G	NA,1	NA,inf	NA,inf	NA,0.300715	0.000147121	0.000150031
2	chr1:230145669:A:C	230145669	NA,C	NA,A	NA,1	NA,inf	NA,inf	NA,0.320327	0.000147013	0.000149837
2	chr1:230146317:A:G	230146317	NA,G	NA,A	NA,1	NA,inf	NA,inf	NA,0.320154	0.000146986	0.000149809
2	chr1:230144303:C:T	230144303	NA,T	NA,C	NA,1	NA,inf	NA,inf	NA,0.320154	0.000146986	0.000149809
2	chr1:230144738:A:G	230144738	NA,G	NA,A	NA,1	NA,inf	NA,inf	NA,0.320154	0.000146986	0.000149809
2	chr1:230439370:G:A	230439370	A,NA	G,NA	1,NA	inf,NA	inf,NA	0.799222,NA	0.000146972	0.000150283
2	chr1:230595691:G:A	230595691	NA,A	NA,G	NA,1	NA,-inf	NA,inf	NA,0.328207	0.000146955	0.00014982
2	chr1:230307488:G:A	230307488	NA,A	NA,G	NA,1	NA,inf	NA,inf	NA,0.293109	0.000146951	0.00014986
2	chr1:230158438:A:T	230158438	T,T	A,A	1,1	-inf,-inf	inf,inf	4.33278,0.12881	0.000146916	0.00108145
2	chr1:230436850:G:GA	230436850	NA,GA	NA,G	NA,1	NA,inf	NA,inf	NA,0.291388	0.000146894	0.000149808
2	chr1:230145923:A:G	230145923	NA,G	NA,A	NA,1	NA,inf	NA,inf	NA,0.319559	0.000146891	0.000149713
2	chr1:230483578:C:T	230483578	NA,T	NA,C	NA,1	NA,-inf	NA,inf	NA,0.345022	0.000146889	0.00014974
2	chr1:230212708:A:G	230212708	NA,G	NA,A	NA,1	NA,inf	NA,inf	NA,0.296346	0.000146884	0.000149805
2	chr1:229695810:G:A	229695810	NA,A	NA,G	NA,1	NA,-inf	NA,inf	NA,0.307443	0.000146797	0.000149668
2	chr1:230290907:C:T	230290907	NA,T	NA,C	NA,1	NA,-inf	NA,inf	NA,0.312516	0.000146789	0.000149685
2	chr1:230163140:C:T	230163140	NA,T	NA,C	NA,1	NA,inf	NA,inf	NA,0.29326	0.000146784	0.000149688
2	chr1:230440592:A:G	230440592	NA,G	NA,A	NA,1	NA,inf	NA,inf	NA,0.291949	0.000146705	0.000149568
2	chr1:230515795:A:G	230515795	NA,G	NA,A	NA,1	NA,inf	NA,inf	NA,0.302755	0.000146697	0.000149606
2	chr1:230469049:G:A	230469049	A,NA	G,NA	1,NA	-inf,NA	inf,NA	0.581735,NA	0.000146684	0.000149164
2	chr1:230229385:C:T	230229385	NA,T	NA,C	NA,1	NA,inf	NA,inf	NA,0.295054	0.000146675	0.000149592
2	chr1:230229279:A:G	230229279	NA,G	NA,A	NA,1	NA,inf	NA,inf	NA,0.294842	0.00014664	0.000149557
2	chr1:230195091:C:T	230195091	NA,T	NA,C	NA,1	NA,-inf	NA,inf	NA,0.29929	0.000146612	0.000149518
2	chr1:229695429:G:A	229695429	NA,A	NA,G	NA,1	NA,-inf	NA,inf	NA,0.306078	0.00014658	0.000149447
2	chr1:230146210:A:T	230146210	NA,T	NA,A	NA,1	NA,inf	NA,inf	NA,0.317518	0.00014657	0.000149386
2	chr1:230072163:G:A	230072163	NA,A	NA,G	NA,1	NA,inf	NA,inf	NA,0.296481	0.000146568	0.000149434
2	chr1:230237021:AG:A	230237021	NA,A	NA,AG	NA,1	NA,inf	NA,inf	NA,0.294364	0.000146564	0.000149478
2	chr1:229687880:C:T	229687880	NA,T	NA,C	NA,1	NA,inf	NA,inf	NA,0.300775	0.000146527	0.000149406
2	chr1:229690107:C:T	229690107	NA,T	NA,C	NA,1	NA,inf	NA,inf	NA,0.295629	0.000146483	0.000149382
2	chr1:230059978:T:C	230059978	NA,C	NA,T	NA,1	NA,-inf	NA,inf	NA,0.306403	0.00014646	0.000149343
2	chr1:230222845:ATAGT:A	230222845	NA,A	NA,ATAGT	NA,1	NA,inf	NA,inf	NA,0.293645	0.000146448	0.00014936
2	chr1:230003874:A:T	230003874	NA,T	NA,A	NA,1	NA,-inf	NA,inf	NA,0.302978	0.000146421	0.000149298
2	chr1:229706658:A:C	229706658	NA,C	NA,A	NA,1	NA,inf	NA,inf	NA,0.299065	0.000146392	0.000149284
2	chr1:230126072:G:A	230126072	NA,A	NA,G	NA,1	NA,-inf	NA,inf	NA,0.301783	0.000146366	0.000149258
2	chr1:229709363:C:G	229709363	NA,G	NA,C	NA,1	NA,inf	NA,inf	NA,0.298072	0.000146342	0.000149256
2	chr1:230615218:C:T	230615218	T,NA	C,NA	1,NA	inf,NA	inf,NA	0.730042,NA	0.000146336	0.000150144
2	chr1:230214287:T:A	230214287	NA,A	NA,T	NA,1	NA,inf	NA,inf	NA,0.292163	0.00014621	0.000149118
2	chr1:230110932:G:A	230110932	A,NA	G,NA	1,NA	-inf,NA	inf,NA	1.06547,NA	0.000146204	0.000151076
2	chr1:229906913:A:G	229906913	NA,G	NA,A	NA,1	NA,-inf	NA,inf	NA,0.314877	0.000146157	0.000148962
2	chr1:230421306:C:T	230421306	NA,T	NA,C	NA,1	NA,inf	NA,inf	NA,0.286613	0.000146122	0.000149021
2	chr1:230323201:G:A	230323201	NA,A	NA,G	NA,1	NA,-inf	NA,inf	NA,0.323439	0.000146122	0.000148975
2	chr1:230425043:G:A	230425043	NA,A	NA,G	NA,1	NA,-inf	NA,inf	NA,0.30069	0.000145986	0.000148867
2	chr1:229946190:T:A	229946190	NA,A	NA,T	NA,1	NA,inf	NA,inf	NA,0.293021	0.000145964	0.000148864
2	chr1:229755956:G:A	229755956	A,A	G,G	1,1	-inf,-inf	inf,inf	1.05718,0.689527	0.000145888	0.000149084
2	chr1:229932343:C:A	229932343	NA,A	NA,C	NA,1	NA,inf	NA,inf	NA,0.289746	0.00014588	0.000148744
2	chr1:230348626:A:T	230348626	NA,T	NA,A	NA,1	NA,-inf	NA,inf	NA,0.301501	0.000145858	0.000148758
2	chr1:230431638:T:C	230431638	NA,C	NA,T	NA,1	NA,inf	NA,inf	NA,0.280613	0.000145843	0.000148738
2	chr1:229986728:C:T	229986728	NA,T	NA,C	NA,1	NA,-inf	NA,inf	NA,0.294427	0.000145834	0.00014872
2	chr1:230401816:C:T	230401816	NA,T	NA,C	NA,1	NA,inf	NA,inf	NA,0.28549	0.000145826	0.00014867
2	chr1:230009885:G:A	230009885	A,A	G,G	1,1	inf,-inf	inf,inf	1.43832,0.0834499	0.000145798	0.00014856
2	chr1:230441852:G:A	230441852	NA,A	NA,G	NA,1	NA,inf	NA,inf	NA,0.284405	0.000145781	0.000148673
2	chr1:230240438:G:A	230240438	NA,A	NA,G	NA,1	NA,inf	NA,inf	NA,0.288015	0.00014577	0.000148667
2	chr1:230494747:G:GAGGGAGGAAGAAAGGAAAGA	230494747	NA,GAGGGAGGAAGAAAGGAAAGA	NA,G	NA,1	NA,inf	NA,inf	NA,0.305522	0.000145734	0.000148635
2	chr1:230328220:T:C	230328220	NA,C	NA,T	NA,1	NA,-inf	NA,inf	NA,0.316045	0.000145703	0.000148569
2	chr1:229992671:TAATC:T	229992671	NA,T	NA,TAATC	NA,1	NA,inf	NA,inf	NA,0.289864	0.000145588	0.00014849
2	chr1:230491355:G:A	230491355	NA,A	NA,G	NA,1	NA,inf	NA,inf	NA,0.304646	0.000145553	0.000148449
2	chr1:230389673:G:T	230389673	NA,T	NA,G	NA,1	NA,-inf	NA,inf	NA,0.30132	0.00014547	0.000148332
2	chr1:229709035:G:A	229709035	A,NA	G,NA	1,NA	-inf,NA	inf,NA	0.8378,NA	0.000145378	0.000149189
2	chr1:229773622:G:C	229773622	NA,C	NA,G	NA,1	NA,inf	NA,inf	NA,0.293617	0.000145354	0.000148229
2	chr1:230222484:G:A	230222484	NA,A	NA,G	NA,1	NA,-inf	NA,inf	NA,0.291739	0.000145353	0.000148235
2	chr1:230286808:C:T	230286808	NA,T	NA,C	NA,1	NA,-inf	NA,inf	NA,0.317773	0.000145326	0.000148159
2	chr1:230110340:GT:G	230110340	NA,G	NA,GT	NA,1	NA,-inf	NA,inf	NA,0.292186	0.000145326	0.000148169
2	chr1:229913706:C:T	229913706	NA,T	NA,C	NA,1	NA,-inf	NA,inf	NA,0.305409	0.000145286	0.000148117
2	chr1:229908454:T:C	229908454	NA,C	NA,T	NA,1	NA,-inf	NA,inf	NA,0.304661	0.000145194	0.000148023
2	chr1:230215681:A:C	230215681	NA,C	NA,A	NA,1	NA,inf	NA,inf	NA,0.310903	0.000145064	0.000147932
2	chr1:230449179:C:G	230449179	NA,G	NA,C	NA,1	NA,inf	NA,inf	NA,0.297197	0.00014491	0.000147687
2	chr1:230401843:A:G	230401843	NA,G	NA,A	NA,1	NA,inf	NA,inf	NA,0.279532	0.000144887	0.000147713
2	chr1:229698876:A:G	229698876	NA,G	NA,A	NA,1	NA,inf	NA,inf	NA,0.285241	0.000144884	0.000147752
2	chr1:230164735:C:T	230164735	T,T	C,C	1,1	-inf,-inf	inf,inf	5.5313,0.133766	0.000144877	0.0176156
2	chr1:229861484:T:A	229861484	NA,A	NA,T	NA,1	NA,-inf	NA,inf	NA,0.293639	0.000144854	0.000147692
2	chr1:230036965:G:A	230036965	NA,A	NA,G	NA,1	NA,-inf	NA,inf	NA,0.301094	0.000144852	0.000147671
2	chr1:230440260:TCTC:T	230440260	NA,T	NA,TCTC	NA,1	NA,inf	NA,inf	NA,0.278005	0.000144794	0.000147666
2	chr1:229796015:A:G	229796015	G,G	A,A	1,1	-inf,-inf	inf,inf	0.550827,1.10917	0.000144747	0.000147128
2	chr1:229673799:A:C	229673799	NA,C	NA,A	NA,1	NA,inf	NA,inf	NA,0.284758	0.000144745	0.000147609
2	chr1:230501023:G:A	230501023	NA,A	NA,G	NA,1	NA,-inf	NA,inf	NA,0.294665	0.000144682	0.000147553
2	chr1:229986681:T:C	229986681	NA,C	NA,T	NA,1	NA,inf	NA,inf	NA,0.281735	0.00014465	0.000147538
2	chr1:229780970:T:A	229780970	NA,A	NA,T	NA,1	NA,inf	NA,inf	NA,0.290227	0.000144569	0.000147406
2	chr1:229989387:C:T	229989387	NA,T	NA,C	NA,1	NA,inf	NA,inf	NA,0.28248	0.000144528	0.000147412
2	chr1:230367047:G:A	230367047	NA,A	NA,G	NA,1	NA,inf	NA,inf	NA,0.274294	0.000144521	0.000147349
2	chr1:229756735:G:A	229756735	NA,A	NA,G	NA,1	NA,-inf	NA,inf	NA,0.293999	0.000144502	0.000147338
2	chr1:229663798:G:A	229663798	NA,A	NA,G	NA,1	NA,inf	NA,inf	NA,0.291258	0.00014441	0.00014725
2	chr1:230501037:C:T	230501037	T,T	C,C	1,1	inf,inf	inf,inf	1.72186,0.16095	0.000144397	0.000146398
2	chr1:229936389:C:T	229936389	NA,T	NA,C	NA,1	NA,-inf	NA,inf	NA,0.290272	0.000144382	0.000147233
2	chr1:229794400:C:G	229794400	NA,G	NA,C	NA,1	NA,inf	NA,inf	NA,0.28078	0.000144212	0.000147068
2	chr1:229771968:A:G	229771968	NA,G	NA,A	NA,1	NA,inf	NA,inf	NA,0.286059	0.000144199	0.000147051
2	chr1:229990645:C:A	229990645	NA,A	NA,C	NA,1	NA,inf	NA,inf	NA,0.28026	0.000144186	0.000147062
2	chr1:230579318:T:C	230579318	C,C	T,T	1,1	-inf,inf	inf,inf	0.445964,1.19976	0.000144173	0.00014656
2	chr1:230504011:C:T	230504011	NA,T	NA,C	NA,1	NA,inf	NA,inf	NA,0.304701	0.000144133	0.00014694
2	chr1:230367651:C:T	230367651	NA,T	NA,C	NA,1	NA,inf	NA,inf	NA,0.271577	0.000144117	0.000146937
2	chr1:229973147:A:G	229973147	NA,G	NA,A	NA,1	NA,-inf	NA,inf	NA,0.283321	0.000144109	0.000146961
2	chr1:229761191:T:C	229761191	NA,C	NA,T	NA,1	NA,-inf	NA,inf	NA,0.285351	0.000144085	0.000146925
2	chr1:230008643:G:A	230008643	NA,A	NA,G	NA,1	NA,inf	NA,inf	NA,0.284332	0.000144063	0.000146902
2	chr1:230440328:T:A	230440328	NA,A	NA,T	NA,1	NA,inf	NA,inf	NA,0.275288	0.000144061	0.000146874
2	chr1:229777125:G:A	229777125	NA,A	NA,G	NA,1	NA,-inf	NA,inf	NA,0.284144	0.000144039	0.00014685
2	chr1:229930051:G:A	229930051	NA,A	NA,G	NA,1	NA,inf	NA,inf	NA,0.285511	0.000144019	0.000146869
2	chr1:230071715:A:G	230071715	G,G	A,A	1,1	-inf,-inf	inf,inf	0.353672,1.2944	0.00014389	0.000146231
2	chr1:229736346:A:AT	229736346	NA,AT	NA,A	NA,1	NA,-inf	NA,inf	NA,0.287875	0.000143873	0.000146703
2	chr1:230337698:T:C	230337698	NA,C	NA,T	NA,1	NA,inf	NA,inf	NA,0.306319	0.000143848	0.000146701
2	chr1:230338144:G:C	230338144	NA,C	NA,G	NA,1	NA,inf	NA,inf	NA,0.30622	0.000143833	0.000146686
2	chr1:230492301:A:G	230492301	NA,G	NA,A	NA,1	NA,inf	NA,inf	NA,0.293322	0.000143821	0.000146683
2	chr1:230538841:C:T	230538841	NA,T	NA,C	NA,1	NA,inf	NA,inf	NA,0.285549	0.000143782	0.000146625
2	chr1:230250264:C:T	230250264	NA,T	NA,C	NA,1	NA,inf	NA,inf	NA,0.276565	0.000143774	0.000146632
2	chr1:230254093:G:A	230254093	NA,A	NA,G	NA,1	NA,inf	NA,inf	NA,0.275309	0.000143753	0.000146609
2	chr1:230631162:G:A	230631162	NA,A	NA,G	NA,1	NA,inf	NA,inf	NA,0.277813	0.000143725	0.000146586
2	chr1:229775669:C:T	229775669	NA,T	NA,C	NA,1	NA,-inf	NA,inf	NA,0.283917	0.000143682	0.000146505
2	chr1:230526043:T:C	230526043	NA,C	NA,T	NA,1	NA,inf	NA,inf	NA,0.284198	0.000143659	0.000146499
2	chr1:230421250:T:C	230421250	C,NA	T,NA	1,NA	-inf,NA	inf,NA	0.582146,NA	0.00014362	0.000146038
2	chr1:230254778:G:A	230254778	NA,A	NA,G	NA,1	NA,inf	NA,inf	NA,0.274375	0.000143609	0.000146462
2	chr1:230519136:G:T	230519136	NA,T	NA,G	NA,1	NA,inf	NA,inf	NA,0.274585	0.000143598	0.00014642
2	chr1:229770104:T:C	229770104	NA,C	NA,T	NA,1	NA,-inf	NA,inf	NA,0.283395	0.000143583	0.000146405
2	chr1:230243966:G:A	230243966	NA,A	NA,G	NA,1	NA,inf	NA,inf	NA,0.274948	0.000143526	0.000146379
2	chr1:229918653:T:G	229918653	NA,G	NA,T	NA,1	NA,-inf	NA,inf	NA,0.293567	0.000143519	0.000146289
2	chr1:229941193:C:T	229941193	NA,T	NA,C	NA,1	NA,-inf	NA,inf	NA,0.28277	0.0001435	0.000146334
2	chr1:230373636:T:C	230373636	NA,C	NA,T	NA,1	NA,-inf	NA,inf	NA,0.296568	0.000143462	0.000146283
2	chr1:230391354:C:T	230391354	T,T	C,C	1,1	inf,inf	inf,inf	1.0722,0.550235	0.000143435	0.000145638
2	chr1:229698554:C:T	229698554	T,T	C,C	1,1	inf,inf	inf,inf	1.27049,0.50564	0.000143342	0.000147874
2	chr1:230002506:A:G	230002506	NA,G	NA,A	NA,1	NA,-inf	NA,inf	NA,0.276803	0.000143326	0.000146156
2	chr1:230485637:G:A	230485637	NA,A	NA,G	NA,1	NA,-inf	NA,inf	NA,0.289245	0.000143321	0.000146145
2	chr1:229936716:A:G	229936716	NA,G	NA,A	NA,1	NA,-inf	NA,inf	NA,0.283239	0.000143309	0.000146139
2	chr1:229863438:G:T	229863438	NA,T	NA,G	NA,1	NA,-inf	NA,inf	NA,0.282738	0.000143292	0.000146101
2	chr1:230354485:TATGATCAGCCC:T	230354485	NA,T	NA,TATGATCAGCCC	NA,1	NA,-inf	NA,inf	NA,0.285224	0.000143164	0.000146007
2	chr1:230411563:T:C	230411563	NA,C	NA,T	NA,1	NA,-inf	NA,inf	NA,0.287966	0.000143164	0.000145977
2	chr1:230132519:C:G	230132519	NA,G	NA,C	NA,1	NA,inf	NA,inf	NA,0.284188	0.00014312	0.00014595
2	chr1:230438541:T:C	230438541	NA,C	NA,T	NA,1	NA,inf	NA,inf	NA,0.267113	0.000143091	0.000145929
2	chr1:229948193:G:C	229948193	NA,C	NA,G	NA,1	NA,-inf	NA,inf	NA,0.282164	0.000143044	0.000145869
2	chr1:230515448:G:T	230515448	NA,T	NA,G	NA,1	NA,inf	NA,inf	NA,0.279685	0.000142965	0.000145791
2	chr1:230137016:C:T	230137016	NA,T	NA,C	NA,1	NA,-inf	NA,inf	NA,0.286426	0.00014291	0.000145729
2	chr1:230167602:C:T	230167602	NA,T	NA,C	NA,1	NA,-inf	NA,inf	NA,0.286674	0.000142894	0.000145693
2	chr1:230502096:C:T	230502096	NA,T	NA,C	NA,1	NA,inf	NA,inf	NA,0.266368	0.000142887	0.000145711
2	chr1:229904578:A:G	229904578	NA,G	NA,A	NA,1	NA,-inf	NA,inf	NA,0.2794	0.000142799	0.000145619
2	chr1:230285991:A:T	230285991	NA,T	NA,A	NA,1	NA,-inf	NA,inf	NA,0.277414	0.000142776	0.00014559
2	chr1:230071144:G:A	230071144	A,A	G,G	1,1	-inf,-inf	inf,inf	0.373579,1.27573	0.000142756	0.000145076
2	chr1:230647638:T:C	230647638	NA,C	NA,T	NA,1	NA,inf	NA,inf	NA,0.27549	0.000142718	0.000145561
2	chr1:229870659:T:G	229870659	G,G	T,T	1,1	inf,-inf	inf,inf	0.269744,1.29509	0.000142711	0.000145056
2	chr1:229987337:AGGTTT:A	229987337	NA,A	NA,AGGTTT	NA,1	NA,-inf	NA,inf	NA,0.27939	0.000142649	0.000145466
2	chr1:230433962:G:A	230433962	NA,A	NA,G	NA,1	NA,inf	NA,inf	NA,0.264127	0.000142633	0.000145462
2	chr1:230434424:G:A	230434424	NA,A	NA,G	NA,1	NA,inf	NA,inf	NA,0.260073	0.000142619	0.00014545
2	chr1:230638215:C:T	230638215	NA,T	NA,C	NA,1	NA,-inf	NA,inf	NA,0.277213	0.000142612	0.000145424
2	chr1:230006836:C:T	230006836	NA,T	NA,C	NA,1	NA,inf	NA,inf	NA,0.274581	0.000142588	0.000145398
2	chr1:230135708:C:T	230135708	NA,T	NA,C	NA,1	NA,-inf	NA,inf	NA,0.283512	0.000142586	0.000145403
2	chr1:230567851:T:C	230567851	NA,C	NA,T	NA,1	NA,-inf	NA,inf	NA,0.27779	0.000142534	0.000145336
2	chr1:229687995:A:G	229687995	NA,G	NA,A	NA,1	NA,-inf	NA,inf	NA,0.278673	0.00014243	0.000145218
2	chr1:230363111:C:T	230363111	NA,T	NA,C	NA,1	NA,-inf	NA,inf	NA,0.280992	0.000142424	0.00014523
2	chr1:229976842:T:C	229976842	NA,C	NA,T	NA,1	NA,-inf	NA,inf	NA,0.284061	0.000142415	0.000145206
2	chr1:230243654:G:A	230243654	NA,A	NA,G	NA,1	NA,-inf	NA,inf	NA,0.271969	0.000142341	0.000145162
2	chr1:230059757:C:T	230059757	NA,T	NA,C	NA,1	NA,-inf	NA,inf	NA,0.276664	0.000142321	0.000145113
2	chr1:230043420:T:C	230043420	NA,C	NA,T	NA,1	NA,-inf	NA,inf	NA,0.275152	0.000142147	0.000144938
2	chr1:229939133:T:C	229939133	NA,C	NA,T	NA,1	NA,-inf	NA,inf	NA,0.273897	0.000142141	0.000144948
2	chr1:230029748:T:C	230029748	NA,C	NA,T	NA,1	NA,inf	NA,inf	NA,0.271049	0.000142066	0.000144867
2	chr1:230552669:A:G	230552669	NA,G	NA,A	NA,1	NA,-inf	NA,inf	NA,0.271152	0.000141953	0.000144753
2	chr1:230212206:C:T	230212206	T,T	C,C	1,1	inf,-inf	inf,inf	0.0565284,1.09549	0.000141903	0.000143471
2	chr1:230648460:A:G	230648460	NA,G	NA,A	NA,1	NA,-inf	NA,inf	NA,0.274486	0.000141894	0.000144691
2	chr1:229928268:G:A	229928268	NA,A	NA,G	NA,1	NA,-inf	NA,inf	NA,0.276001	0.000141873	0.000144669
2	chr1:230445610:A:T	230445610	NA,T	NA,A	NA,1	NA,inf	NA,inf	NA,0.254645	0.000141827	0.00014464
2	chr1:230262858:T:G	230262858	NA,G	NA,T	NA,1	NA,inf	NA,inf	NA,0.26216	0.000141774	0.000144589
2	chr1:229687300:C:T	229687300	NA,T	NA,C	NA,1	NA,-inf	NA,inf	NA,0.274329	0.000141749	0.000144524
2	chr1:230626984:G:A	230626984	NA,A	NA,G	NA,1	NA,-inf	NA,inf	NA,0.26668	0.000141685	0.000144479
2	chr1:230600644:C:T	230600644	NA,T	NA,C	NA,1	NA,-inf	NA,inf	NA,0.293041	0.000141648	0.000144413
2	chr1:229772483:C:A	229772483	A,A	C,C	1,1	-inf,-inf	inf,inf	0.679671,0.992059	0.000141574	0.000144392
2	chr1:230275755:T:TAC	230275755	NA,TAC	NA,T	NA,1	NA,inf	NA,inf	NA,0.254746	0.000141534	0.000144353
2	chr1:230003512:T:C	230003512	NA,C	NA,T	NA,1	NA,-inf	NA,inf	NA,0.270933	0.000141512	0.000144293
2	chr1:230497995:G:A	230497995	NA,A	NA,G	NA,1	NA,inf	NA,inf	NA,0.256581	0.000141511	0.000144308
2	chr1:229814020:A:G	229814020	NA,G	NA,A	NA,1	NA,-inf	NA,inf	NA,0.272861	0.000141404	0.000144176
2	chr1:229996750:G:A	229996750	A,A	G,G	1,1	inf,inf	inf,inf	1.21392,0.295865	0.000141352	0.000143683
2	chr1:229764657:T:C	229764657	NA,C	NA,T	NA,1	NA,inf	NA,inf	NA,0.257248	0.00014135	0.000144159
2	chr1:230206159:C:T	230206159	NA,T	NA,C	NA,1	NA,inf	NA,inf	NA,0.271157	0.000141297	0.000144086
2	chr1:230001746:C:T	230001746	NA,T	NA,C	NA,1	NA,-inf	NA,inf	NA,0.268947	0.000141254	0.000144031
2	chr1:230531448:G:C	230531448	NA,C	NA,G	NA,1	NA,inf	NA,inf	NA,0.267891	0.00014124	0.000144032
2	chr1:230021525:A:T	230021525	NA,T	NA,A	NA,1	NA,inf	NA,inf	NA,0.265227	0.000141214	0.000143997
2	chr1:230002832:G:A	230002832	NA,A	NA,G	NA,1	NA,-inf	NA,inf	NA,0.268653	0.000141211	0.000143988
2	chr1:229756525:A:G	229756525	NA,G	NA,A	NA,1	NA,-inf	NA,inf	NA,0.276136	0.000141208	0.000143969
2	chr1:230443027:A:AG	230443027	NA,AG	NA,A	NA,1	NA,inf	NA,inf	NA,0.254604	0.000141203	0.000144004
2	chr1:230542997:A:G	230542997	NA,G	NA,A	NA,1	NA,inf	NA,inf	NA,0.266573	0.000141188	0.00014398
2	chr1:230477201:C:T	230477201	NA,T	NA,C	NA,1	NA,-inf	NA,inf	NA,0.307058	0.000141171	0.000143917
2	chr1:230538717:T:A	230538717	NA,A	NA,T	NA,1	NA,inf	NA,inf	NA,0.26731	0.000141082	0.000143871
2	chr1:230338396:C:T	230338396	NA,T	NA,C	NA,1	NA,inf	NA,inf	NA,0.258834	0.000140972	0.000143771
2	chr1:229898142:A:G	229898142	NA,G	NA,A	NA,1	NA,-inf	NA,inf	NA,0.266559	0.000140925	0.000143709
2	chr1:229719212:G:A	229719212	NA,A	NA,G	NA,1	NA,-inf	NA,inf	NA,0.273866	0.000140923	0.000143678
2	chr1:229853093:G:A	229853093	NA,A	NA,G	NA,1	NA,-inf	NA,inf	NA,0.265973	0.00014092	0.000143687
2	chr1:230542907:G:C	230542907	NA,C	NA,G	NA,1	NA,inf	NA,inf	NA,0.265999	0.00014089	0.000143675
2	chr1:230019669:C:T	230019669	NA,T	NA,C	NA,1	NA,inf	NA,inf	NA,0.262776	0.000140866	0.000143643
2	chr1:230538448:G:A	230538448	NA,A	NA,G	NA,1	NA,inf	NA,inf	NA,0.263549	0.00014082	0.000143614
2	chr1:230440878:G:C	230440878	NA,C	NA,G	NA,1	NA,inf	NA,inf	NA,0.251704	0.000140796	0.000143588
2	chr1:230409314:G:A	230409314	NA,A	NA,G	NA,1	NA,-inf	NA,inf	NA,0.239882	0.000140769	0.000143529
2	chr1:229671704:T:G	229671704	NA,G	NA,T	NA,1	NA,-inf	NA,inf	NA,0.257222	0.00014074	0.000143516
2	chr1:230423033:A:C	230423033	NA,C	NA,A	NA,1	NA,-inf	NA,inf	NA,0.267541	0.000140704	0.000143496
2	chr1:229948739:G:A	229948739	NA,A	NA,G	NA,1	NA,-inf	NA,inf	NA,0.263016	0.000140697	0.000143479
2	chr1:230248296:G:A	230248296	NA,A	NA,G	NA,1	NA,inf	NA,inf	NA,0.25402	0.000140577	0.000143369
2	chr1:230600940:C:T	230600940	NA,T	NA,C	NA,1	NA,-inf	NA,inf	NA,0.269224	0.000140458	0.000143216
2	chr1:230469000:A:T	230469000	NA,T	NA,A	NA,1	NA,inf	NA,inf	NA,0.28685	0.00014044	0.000143203
2	chr1:230118894:C:T	230118894	NA,T	NA,C	NA,1	NA,inf	NA,inf	NA,0.258167	0.000140397	0.00014319
2	chr1:230639250:A:G	230639250	NA,G	NA,A	NA,1	NA,-inf	NA,inf	NA,0.261185	0.000140324	0.000143091
2	chr1:230292283:G:A	230292283	NA,A	NA,G	NA,1	NA,inf	NA,inf	NA,0.259299	0.000140274	0.000143057
2	chr1:230124032:C:T	230124032	NA,T	NA,C	NA,1	NA,inf	NA,inf	NA,0.253059	0.000140224	0.000143001
2	chr1:230499845:A:G	230499845	NA,G	NA,A	NA,1	NA,inf	NA,inf	NA,0.247543	0.00014018	0.000142951
2	chr1:230133261:G:A	230133261	NA,A	NA,G	NA,1	NA,-inf	NA,inf	NA,0.265776	0.000140035	0.000142801
2	chr1:229688621:T:G	229688621	NA,G	NA,T	NA,1	NA,inf	NA,inf	NA,0.253162	0.000140034	0.000142804
2	chr1:230290640:C:T	230290640	NA,T	NA,C	NA,1	NA,-inf	NA,inf	NA,0.258512	0.000140016	0.000142776
2	chr1:230599875:C:T	230599875	NA,T	NA,C	NA,1	NA,-inf	NA,inf	NA,0.265579	0.000139972	0.000142722
2	chr1:230299922:C:G	230299922	NA,G	NA,C	NA,1	NA,-inf	NA,inf	NA,0.271125	0.000139958	0.000142687
2	chr1:230562769:G:A	230562769	NA,A	NA,G	NA,1	NA,inf	NA,inf	NA,0.243759	0.000139866	0.000142643
2	chr1:230496576:G:A	230496576	NA,A	NA,G	NA,1	NA,inf	NA,inf	NA,0.245044	0.000139801	0.000142565
2	chr1:229921516:AG:A	229921516	NA,A	NA,AG	NA,1	NA,inf	NA,inf	NA,0.253009	0.000139789	0.000142549
2	chr1:230366588:G:A	230366588	NA,A	NA,G	NA,1	NA,-inf	NA,inf	NA,0.267582	0.000139762	0.000142529
2	chr1:229904088:AT:A	229904088	NA,A	NA,AT	NA,1	NA,inf	NA,inf	NA,0.254011	0.000139696	0.000142448
2	chr1:230147889:A:G	230147889	NA,G	NA,A	NA,1	NA,inf	NA,inf	NA,0.27048	0.000139647	0.000142341
2	chr1:230147721:C:T	230147721	NA,T	NA,C	NA,1	NA,inf	NA,inf	NA,0.270013	0.000139583	0.000142276
2	chr1:230147152:G:A	230147152	NA,A	NA,G	NA,1	NA,inf	NA,inf	NA,0.270013	0.000139583	0.000142276
2	chr1:230290329:C:T	230290329	NA,T	NA,C	NA,1	NA,-inf	NA,inf	NA,0.255383	0.000139577	0.000142328
2	chr1:230367550:A:G	230367550	NA,G	NA,A	NA,1	NA,-inf	NA,inf	NA,0.270983	0.000139551	0.000142286
2	chr1:230541899:C:A	230541899	NA,A	NA,C	NA,1	NA,inf	NA,inf	NA,0.254952	0.000139528	0.000142286
2	chr1:230281814:A:G	230281814	G,G	A,A	1,1	-inf,-inf	inf,inf	0.0379504,1.25983	0.000139511	0.000141785
2	chr1:230472098:T:C	230472098	NA,C	NA,T	NA,1	NA,-inf	NA,inf	NA,0.294876	0.000139502	0.000142217
2	chr1:229731514:A:C	229731514	NA,C	NA,A	NA,1	NA,inf	NA,inf	NA,0.251599	0.000139501	0.00014227
2	chr1:230143669:C:T	230143669	NA,T	NA,C	NA,1	NA,inf	NA,inf	NA,0.26922	0.000139483	0.000142174
2	chr1:230143673:C:G	230143673	NA,G	NA,C	NA,1	NA,inf	NA,inf	NA,0.26922	0.000139483	0.000142174
2	chr1:230514081:G:A	230514081	NA,A	NA,G	NA,1	NA,inf	NA,inf	NA,0.254593	0.000139468	0.000142233
2	chr1:230487193:T:A	230487193	NA,A	NA,T	NA,1	NA,inf	NA,inf	NA,0.24237	0.00013943	0.000142187
2	chr1:229930367:T:C	229930367	NA,C	NA,T	NA,1	NA,-inf	NA,inf	NA,0.256367	0.000139425	0.000142179
2	chr1:230483660:A:C	230483660	C,NA	A,NA	1,NA	-inf,NA	inf,NA	0.548372,NA	0.00013937	0.000141731
2	chr1:230633897:C:T	230633897	NA,T	NA,C	NA,1	NA,inf	NA,inf	NA,0.257889	0.000139354	0.000142084
2	chr1:230003117:C:T	230003117	T,T	C,C	1,1	inf,inf	inf,inf	1.2344,0.217106	0.000139352	0.000141433
2	chr1:229692606:G:A	229692606	NA,A	NA,G	NA,1	NA,inf	NA,inf	NA,0.248143	0.000139317	0.000142073
2	chr1:229931067:A:C	229931067	NA,C	NA,A	NA,1	NA,-inf	NA,inf	NA,0.25543	0.000139295	0.000142046
2	chr1:229932925:G:A	229932925	NA,A	NA,G	NA,1	NA,-inf	NA,inf	NA,0.255381	0.000139289	0.00014204
2	chr1:230029307:C:T	230029307	NA,T	NA,C	NA,1	NA,inf	NA,inf	NA,0.251413	0.000139257	0.000142003
2	chr1:229862253:A:C	229862253	NA,C	NA,A	NA,1	NA,-inf	NA,inf	NA,0.254616	0.000139227	0.000141959
2	chr1:229862252:G:A	229862252	NA,A	NA,G	NA,1	NA,-inf	NA,inf	NA,0.254435	0.000139203	0.000141934
2	chr1:230128371:C:T	230128371	NA,T	NA,C	NA,1	NA,inf	NA,inf	NA,0.23106	0.000139121	0.000141892
2	chr1:230569986:T:C	230569986	NA,C	NA,T	NA,1	NA,-inf	NA,inf	NA,0.269088	0.000139095	0.000141821
2	chr1:230315589:A:AT	230315589	NA,AT	NA,A	NA,1	NA,inf	NA,inf	NA,0.249343	0.000139086	0.000141781
2	chr1:230498819:A:C	230498819	NA,C	NA,A	NA,1	NA,inf	NA,inf	NA,0.239701	0.000139072	0.000141822
2	chr1:229841639:T:C	229841639	NA,C	NA,T	NA,1	NA,inf	NA,inf	NA,0.244495	0.000139071	0.000141832
2	chr1:230148527:T:C	230148527	NA,C	NA,T	NA,1	NA,inf	NA,inf	NA,0.266348	0.00013907	0.000141754
2	chr1:230613193:G:C	230613193	NA,C	NA,G	NA,1	NA,-inf	NA,inf	NA,0.258393	0.000139016	0.000141748
2	chr1:230036560:A:G	230036560	NA,G	NA,A	NA,1	NA,-inf	NA,inf	NA,0.252952	0.00013899	0.000141721
2	chr1:230624567:A:G	230624567	NA,G	NA,A	NA,1	NA,inf	NA,inf	NA,0.254171	0.000138955	0.000141678
2	chr1:230288648:G:A	230288648	NA,A	NA,G	NA,1	NA,-inf	NA,inf	NA,0.262667	0.000138922	0.000141659
2	chr1:229850746:G:C	229850746	NA,C	NA,G	NA,1	NA,-inf	NA,inf	NA,0.24937	0.000138779	0.000141495
2	chr1:229691789:C:T	229691789	NA,T	NA,C	NA,1	NA,inf	NA,inf	NA,0.242793	0.000138572	0.000141313
2	chr1:229867142:C:T	229867142	NA,T	NA,C	NA,1	NA,-inf	NA,inf	NA,0.249894	0.000138537	0.000141256
2	chr1:230649198:C:T	230649198	NA,T	NA,C	NA,1	NA,inf	NA,inf	NA,0.24594	0.00013848	0.000141237
2	chr1:230387293:C:G	230387293	G,G	C,C	1,1	inf,inf	inf,inf	1.03059,1.09289	0.000138442	0.000140754
2	chr1:229845401:T:C	229845401	NA,C	NA,T	NA,1	NA,-inf	NA,inf	NA,0.2628	0.000138441	0.000141118
2	chr1:230047184:G:A	230047184	A,NA	G,NA	1,NA	-inf,NA	inf,NA	0.772048,NA	0.00013834	0.00014197
2	chr1:230485568:T:C	230485568	NA,C	NA,T	NA,1	NA,inf	NA,inf	NA,0.23448	0.000138335	0.00014107
2	chr1:230280338:C:T	230280338	NA,T	NA,C	NA,1	NA,-inf	NA,inf	NA,0.246524	0.000138308	0.000141036
2	chr1:230164334:G:A	230164334	NA,A	NA,G	NA,1	NA,-inf	NA,inf	NA,0.270977	0.000138285	0.000141007
2	chr1:229892105:G:A	229892105	NA,A	NA,G	NA,1	NA,-inf	NA,inf	NA,0.247318	0.000138243	0.000140974
2	chr1:230504462:G:A	230504462	A,NA	G,NA	1,NA	inf,NA	inf,NA	0.727493,NA	0.000138234	0.000140941
2	chr1:230503527:C:T	230503527	NA,T	NA,C	NA,1	NA,-inf	NA,inf	NA,0.252983	0.000138198	0.000140923
2	chr1:230267490:C:T	230267490	NA,T	NA,C	NA,1	NA,inf	NA,inf	NA,0.236891	0.000138193	0.000140937
2	chr1:229667103:C:T	229667103	NA,T	NA,C	NA,1	NA,inf	NA,inf	NA,0.244862	0.000138151	0.000140877
2	chr1:230050526:T:C	230050526	NA,C	NA,T	NA,1	NA,inf	NA,inf	NA,0.232806	0.000138135	0.000140868
2	chr1:230470189:T:C	230470189	NA,C	NA,T	NA,1	NA,-inf	NA,inf	NA,0.284268	0.000138113	0.000140803
2	chr1:229864132:C:T	229864132	T,NA	C,NA	1,NA	inf,NA	inf,NA	0.68231,NA	0.000137938	0.00014098
2	chr1:230483604:C:T	230483604	NA,T	NA,C	NA,1	NA,-inf	NA,inf	NA,0.231523	0.000137926	0.000140666
2	chr1:230279466:C:T	230279466	NA,T	NA,C	NA,1	NA,-inf	NA,inf	NA,0.243548	0.000137894	0.000140613
2	chr1:230034419:A:C	230034419	NA,C	NA,A	NA,1	NA,-inf	NA,inf	NA,0.244828	0.000137892	0.000140601
2	chr1:230478701:G:A	230478701	NA,A	NA,G	NA,1	NA,-inf	NA,inf	NA,0.282297	0.000137876	0.000140561
2	chr1:230545062:C:T	230545062	NA,T	NA,C	NA,1	NA,inf	NA,inf	NA,0.234486	0.000137776	0.000140486
2	chr1:230260185:T:C	230260185	NA,C	NA,T	NA,1	NA,inf	NA,inf	NA,0.233834	0.000137769	0.000140504
2	chr1:230158326:G:T	230158326	NA,T	NA,G	NA,1	NA,inf	NA,inf	NA,0.265924	0.000137713	0.000140423
2	chr1:230476268:G:A	230476268	NA,A	NA,G	NA,1	NA,-inf	NA,inf	NA,0.280768	0.000137673	0.000140355
2	chr1:230488248:A:T	230488248	NA,T	NA,A	NA,1	NA,inf	NA,inf	NA,0.229493	0.000137649	0.00014037
2	chr1:230294288:C:T	230294288	T,NA	C,NA	1,NA	inf,NA	inf,NA	0.425723,NA	0.000137599	0.000139368
2	chr1:230458773:A:G	230458773	NA,G	NA,A	NA,1	NA,-inf	NA,inf	NA,0.281659	0.00013759	0.000140269
2	chr1:230369567:C:A	230369567	NA,A	NA,C	NA,1	NA,-inf	NA,inf	NA,0.256303	0.00013757	0.000140268
2	chr1:229674235:G:A	229674235	NA,A	NA,G	NA,1	NA,inf	NA,inf	NA,0.235446	0.000137544	0.000140268
2	chr1:230281811:T:C	230281811	C,C	T,T	1,1	-inf,-inf	inf,inf	0.045859,1.25852	0.00013752	0.000139787
2	chr1:229668899:A:G	229668899	NA,G	NA,A	NA,1	NA,inf	NA,inf	NA,0.238785	0.000137516	0.000140234
2	chr1:230269905:T:C	230269905	NA,C	NA,T	NA,1	NA,inf	NA,inf	NA,0.231721	0.000137483	0.000140213
2	chr1:230126475:T:C	230126475	NA,C	NA,T	NA,1	NA,-inf	NA,inf	NA,0.236969	0.000137448	0.000140139
2	chr1:229924176:C:T	229924176	NA,T	NA,C	NA,1	NA,-inf	NA,inf	NA,0.244681	0.000137405	0.000140096
2	chr1:229865843:G:A	229865843	NA,A	NA,G	NA,1	NA,-inf	NA,inf	NA,0.241211	0.000137394	0.000140092
2	chr1:230510916:C:A	230510916	NA,A	NA,C	NA,1	NA,inf	NA,inf	NA,0.239574	0.000137371	0.000140094
2	chr1:230507953:G:A	230507953	NA,A	NA,G	NA,1	NA,inf	NA,inf	NA,0.239574	0.000137371	0.000140094
2	chr1:230006589:C:T	230006589	NA,T	NA,C	NA,1	NA,inf	NA,inf	NA,0.236821	0.000137267	0.000139974
2	chr1:230632209:T:G	230632209	NA,G	NA,T	NA,1	NA,inf	NA,inf	NA,0.248726	0.000137217	0.000139865
2	chr1:230630504:G:T	230630504	NA,T	NA,G	NA,1	NA,inf	NA,inf	NA,0.248246	0.000137153	0.000139801
2	chr1:229839347:C:T	229839347	NA,T	NA,C	NA,1	NA,-inf	NA,inf	NA,0.233701	0.000137144	0.000139843
2	chr1:230550085:A:G	230550085	NA,G	NA,A	NA,1	NA,-inf	NA,inf	NA,0.237161	0.000137137	0.000139844
2	chr1:230631879:G:A	230631879	NA,A	NA,G	NA,1	NA,inf	NA,inf	NA,0.248093	0.000137134	0.000139781
2	chr1:230510112:T:C	230510112	NA,C	NA,T	NA,1	NA,inf	NA,inf	NA,0.237728	0.000137126	0.000139845
2	chr1:229838393:T:G	229838393	NA,G	NA,T	NA,1	NA,-inf	NA,inf	NA,0.233413	0.000137107	0.000139806
2	chr1:229931464:G:A	229931464	NA,A	NA,G	NA,1	NA,-inf	NA,inf	NA,0.239033	0.000137082	0.000139789
2	chr1:230633037:G:C	230633037	NA,C	NA,G	NA,1	NA,inf	NA,inf	NA,0.247659	0.000137077	0.000139723
2	chr1:230632054:A:G	230632054	NA,G	NA,A	NA,1	NA,inf	NA,inf	NA,0.247659	0.000137077	0.000139723
2	chr1:229937870:G:A	229937870	NA,A	NA,G	NA,1	NA,-inf	NA,inf	NA,0.237258	0.000137004	0.000139709
2	chr1:230256785:T:G	230256785	G,G	T,T	1,1	inf,-inf	inf,inf	0.00976847,1.0009	0.000136996	0.000138334
2	chr1:229882005:C:T	229882005	NA,T	NA,C	NA,1	NA,-inf	NA,inf	NA,0.237266	0.000136864	0.000139567
2	chr1:230192471:C:T	230192471	NA,T	NA,C	NA,1	NA,-inf	NA,inf	NA,0.232503	0.000136862	0.000139574
2	chr1:230475757:TG:T	230475757	NA,T	NA,TG	NA,1	NA,-inf	NA,inf	NA,0.274309	0.000136854	0.000139521
2	chr1:230296173:C:T	230296173	NA,T	NA,C	NA,1	NA,-inf	NA,inf	NA,0.262044	0.000136774	0.000139465
2	chr1:229838601:A:G	229838601	G,G	A,A	1,1	-inf,-inf	inf,inf	0.35385,1.23299	0.000136751	0.000139041
2	chr1:230368481:T:C	230368481	NA,C	NA,T	NA,1	NA,-inf	NA,inf	NA,0.249523	0.000136699	0.00013938
2	chr1:230453481:G:A	230453481	NA,A	NA,G	NA,1	NA,inf	NA,inf	NA,0.242531	0.000136673	0.000139354
2	chr1:230605641:A:G	230605641	G,G	A,A	1,1	inf,inf	inf,inf	1.20375,0.222019	0.000136644	0.000138964
2	chr1:229871818:T:C	229871818	NA,C	NA,T	NA,1	NA,inf	NA,inf	NA,0.227605	0.000136627	0.000139347
2	chr1:230278499:T:C	230278499	NA,C	NA,T	NA,1	NA,-inf	NA,inf	NA,0.252837	0.000136605	0.000139279
2	chr1:229939245:T:C	229939245	NA,C	NA,T	NA,1	NA,-inf	NA,inf	NA,0.233186	0.000136515	0.000139211
2	chr1:230401003:T:C	230401003	C,C	T,T	1,1	inf,inf	inf,inf	1.32791,0.333307	0.000136478	0.000139994
2	chr1:230629827:A:C	230629827	NA,C	NA,A	NA,1	NA,inf	NA,inf	NA,0.24288	0.000136456	0.000139091
2	chr1:230380831:G:A	230380831	A,A	G,G	1,1	-inf,inf	inf,inf	1.49421,0.1771	0.000136403	0.000138392
2	chr1:230219692:C:T	230219692	NA,T	NA,C	NA,1	NA,inf	NA,inf	NA,0.233742	0.000136374	0.000139062
2	chr1:230187313:C:T	230187313	NA,T	NA,C	NA,1	NA,inf	NA,inf	NA,0.219233	0.000136327	0.00013903
2	chr1:229725276:G:A	229725276	NA,A	NA,G	NA,1	NA,inf	NA,inf	NA,0.227174	0.000136309	0.000139004
2	chr1:229902972:T:C	229902972	NA,C	NA,T	NA,1	NA,-inf	NA,inf	NA,0.240608	0.000136304	0.000138936
2	chr1:229991511:G:A	229991511	NA,A	NA,G	NA,1	NA,inf	NA,inf	NA,0.224828	0.000136296	0.000139011
2	chr1:230198091:C:T	230198091	NA,T	NA,C	NA,1	NA,-inf	NA,inf	NA,0.227848	0.000136294	0.000138995
2	chr1:229926396:C:A	229926396	A,NA	C,NA	1,NA	inf,NA	inf,NA	0.602406,NA	0.00013629	0.000138902
2	chr1:229790096:G:A	229790096	NA,A	NA,G	NA,1	NA,inf	NA,inf	NA,0.224772	0.000136209	0.000138912
2	chr1:229939242:G:A	229939242	NA,A	NA,G	NA,1	NA,-inf	NA,inf	NA,0.230694	0.000136191	0.00013888
2	chr1:229707162:A:G	229707162	NA,G	NA,A	NA,1	NA,inf	NA,inf	NA,0.226939	0.000136096	0.000138786
2	chr1:230411139:C:T	230411139	NA,T	NA,C	NA,1	NA,-inf	NA,inf	NA,0.214755	0.000136075	0.000138761
2	chr1:229797137:A:T	229797137	NA,T	NA,A	NA,1	NA,inf	NA,inf	NA,0.221173	0.000135983	0.000138685
2	chr1:230405441:A:G	230405441	NA,G	NA,A	NA,1	NA,-inf	NA,inf	NA,0.205538	0.000135978	0.000138647
2	chr1:230115873:A:T	230115873	NA,T	NA,A	NA,1	NA,inf	NA,inf	NA,0.220971	0.000135948	0.000138644
2	chr1:230619588:C:T	230619588	T,NA	C,NA	1,NA	inf,NA	inf,NA	0.747083,NA	0.000135927	0.000138835
2	chr1:230288052:C:T	230288052	NA,T	NA,C	NA,1	NA,inf	NA,inf	NA,0.256101	0.000135833	0.000138489
2	chr1:229851530:A:G	229851530	NA,G	NA,A	NA,1	NA,-inf	NA,inf	NA,0.237623	0.00013578	0.000138433
2	chr1:230630447:T:C	230630447	NA,C	NA,T	NA,1	NA,inf	NA,inf	NA,0.237122	0.000135736	0.000138358
2	chr1:230374976:C:T	230374976	NA,T	NA,C	NA,1	NA,-inf	NA,inf	NA,0.232843	0.000135689	0.000138365
2	chr1:230497219:A:G	230497219	NA,G	NA,A	NA,1	NA,inf	NA,inf	NA,0.214448	0.000135652	0.000138333
2	chr1:230415886:C:T	230415886	NA,T	NA,C	NA,1	NA,inf	NA,inf	NA,0.251552	0.000135646	0.000138316
2	chr1:230633379:T:C	230633379	NA,C	NA,T	NA,1	NA,inf	NA,inf	NA,0.235695	0.000135551	0.000138171
2	chr1:229716210:T:C	229716210	NA,C	NA,T	NA,1	NA,inf	NA,inf	NA,0.225072	0.000135546	0.000138223
2	chr1:230613034:T:G	230613034	NA,G	NA,T	NA,1	NA,-inf	NA,inf	NA,0.231933	0.000135524	0.000138189
2	chr1:230072687:A:G	230072687	NA,G	NA,A	NA,1	NA,-inf	NA,inf	NA,0.213231	0.000135454	0.000138122
```
