## Supplementary material for "Characterization of shared and ancestry-specific signals driving complex traits using multi-ancestry fine-mapping": susiex_nc3.cs80.snp

```
BP	SNP	PIP(CS1)	LogBF(CS1,Pop1)	LogBF(CS1,Pop2)	PIP(CS2)	LogBF(CS2,Pop1)	LogBF(CS2,Pop2)
229660032	chr1:229660032:A:G	4.36384e-05	-1.4883e-10	1.76529	0.00239632	-1.4883e-10	1.84787
229660524	chr1:229660524:T:C	1.27762e-05	1.34293	-0.805998	0.000678907	1.38988	-0.803212
229660719	chr1:229660719:G:A	4.41983e-05	1.19003	0.587998	0.00243409	1.24371	0.619799
229660777	chr1:229660777:G:A	4.401e-05	1.17551	0.598255	0.00242221	1.2287	0.629913
229661172	chr1:229661172:C:A	1.29119e-05	1.34558	-0.798083	0.000686768	1.39348	-0.795305
229661293	chr1:229661293:A:C	4.12569e-05	1.35635	0.35281	0.00225725	1.40582	0.382269
229661892	chr1:229661892:G:C	1.52885e-05	1.07353	-0.357084	0.000803063	1.11325	-0.358633
229662352	chr1:229662352:G:A	2.55652e-06	-1.4883e-10	-1.07201	0.000129792	-1.4883e-10	-1.06789
229662513	chr1:229662513:T:A	4.41048e-05	-1.4883e-10	1.77592	0.00242236	-1.4883e-10	1.85868
229662663	chr1:229662663:C:T	1.11658e-05	1.04865	-0.646445	0.000583451	1.08706	-0.651913
229662964	chr1:229662964:G:A	8.35292e-06	-1.4883e-10	0.111958	0.000434908	-1.4883e-10	0.141319
229663127	chr1:229663127:C:T	1.5151e-05	1.46064	-0.753229	0.000805311	1.50731	-0.7499
229663378	chr1:229663378:C:G	3.90734e-06	-1.4883e-10	-0.647796	0.000202343	-1.4883e-10	-0.623851
229663467	chr1:229663467:T:C	5.6666e-07	-1.58465	-0.994	3.05466e-05	-1.50892	-1.00564
229663798	chr1:229663798:G:A	2.84072e-06	-1.4883e-10	-0.966596	0.00014441	-1.4883e-10	-0.961162
229663891	chr1:229663891:T:C	4.64804e-05	1.3365	0.491876	0.00254564	1.38509	0.523229
229663965	chr1:229663965:T:C	3.6273e-05	-1.4883e-10	1.58042	0.00198665	-1.4883e-10	1.66039
229664752	chr1:229664752:C:T	1.53819e-06	-1.58005	-2.24018e-10	8.54335e-05	-1.48608	-2.24018e-10
229664761	chr1:229664761:C:T	3.20215e-05	-1.4883e-10	1.45576	0.00175075	-1.4883e-10	1.53398
229665078	chr1:229665078:T:C	2.3965e-05	1.23071	-0.0647653	0.00132285	1.28649	-0.0327677
229665221	chr1:229665221:T:G	3.38345e-05	-1.4883e-10	1.51083	0.00171784	-1.4883e-10	1.51501
229665353	chr1:229665353:G:C	1.65881e-05	1.73757	-0.939542	0.000909923	1.81549	-0.93595
229665373	chr1:229665373:T:C	8.25362e-06	-1.4883e-10	0.0999984	0.000427793	-1.4883e-10	0.124823
229665547	chr1:229665547:C:T	4.10816e-06	-1.4883e-10	-0.597678	0.000211315	-1.4883e-10	-0.580468
229665600	chr1:229665600:TATG:T	1.50698e-05	1.51156	-0.809528	0.000814488	1.57338	-0.804642
229665651	chr1:229665651:A:G	5.86613e-06	-1.4883e-10	-0.241459	0.000302814	-1.4883e-10	-0.220698
229665820	chr1:229665820:C:A	4.11708e-06	-1.4883e-10	-0.595509	0.00021178	-1.4883e-10	-0.578269
229666577	chr1:229666577:G:A	2.39267e-06	-1.4883e-10	-1.13824	0.000121138	-1.4883e-10	-1.13689
229666593	chr1:229666593:G:A	1.08074e-05	-1.4883e-10	0.369579	0.000570325	-1.4883e-10	0.41239
229666798	chr1:229666798:C:T	4.4102e-06	-1.4883e-10	-0.526733	0.000229092	-1.4883e-10	-0.499694
229666804	chr1:229666804:T:C	6.20823e-07	-1.62211	-0.865252	3.32999e-05	-1.56089	-0.867369
229667103	chr1:229667103:C:T	2.72676e-06	-1.4883e-10	-1.00754	0.000138151	-1.4883e-10	-1.00547
229667108	chr1:229667108:C:T	3.08224e-06	-1.4883e-10	-0.884997	0.000156503	-1.4883e-10	-0.880742
229667249	chr1:229667249:C:T	9.39382e-06	1.27207	-1.04268	0.000368985	1.01936	-1.04242
229667284	chr1:229667284:T:C	1.48127e-05	-1.4883e-10	0.68483	0.000751373	-1.4883e-10	0.688085
229667519	chr1:229667519:T:C	3.7126e-06	-1.4883e-10	-0.69892	0.000185565	-1.4883e-10	-0.710414
229667563	chr1:229667563:A:G	3.82326e-06	-1.4883e-10	-0.66955	0.000197129	-1.4883e-10	-0.649959
229667568	chr1:229667568:A:G	3.39063e-06	-1.4883e-10	-0.789639	0.000174894	-1.4883e-10	-0.769635
229667907	chr1:229667907:C:T	9.2403e-07	-1.57398	-0.515688	4.97122e-05	-1.49964	-0.527927
229668791	chr1:229668791:C:T	2.61029e-06	-1.4883e-10	-1.05119	0.00013199	-1.4883e-10	-1.05109
229668899	chr1:229668899:A:G	2.71891e-06	-1.4883e-10	-1.01042	0.000137516	-1.4883e-10	-1.01008
229669145	chr1:229669145:T:C	9.68043e-07	-1.28944	-0.753697	4.12789e-05	-1.47473	-0.738739
229669146	chr1:229669146:G:A	4.17888e-06	0.565507	-1.14612	0.000197283	0.497152	-1.14633
229669396	chr1:229669396:T:A	2.36869e-06	-1.4883e-10	-1.14832	0.00011975	-1.4883e-10	-1.14841
229670428	chr1:229670428:A:G	4.09808e-06	-1.4883e-10	-0.600134	0.000207392	-1.4883e-10	-0.599204
229670525	chr1:229670525:G:A	5.11351e-06	-1.4883e-10	-0.378767	0.00025849	-1.4883e-10	-0.378959
229670631	chr1:229670631:C:T	5.47001e-06	-1.4883e-10	-0.311374	0.00027835	-1.4883e-10	-0.304939
229670915	chr1:229670915:C:A	6.59679e-07	-1.28178	-1.14487	3.52524e-05	-1.22536	-1.14592
229671046	chr1:229671046:C:T	2.96962e-06	-1.4883e-10	-0.922219	0.00015041	-1.4883e-10	-0.920454
229671262	chr1:229671262:C:T	7.62591e-07	-1.17496	-1.10672	3.62211e-05	-1.24378	-1.10039
229671619	chr1:229671619:C:T	2.8895e-06	-1.4883e-10	-0.949571	0.000147747	-1.4883e-10	-0.938316
229671681	chr1:229671681:T:C	3.3249e-06	-1.4883e-10	-0.809214	0.000170568	-1.4883e-10	-0.794681
229671704	chr1:229671704:T:G	2.7758e-06	-1.4883e-10	-0.989715	0.00014074	-1.4883e-10	-0.9869
229671745	chr1:229671745:C:T	2.00214e-05	-1.4883e-10	0.98615	0.00106002	-1.4883e-10	1.03222
229671895	chr1:229671895:G:A	7.4938e-06	-1.4883e-10	0.00342313	0.000374509	-1.4883e-10	-0.00820162
229672314	chr1:229672314:A:C	9.98798e-06	-1.4883e-10	0.290729	0.00050955	-1.4883e-10	0.29971
229672745	chr1:229672745:T:C	5.3184e-07	-1.52621	-1.11585	2.86291e-05	-1.46665	-1.11275
229673553	chr1:229673553:T:A	5.11143e-06	-1.4883e-10	-0.379173	0.000258284	-1.4883e-10	-0.379756
229673660	chr1:229673660:T:A	1.11478e-06	-1.41789	-0.484104	4.97724e-05	-1.56046	-0.465893
229673799	chr1:229673799:A:C	2.86417e-06	-1.4883e-10	-0.958376	0.000144745	-1.4883e-10	-0.958841
229674039	chr1:229674039:G:A	5.5385e-07	-1.48419	-1.11732	3.00563e-05	-1.41646	-1.11429
229674151	chr1:229674151:TC:T	8.461e-07	-1.50508	-0.672695	4.64534e-05	-1.40035	-0.695016
229674156	chr1:229674156:A:G	5.68179e-07	-1.46054	-1.11543	3.09359e-05	-1.38958	-1.11232
229674235	chr1:229674235:G:A	2.72378e-06	-1.4883e-10	-1.00863	0.000137544	-1.4883e-10	-1.00987
229674513	chr1:229674513:A:G	5.64925e-06	-1.35259	1.07346	0.000252923	-1.51129	1.11056
229675059	chr1:229675059:A:G	1.47807e-06	-1.047	-0.572919	6.86354e-05	-1.14742	-0.55759
229675306	chr1:229675306:C:T	2.91449e-06	-1.4883e-10	-0.940958	0.000148414	-1.4883e-10	-0.933812
229675972	chr1:229675972:C:T	5.68674e-06	-1.4883e-10	-0.272516	0.000294407	-1.4883e-10	-0.248853
229676023	chr1:229676023:G:C	6.63011e-07	-1.38171	-1.03991	3.12998e-05	-1.44903	-1.04118
229676093	chr1:229676093:A:C	6.45047e-07	-1.39903	-1.05005	3.05105e-05	-1.46444	-1.05131
229676190	chr1:229676190:C:G	6.58365e-07	-1.51509	-0.91356	3.68204e-05	-1.41379	-0.913973
229676239	chr1:229676239:TATC:T	5.86804e-07	-1.40304	-1.14068	2.78135e-05	-1.46811	-1.14018
229676242	chr1:229676242:C:T	1.90208e-06	-1.01904	-0.348667	7.7013e-05	-1.26153	-0.328314
229676484	chr1:229676484:G:T	2.45248e-06	-1.4883e-10	-1.11355	0.000123586	-1.4883e-10	-1.11688
229676513	chr1:229676513:G:A	3.85361e-06	0.472071	-1.13371	0.000180429	0.395776	-1.13426
229676560	chr1:229676560:TC:T	5.92961e-06	-1.4883e-10	-0.230695	0.000304394	-1.4883e-10	-0.215493
229685136	chr1:229685136:C:T	4.41028e-06	0.535071	-1.06179	0.000208164	0.465642	-1.06113
229686475	chr1:229686475:G:T	3.65444e-06	0.424559	-1.13927	0.000171044	0.347799	-1.13969
229686532	chr1:229686532:C:T	8.38822e-07	-1.07359	-1.11282	3.89177e-05	-1.16525	-1.10711
229686982	chr1:229686982:C:T	7.32609e-06	-0.0192118	-2.24018e-10	0.000480902	0.241846	-2.24018e-10
229687012	chr1:229687012:C:T	1.39375e-06	-1.67866	-2.24018e-10	6.90586e-05	-1.69886	-2.24018e-10
229687040	chr1:229687040:C:T	6.29018e-06	-1.4883e-10	-0.171664	0.000320265	-1.4883e-10	-0.164669
229687300	chr1:229687300:C:T	2.77546e-06	-1.4883e-10	-0.989837	0.000141749	-1.4883e-10	-0.979761
229687384	chr1:229687384:C:T	6.57826e-06	-1.4883e-10	-0.126883	0.00033502	-1.4883e-10	-0.119627
229687432	chr1:229687432:G:A	1.9812e-06	-0.711458	-0.615494	8.63121e-05	-0.869485	-0.606361
229687651	chr1:229687651:A:G	3.71517e-06	0.375098	-1.07333	0.000175808	0.308335	-1.07276
229687711	chr1:229687711:G:A	2.93625e-06	-1.4883e-10	-0.93352	0.000149558	-1.4883e-10	-0.926134
229687871	chr1:229687871:C:T	1.39398e-06	-1.67849	-2.24018e-10	6.85876e-05	-1.70571	-2.24018e-10
229687880	chr1:229687880:C:T	2.87972e-06	-1.4883e-10	-0.952959	0.000146527	-1.4883e-10	-0.946607
229687995	chr1:229687995:A:G	2.78831e-06	-1.4883e-10	-0.985216	0.00014243	-1.4883e-10	-0.974965
229688219	chr1:229688219:G:A	3.91504e-06	0.501617	-1.14744	0.000183157	0.423871	-1.14734
229688265	chr1:229688265:TC:T	2.18469e-06	-1.22918	-2.24018e-10	8.88623e-05	-1.44673	-2.24018e-10
229688360	chr1:229688360:G:A	6.56001e-06	-1.4883e-10	-0.129661	0.000334087	-1.4883e-10	-0.122415
229688439	chr1:229688439:A:G	3.26216e-06	-1.4883e-10	-0.828264	0.000167256	-1.4883e-10	-0.814292
229688621	chr1:229688621:T:G	2.77084e-06	-1.4883e-10	-0.991504	0.000140034	-1.4883e-10	-0.991935
229688747	chr1:229688747:C:T	7.03803e-06	-1.4883e-10	-0.0593249	0.000358174	-1.4883e-10	-0.0527977
229688826	chr1:229688826:G:T	3.43232e-05	-1.4883e-10	1.52517	0.00187658	-1.4883e-10	1.60339
229688925	chr1:229688925:G:T	1.50071e-06	-1.58683	-0.0178864	8.68426e-05	-1.44292	-0.0267971
229689023	chr1:229689023:T:C	3.15065e-06	-1.4883e-10	-0.863045	0.000159916	-1.4883e-10	-0.859171
229689099	chr1:229689099:C:T	3.89053e-06	-1.4883e-10	-0.652108	0.000196539	-1.4883e-10	-0.652954
229689231	chr1:229689231:C:T	7.55547e-07	-1.45708	-0.833888	4.29014e-05	-1.34012	-0.834789
229689304	chr1:229689304:T:G	3.33084e-06	0.340608	-1.14804	0.000156266	0.265712	-1.14797
229689547	chr1:229689547:C:T	6.43082e-06	-1.4883e-10	-0.149552	0.000327484	-1.4883e-10	-0.142377
229689691	chr1:229689691:T:C	1.5897e-06	-1.54711	-2.24018e-10	9.85572e-05	-1.34318	-2.24018e-10
229689963	chr1:229689963:C:G	3.8299e-06	-1.37221	0.7044	0.000171736	-1.52555	0.737688
229690107	chr1:229690107:C:T	2.89878e-06	-1.4883e-10	-0.946362	0.000146483	-1.4883e-10	-0.946906
229690130	chr1:229690130:A:G	7.19176e-06	-1.4883e-10	-0.0377169	0.000359509	-1.4883e-10	-0.0490781
229690631	chr1:229690631:G:A	3.52974e-06	-1.4883e-10	-0.749429	0.000179147	-1.4883e-10	-0.745608
229690640	chr1:229690640:T:C	3.47999e-06	-1.4883e-10	-0.763623	0.00017591	-1.4883e-10	-0.763844
229690956	chr1:229690956:AG:A	1.47528e-06	-1.62181	-2.24018e-10	7.2504e-05	-1.65018	-2.24018e-10
229690962	chr1:229690962:T:C	5.8496e-06	-1.4883e-10	-0.24428	0.000297781	-1.4883e-10	-0.237458
229691471	chr1:229691471:A:C	4.71771e-06	0.599324	-1.05866	0.000220705	0.521611	-1.0586
229691553	chr1:229691553:T:G	4.55862e-06	-0.437188	-0.0564459	0.000164802	-0.776571	-0.0525038
229691636	chr1:229691636:G:T	2.63016e-06	-0.344316	-0.699293	9.37383e-05	-0.694701	-0.698609
229691700	chr1:229691700:A:G	5.42798e-06	-1.4883e-10	-0.319086	0.00027625	-1.4883e-10	-0.31251
229691789	chr1:229691789:C:T	2.74158e-06	-1.4883e-10	-1.00212	0.000138572	-1.4883e-10	-1.00243
229692231	chr1:229692231:A:G	3.34724e-06	-1.4883e-10	-0.802517	0.000170642	-1.4883e-10	-0.794248
229692543	chr1:229692543:G:T	5.48257e-06	0.3901	-0.69918	0.000264519	0.337739	-0.693645
229692589	chr1:229692589:T:C	9.4367e-06	-1.4883e-10	0.233953	0.000480302	-1.4883e-10	0.240599
229692606	chr1:229692606:G:A	2.75667e-06	-1.4883e-10	-0.99663	0.000139317	-1.4883e-10	-0.997068
229692642	chr1:229692642:T:G	4.25796e-06	-1.4883e-10	-0.561864	0.000215138	-1.4883e-10	-0.562536
229692816	chr1:229692816:C:T	1.26126e-06	-0.630468	-1.14807	6.41563e-05	-0.624539	-1.14796
229692970	chr1:229692970:C:T	3.94021e-06	-1.4883e-10	-0.63942	0.000199135	-1.4883e-10	-0.639834
229693111	chr1:229693111:G:A	2.21862e-06	-0.747262	-0.466505	8.4669e-05	-1.02977	-0.465298
229693152	chr1:229693152:A:AT	3.28233e-06	0.219028	-1.04113	0.000156237	0.15866	-1.0411
229693387	chr1:229693387:A:C	3.81006e-06	0.389704	-1.06271	0.00018053	0.32472	-1.06264
229693472	chr1:229693472:C:A	4.04301e-05	-1.4883e-10	1.68892	0.0022161	-1.4883e-10	1.76969
229693557	chr1:229693557:T:C	4.11531e-06	0.275739	-0.871679	0.000196893	0.217802	-0.868958
229693913	chr1:229693913:C:T	3.31973e-06	-1.4883e-10	-0.81077	0.000168104	-1.4883e-10	-0.809232
229694191	chr1:229694191:G:A	3.28896e-05	-1.4883e-10	1.4825	0.00179672	-1.4883e-10	1.5599
229694284	chr1:229694284:C:T	2.66476e-06	-1.4883e-10	-1.03054	0.000134707	-1.4883e-10	-1.03071
229694393	chr1:229694393:A:C	5.29895e-07	-1.70519	-0.940542	2.76106e-05	-1.69583	-0.919784
229694933	chr1:229694933:C:T	2.90175e-06	-1.4883e-10	-0.945339	0.000148385	-1.4883e-10	-0.934005
229695012	chr1:229695012:T:C	5.36647e-07	-1.55457	-1.0785	2.50942e-05	-1.6451	-1.06608
229695429	chr1:229695429:G:A	2.86754e-06	-1.4883e-10	-0.957198	0.00014658	-1.4883e-10	-0.946248
229695584	chr1:229695584:T:C	3.86801e-06	-1.4883e-10	-0.657913	0.000200548	-1.4883e-10	-0.632762
229695679	chr1:229695679:C:T	2.5568e-06	-1.4883e-10	-1.0719	0.000129437	-1.4883e-10	-1.07062
229695732	chr1:229695732:T:C	1.5116e-05	-1.4883e-10	0.705102	0.000822031	-1.4883e-10	0.777961
229695810	chr1:229695810:G:A	2.87168e-06	-1.4883e-10	-0.955758	0.000146797	-1.4883e-10	-0.944767
229695856	chr1:229695856:T:C	2.27206e-06	-0.469176	-0.720789	8.7143e-05	-0.777542	-0.688725
229695857	chr1:229695857:G:A	3.91967e-06	0.268198	-0.912844	0.000128212	-0.184852	-0.895276
229696043	chr1:229696043:G:A	1.93519e-06	-1.35045	-2.24018e-10	9.75676e-05	-1.35327	-2.24018e-10
229696063	chr1:229696063:G:A	1.17769e-06	-1.08462	-0.762479	5.56851e-05	-1.17281	-0.741295
229696414	chr1:229696414:C:T	9.1354e-07	-1.07956	-1.02152	4.28392e-05	-1.15574	-1.02062
229696907	chr1:229696907:C:T	1.36222e-06	-1.70154	-2.24018e-10	6.86104e-05	-1.70537	-2.24018e-10
229697058	chr1:229697058:C:T	5.67031e-06	-1.4883e-10	-0.27541	0.000294077	-1.4883e-10	-0.249974
229697209	chr1:229697209:G:A	8.01641e-07	-1.15685	-1.07489	3.77696e-05	-1.22804	-1.07427
229697323	chr1:229697323:G:A	2.75937e-06	0.09011	-1.08576	9.09466e-05	-0.344808	-1.07874
229697474	chr1:229697474:A:G	4.73255e-06	0.246985	-0.703174	0.000148835	-0.232247	-0.698735
229697513	chr1:229697513:T:C	3.99628e-06	0.0989307	-0.72422	0.000129109	-0.351453	-0.72171
229698394	chr1:229698394:G:A	3.0484e-05	-1.4883e-10	1.40655	0.00166397	-1.4883e-10	1.48315
229698429	chr1:229698429:A:C	4.87387e-06	-1.4883e-10	-0.426765	0.000248949	-1.4883e-10	-0.416567
229698554	chr1:229698554:C:T	4.53263e-06	0.207573	-0.706924	0.000143342	-0.266046	-0.702538
229698787	chr1:229698787:T:C	3.45077e-06	0.176139	-0.948194	0.000109864	-0.288074	-0.946496
229698876	chr1:229698876:A:G	2.86797e-06	-1.4883e-10	-0.957051	0.000144884	-1.4883e-10	-0.957881
229698975	chr1:229698975:A:G	5.14523e-06	-0.0798905	-0.292693	0.000170736	-0.50765	-0.286051
229699666	chr1:229699666:T:C	3.75022e-06	0.0432231	-0.732063	0.000122058	-0.401708	-0.727611
229699871	chr1:229699871:G:A	4.41062e-06	-1.4883e-10	-0.526639	0.000228633	-1.4883e-10	-0.501699
229699984	chr1:229699984:T:G	2.92447e-06	0.192442	-1.12998	0.000154442	0.229548	-1.12355
229700066	chr1:229700066:G:A	3.6318e-06	-1.4883e-10	-0.720926	0.000184264	-1.4883e-10	-0.717448
229700396	chr1:229700396:A:G	2.46704e-06	-1.4883e-10	-1.10764	0.000124754	-1.4883e-10	-1.10747
229700419	chr1:229700419:A:G	6.44298e-06	0.971587	-1.11925	0.000330916	0.988835	-1.12079
229700466	chr1:229700466:T:C	7.41682e-06	0.881371	-0.888273	0.000243637	0.444189	-0.882326
229700507	chr1:229700507:C:T	8.04755e-06	0.966325	-0.891611	0.00026255	0.522377	-0.885752
229700574	chr1:229700574:T:C	4.11899e-06	-1.4883e-10	-0.595045	0.000210141	-1.4883e-10	-0.586039
229700691	chr1:229700691:G:A	8.32564e-06	0.964117	-0.855431	0.000271511	0.519343	-0.849159
229700785	chr1:229700785:T:C	7.90131e-06	0.90339	-0.847015	0.000259342	0.464982	-0.84065
229700787	chr1:229700787:T:C	3.71756e-06	-1.4883e-10	-0.697586	0.000190346	-1.4883e-10	-0.684972
229700832	chr1:229700832:G:A	7.87887e-06	0.913631	-0.8601	0.000258371	0.474463	-0.853883
229701007	chr1:229701007:C:A	3.66883e-06	-1.4883e-10	-0.710781	0.000185646	-1.4883e-10	-0.709973
229701516	chr1:229701516:G:A	1.02933e-06	-1.68908	-0.292673	5.47343e-05	-1.64081	-0.290517
229702329	chr1:229702329:C:T	7.61927e-06	0.886397	-0.86637	0.000250067	0.448129	-0.860217
229702348	chr1:229702348:C:T	7.58797e-06	0.880325	-0.864414	0.000249431	0.443603	-0.858238
229702658	chr1:229702658:T:C	1.341e-06	-0.953816	-0.763424	6.39017e-05	-1.01964	-0.75683
229702712	chr1:229702712:A:G	2.25583e-06	-0.0619331	-1.1352	8.64608e-05	-0.344109	-1.13002
229702823	chr1:229702823:A:C	6.53863e-06	0.745906	-0.878832	0.000217881	0.322875	-0.872743
229703171	chr1:229703171:C:T	7.19145e-06	0.866403	-0.904164	0.00023709	0.433014	-0.89839
229703209	chr1:229703209:A:G	8.62044e-06	0.956531	-0.813048	0.000282978	0.517663	-0.806113
229703504	chr1:229703504:C:T	6.24388e-06	-1.4883e-10	-0.179051	0.000315964	-1.4883e-10	-0.178189
229703570	chr1:229703570:C:T	3.78376e-06	-1.4883e-10	-0.679934	0.000193356	-1.4883e-10	-0.669284
229703796	chr1:229703796:C:T	4.438e-06	-1.4883e-10	-0.52045	0.000230935	-1.4883e-10	-0.491679
229703839	chr1:229703839:A:G	7.1822e-06	0.710204	-0.749252	0.000240059	0.289073	-0.742007
229703908	chr1:229703908:C:T	4.57024e-06	-1.4883e-10	-0.491087	0.000237962	-1.4883e-10	-0.461707
229703915	chr1:229703915:G:A	4.16904e-06	-1.4883e-10	-0.582967	0.000210644	-1.4883e-10	-0.583645
229704242	chr1:229704242:C:T	2.42472e-06	-1.4883e-10	-1.12494	0.000122549	-1.4883e-10	-1.1253
229704379	chr1:229704379:T:A	9.27527e-06	1.00534	-0.788642	0.000301701	0.557227	-0.781608
229704386	chr1:229704386:A:G	9.29657e-06	1.02092	-0.80193	0.000301813	0.571011	-0.795022
229704407	chr1:229704407:A:G	3.71633e-06	-1.4883e-10	-0.697918	0.000188637	-1.4883e-10	-0.693994
229704468	chr1:229704468:C:T	5.75875e-06	-1.4883e-10	-0.259933	0.000299948	-1.4883e-10	-0.230206
229704662	chr1:229704662:G:T	1.36474e-06	-1.69969	-2.24018e-10	6.90861e-05	-1.69846	-2.24018e-10
229704667	chr1:229704667:C:T	3.88904e-06	-1.4883e-10	-0.652492	0.000201682	-1.4883e-10	-0.627126
229704678	chr1:229704678:A:G	8.61645e-06	0.959591	-0.816571	0.000281522	0.516375	-0.809982
229704756	chr1:229704756:GAATA:G	1.46268e-05	-1.70339	2.3756	0.000720638	-1.70396	2.35028
229705115	chr1:229705115:AAC:A	6.32916e-06	-1.4883e-10	-0.165486	0.000327804	-1.4883e-10	-0.141401
229705174	chr1:229705174:A:C	5.46551e-06	0.588635	-0.900832	0.000193766	0.224167	-0.891331
229705361	chr1:229705361:G:T	5.39353e-06	-1.4883e-10	-0.325453	0.000271223	-1.4883e-10	-0.330875
229705392	chr1:229705392:C:T	4.57566e-06	0.588171	-1.07807	0.000161514	0.22538	-1.07461
229705511	chr1:229705511:G:T	5.66616e-06	-1.4883e-10	-0.276142	0.000284893	-1.4883e-10	-0.281702
229705644	chr1:229705644:T:C	4.40691e-06	-1.4883e-10	-0.527479	0.000222201	-1.4883e-10	-0.530233
229705685	chr1:229705685:A:G	4.5585e-06	0.557171	-1.05083	0.000159595	0.184879	-1.04606
229706367	chr1:229706367:C:T	5.17144e-06	-1.4883e-10	-0.367503	0.000260151	-1.4883e-10	-0.372556
229706658	chr1:229706658:A:C	2.89251e-06	-1.4883e-10	-0.948527	0.000146392	-1.4883e-10	-0.947527
229706933	chr1:229706933:C:T	1.3554e-06	-1.70656	-2.24018e-10	6.85544e-05	-1.70619	-2.24018e-10
229707162	chr1:229707162:A:G	2.68982e-06	-1.4883e-10	-1.02118	0.000136096	-1.4883e-10	-1.02046
229707292	chr1:229707292:A:T	8.23048e-07	-1.64063	-0.564763	4.49544e-05	-1.5678	-0.560373
229707489	chr1:229707489:A:T	5.68527e-06	-1.4883e-10	-0.272775	0.000285865	-1.4883e-10	-0.278297
229707625	chr1:229707625:G:A	6.99026e-07	-1.64298	-0.725743	3.79454e-05	-1.57159	-0.726083
229707661	chr1:229707661:G:A	5.18735e-06	-1.4883e-10	-0.36443	0.000265762	-1.4883e-10	-0.351217
229707670	chr1:229707670:G:A	5.39731e-06	-1.664	1.33925	0.000296059	-1.60215	1.35889
229707753	chr1:229707753:T:C	6.92049e-06	-1.4883e-10	-0.076167	0.000359927	-1.4883e-10	-0.0479154
229708011	chr1:229708011:C:T	4.53526e-06	-1.4883e-10	-0.498772	0.000230799	-1.4883e-10	-0.492269
229708047	chr1:229708047:T:TG	9.08691e-07	-1.68708	-0.419321	4.92502e-05	-1.63852	-0.398382
229709030	chr1:229709030:T:C	1.35761e-06	-1.70493	-2.24018e-10	6.92645e-05	-1.69588	-2.24018e-10
229709035	chr1:229709035:G:A	3.8121e-06	-0.672472	-2.24018e-10	0.000145378	-0.954482	-2.24018e-10
229709363	chr1:229709363:C:G	2.91414e-06	-1.4883e-10	-0.941078	0.000146342	-1.4883e-10	-0.947871
229709434	chr1:229709434:C:T	3.53269e-06	-1.66725	0.918657	0.000192938	-1.6078	0.936355
229709810	chr1:229709810:G:A	4.65454e-06	-1.4883e-10	-0.47281	0.000236904	-1.4883e-10	-0.466163
229709835	chr1:229709835:C:G	1.81947e-05	0.890476	-2.24018e-10	0.000896509	0.864692	-2.24018e-10
229710052	chr1:229710052:T:C	1.62097e-05	1.18399	-0.409034	0.00073852	1.04918	-0.378344
229710125	chr1:229710125:G:A	4.68846e-06	-1.4883e-10	-0.465549	0.00023864	-1.4883e-10	-0.45886
229710222	chr1:229710222:T:C	2.10089e-06	-1.26829	-2.24018e-10	9.04222e-05	-1.42933	-2.24018e-10
229710671	chr1:229710671:G:A	1.42287e-06	-1.65798	-2.24018e-10	7.54039e-05	-1.61096	-2.24018e-10
229711436	chr1:229711436:GAAATAAT:G	4.68057e-06	-1.4883e-10	-0.467233	0.000238237	-1.4883e-10	-0.460552
229711571	chr1:229711571:A:G	6.9354e-06	-1.4883e-10	-0.074014	0.0003607	-1.4883e-10	-0.0457708
229711945	chr1:229711945:A:G	5.56064e-06	-1.4883e-10	-0.294941	0.000280247	-1.4883e-10	-0.298146
229711959	chr1:229711959:A:G	5.75998e-07	-1.68885	-0.873453	3.08267e-05	-1.64315	-0.862289
229711973	chr1:229711973:A:G	4.80696e-06	-1.4883e-10	-0.440588	0.000244684	-1.4883e-10	-0.433849
229712716	chr1:229712716:C:G	1.35573e-06	-1.70631	-2.24018e-10	6.87679e-05	-1.70308	-2.24018e-10
229712934	chr1:229712934:T:G	2.41784e-06	-1.4883e-10	-1.12778	0.000122381	-1.4883e-10	-1.12668
229713103	chr1:229713103:C:T	2.36845e-06	-1.4883e-10	-1.14842	0.000119793	-1.4883e-10	-1.14805
229713190	chr1:229713190:A:G	4.42006e-07	-1.68807	-1.13901	2.33985e-05	-1.64297	-1.13818
229713514	chr1:229713514:G:T	2.21844e-06	-1.21385	-2.24018e-10	0.000101657	-1.31221	-2.24018e-10
229714909	chr1:229714909:C:T	6.60408e-07	-1.65613	-0.769421	3.56592e-05	-1.59137	-0.768437
229715385	chr1:229715385:A:T	7.924e-07	-1.59672	-0.646619	4.27011e-05	-1.50921	-0.670385
229715459	chr1:229715459:A:T	2.48457e-06	-1.4883e-10	-1.10055	0.000125681	-1.4883e-10	-1.10007
229715483	chr1:229715483:G:A	4.36889e-06	-1.4883e-10	-0.536144	0.000225693	-1.4883e-10	-0.514641
229715568	chr1:229715568:C:G	1.51075e-06	-1.59804	-2.24018e-10	7.77529e-05	-1.58028	-2.24018e-10
229715664	chr1:229715664:G:T	4.45974e-06	0.273591	-0.789153	0.000156768	-0.0941162	-0.784932
229715737	chr1:229715737:T:C	2.53194e-06	-1.4883e-10	-1.08167	0.000128358	-1.4883e-10	-1.07899
229716210	chr1:229716210:T:C	2.67705e-06	-1.4883e-10	-1.02594	0.000135546	-1.4883e-10	-1.0245
229717559	chr1:229717559:C:T	5.14748e-06	-1.4883e-10	-0.372146	0.000274796	-1.4883e-10	-0.317788
229717564	chr1:229717564:C:T	7.47683e-07	-1.57103	-0.730404	3.65613e-05	-1.61256	-0.722268
229717575	chr1:229717575:A:T	2.55344e-06	-1.4883e-10	-1.07321	0.000128695	-1.4883e-10	-1.07637
229718717	chr1:229718717:T:TTTATTTAG	3.06152e-06	-1.4883e-10	-0.891742	0.000155697	-1.4883e-10	-0.885905
229718740	chr1:229718740:T:A	3.52993e-06	-1.4883e-10	-0.749376	0.000180314	-1.4883e-10	-0.739118
229718776	chr1:229718776:G:T	5.33165e-07	-1.68894	-0.950639	2.65281e-05	-1.70531	-0.950305
229718949	chr1:229718949:T:G	1.55093e-06	-1.5718	-2.24018e-10	8.45819e-05	-1.4961	-2.24018e-10
229719212	chr1:229719212:G:A	2.75566e-06	-1.4883e-10	-0.996997	0.000140923	-1.4883e-10	-0.985603
229719243	chr1:229719243:G:A	5.17858e-07	-1.58478	-1.08392	2.92153e-05	-1.47338	-1.08574
229719374	chr1:229719374:T:A	9.9486e-07	-1.20436	-0.811451	4.9842e-05	-1.23307	-0.791885
229720064	chr1:229720064:T:C	1.16678e-06	-1.11455	-0.741863	5.83868e-05	-1.14648	-0.720246
229721039	chr1:229721039:A:G	2.56654e-06	-1.4883e-10	-1.06809	0.000129352	-1.4883e-10	-1.07128
229721095	chr1:229721095:G:A	2.54387e-06	-1.4883e-10	-1.07697	0.00012965	-1.4883e-10	-1.06898
229722099	chr1:229722099:A:C	4.03158e-06	-1.4883e-10	-0.616494	0.000205431	-1.4883e-10	-0.608705
229722309	chr1:229722309:A:G	2.53216e-06	-1.4883e-10	-1.08158	0.000129021	-1.4883e-10	-1.07384
229722434	chr1:229722434:A:T	2.16298e-06	-1.23917	-2.24018e-10	0.000112357	-1.21214	-2.24018e-10
229722480	chr1:229722480:A:T	6.21904e-06	-1.4883e-10	-0.183038	0.00031305	-1.4883e-10	-0.187456
229722520	chr1:229722520:A:G	1.84235e-06	-0.457345	-0.942265	0.00011953	-0.204024	-0.946222
229722875	chr1:229722875:T:G	5.20384e-07	-1.65472	-1.00912	2.86749e-05	-1.57634	-1.00146
229723085	chr1:229723085:A:C	2.5412e-06	-1.4883e-10	-1.07802	0.000129502	-1.4883e-10	-1.07012
229723561	chr1:229723561:C:T	5.73984e-06	-0.263221	-2.24018e-10	0.000242965	-0.440898	-2.24018e-10
229723953	chr1:229723953:G:A	1.29737e-06	-0.887112	-0.863206	6.51189e-05	-0.912125	-0.845477
229724054	chr1:229724054:G:A	7.82572e-06	0.0467622	-2.24018e-10	0.000348499	-0.080182	-2.24018e-10
229724195	chr1:229724195:G:A	5.78853e-07	-1.70619	-0.851167	2.95074e-05	-1.70586	-0.843318
229724458	chr1:229724458:T:G	1.65241e-05	0.794168	-2.24018e-10	0.000641399	0.529835	-2.24018e-10
229725137	chr1:229725137:C:T	3.28711e-06	-1.4883e-10	-0.820644	0.000167745	-1.4883e-10	-0.811373
229725276	chr1:229725276:G:A	2.69579e-06	-1.4883e-10	-1.01896	0.000136309	-1.4883e-10	-1.01889
229725361	chr1:229725361:C:T	2.44242e-06	-1.4883e-10	-1.11767	0.000123085	-1.4883e-10	-1.12094
229725698	chr1:229725698:AT:A	6.21321e-07	-1.70594	-0.780618	3.16678e-05	-1.70613	-0.772391
229725739	chr1:229725739:G:A	1.06534e-06	-0.987652	-0.959709	5.08468e-05	-1.05867	-0.946333
229725913	chr1:229725913:A:G	2.53813e-06	-1.4883e-10	-1.07923	0.000127691	-1.4883e-10	-1.0842
229725976	chr1:229725976:T:C	2.53811e-06	-1.4883e-10	-1.07924	0.000127687	-1.4883e-10	-1.08423
229726502	chr1:229726502:T:C	2.45498e-06	-1.4883e-10	-1.11253	0.000123658	-1.4883e-10	-1.1163
229726549	chr1:229726549:G:A	2.36555e-05	-1.4883e-10	1.15294	0.00127225	-1.4883e-10	1.21472
229726565	chr1:229726565:G:A	1.71671e-06	-1.59782	0.127574	0.000100584	-1.49297	0.170148
229726829	chr1:229726829:G:A	5.43693e-07	-1.53051	-1.08952	3.12944e-05	-1.39908	-1.0913
229726863	chr1:229726863:A:G	5.46808e-07	-1.63189	-0.982422	3.07553e-05	-1.53579	-0.971967
229727260	chr1:229727260:G:A	5.81963e-07	-1.59205	-0.959953	3.30924e-05	-1.48386	-0.950649
229727329	chr1:229727329:T:C	2.40374e-05	-1.4883e-10	1.16896	0.00129319	-1.4883e-10	1.23105
229727933	chr1:229727933:C:A	5.65774e-07	-1.67557	-0.904647	2.79378e-05	-1.69956	-0.904277
229728476	chr1:229728476:C:T	6.68659e-06	0.758859	-0.869409	0.000504779	1.15243	-0.862123
229728544	chr1:229728544:G:A	2.15745e-06	-1.24173	-2.24018e-10	0.000130903	-1.05936	-2.24018e-10
229728671	chr1:229728671:G:A	2.53091e-06	-1.4883e-10	-1.08207	0.000129272	-1.4883e-10	-1.0719
229728688	chr1:229728688:G:A	2.69315e-05	-1.4883e-10	1.28264	0.00146022	-1.4883e-10	1.35252
229728757	chr1:229728757:G:A	1.8155e-05	-1.4883e-10	0.888292	0.00097351	-1.4883e-10	0.947091
229729243	chr1:229729243:A:T	4.0477e-06	-1.4883e-10	-0.612505	0.000205004	-1.4883e-10	-0.610789
229729399	chr1:229729399:C:T	2.27037e-06	-1.19071	-2.24018e-10	0.00010312	-1.29792	-2.24018e-10
229729488	chr1:229729488:A:G	3.13547e-06	-0.838556	-0.0293186	0.000151641	-0.935806	0.0235033
229730374	chr1:229730374:C:T	7.89237e-06	-1.4883e-10	0.0552432	0.000410192	-1.4883e-10	0.0828094
229730492	chr1:229730492:G:T	3.84164e-06	-1.4883e-10	-0.664755	0.000196883	-1.4883e-10	-0.651209
229731127	chr1:229731127:C:G	8.21594e-07	-1.08628	-1.12088	4.04926e-05	-1.11196	-1.12074
229731168	chr1:229731168:T:C	3.45965e-06	-1.4883e-10	-0.769486	0.000175091	-1.4883e-10	-0.768514
229731514	chr1:229731514:A:C	2.76925e-06	-1.4883e-10	-0.992076	0.000139501	-1.4883e-10	-0.995742
229731720	chr1:229731720:C:T	1.02665e-06	-1.69936	-0.284988	5.64559e-05	-1.65946	-0.240892
229731767	chr1:229731767:G:C	3.45965e-06	-1.4883e-10	-0.769486	0.000175091	-1.4883e-10	-0.768514
229733866	chr1:229733866:C:A	3.55422e-06	-1.4883e-10	-0.742518	0.000179945	-1.4883e-10	-0.741165
229733922	chr1:229733922:A:G	1.24887e-06	-0.842293	-0.946124	6.06827e-05	-0.894797	-0.933361
229734254	chr1:229734254:G:A	3.72322e-06	-1.4883e-10	-0.696066	0.00018984	-1.4883e-10	-0.687636
229734491	chr1:229734491:T:C	7.06925e-06	-1.4883e-10	-0.0548994	0.000367599	-1.4883e-10	-0.0268254
229734636	chr1:229734636:G:A	2.50993e-06	-1.4883e-10	-1.0904	0.000127356	-1.4883e-10	-1.08683
229735179	chr1:229735179:G:A	3.48016e-06	-1.4883e-10	-0.763576	0.000176126	-1.4883e-10	-0.762618
229735248	chr1:229735248:C:T	4.04136e-06	-1.4883e-10	-0.614073	0.000204682	-1.4883e-10	-0.61236
229735305	chr1:229735305:G:A	4.90173e-06	-1.4883e-10	-0.421066	0.000250449	-1.4883e-10	-0.410562
229735411	chr1:229735411:GT:G	3.05684e-06	-1.4883e-10	-0.893273	0.000153499	-1.4883e-10	-0.900121
229735541	chr1:229735541:A:C	3.92929e-06	0.194796	-0.83699	0.000340503	0.728685	-0.832077
229735664	chr1:229735664:T:C	2.36922e-06	-1.4883e-10	-1.14809	0.000119763	-1.4883e-10	-1.1483
229736078	chr1:229736078:T:C	3.08503e-06	-1.4883e-10	-0.884092	0.000155788	-1.4883e-10	-0.885319
229736346	chr1:229736346:A:AT	2.83075e-06	-1.4883e-10	-0.970113	0.000143873	-1.4883e-10	-0.964889
229736551	chr1:229736551:T:C	7.9076e-07	-1.69818	-0.547239	4.11736e-05	-1.7041	-0.511916
229736911	chr1:229736911:T:A	3.9625e-06	-1.4883e-10	-0.633779	0.000203168	-1.4883e-10	-0.619781
229737146	chr1:229737146:A:G	2.98621e-06	-1.4883e-10	-0.916649	0.000149999	-1.4883e-10	-0.923188
229737186	chr1:229737186:AG:A	2.06103e-06	-1.28745	-2.24018e-10	9.8127e-05	-1.34755	-2.24018e-10
229737822	chr1:229737822:T:A	3.96399e-06	-1.4883e-10	-0.633402	0.000203256	-1.4883e-10	-0.619352
229737871	chr1:229737871:T:C	2.47866e-06	-1.4883e-10	-1.10294	0.000124844	-1.4883e-10	-1.10676
229738925	chr1:229738925:A:G	8.52302e-07	-1.07043	-1.10004	5.29549e-05	-0.858508	-1.10587
229738964	chr1:229738964:G:A	2.43666e-06	-1.4883e-10	-1.12003	0.000122826	-1.4883e-10	-1.12304
229739281	chr1:229739281:G:C	7.86855e-06	-1.4883e-10	0.0522198	0.000409154	-1.4883e-10	0.0802755
229739435	chr1:229739435:A:G	2.4789e-06	-1.4883e-10	-1.10284	0.000124854	-1.4883e-10	-1.10667
229740067	chr1:229740067:AG:A	5.65845e-06	-1.4883e-10	-0.277503	0.000286498	-1.4883e-10	-0.276086
229740437	chr1:229740437:A:G	9.18299e-06	-1.4883e-10	0.206699	0.000476993	-1.4883e-10	0.233684
229740656	chr1:229740656:G:A	5.64868e-06	-0.279231	-2.24018e-10	0.000343609	-0.0943115	-2.24018e-10
229741688	chr1:229741688:G:A	4.18707e-06	-1.4883e-10	-0.578651	0.000214854	-1.4883e-10	-0.563859
229741935	chr1:229741935:A:G	3.56285e-06	-1.4883e-10	-0.740092	0.000180632	-1.4883e-10	-0.737355
229741976	chr1:229741976:TC:T	6.75265e-06	-0.561759	0.46104	0.000320621	-0.67774	0.514183
229742722	chr1:229742722:A:G	5.36337e-06	-0.567697	0.236635	0.000254099	-0.683857	0.287764
229743012	chr1:229743012:T:C	4.15824e-06	-0.840418	0.254856	0.000200363	-0.939997	0.306313
229743760	chr1:229743760:G:A	7.00753e-07	-1.58613	-0.780125	3.40842e-05	-1.6369	-0.768088
229744142	chr1:229744142:T:A	4.93513e-06	-0.905638	0.491364	0.000239426	-1.00013	0.54456
229744501	chr1:229744501:T:TTC	5.54484e-06	-0.760726	0.46294	0.000266482	-0.864204	0.515694
229744594	chr1:229744594:G:A	4.6669e-06	-1.4883e-10	-0.470157	0.000237919	-1.4883e-10	-0.461886
229744741	chr1:229744741:T:C	2.4857e-06	-1.4883e-10	-1.1001	0.000125186	-1.4883e-10	-1.10402
229744894	chr1:229744894:T:C	5.72598e-06	-0.749165	0.483524	0.000275308	-0.852523	0.536599
229745000	chr1:229745000:C:A	5.70215e-06	-1.4883e-10	-0.26981	0.000293783	-1.4883e-10	-0.250976
229745202	chr1:229745202:A:G	9.88803e-06	-1.4883e-10	0.280672	0.000515578	-1.4883e-10	0.311471
229745217	chr1:229745217:G:T	9.78052e-06	-1.4883e-10	0.269739	0.000508347	-1.4883e-10	0.297347
229745331	chr1:229745331:A:C	4.20285e-06	-1.4883e-10	-0.574892	0.000212868	-1.4883e-10	-0.573143
229745404	chr1:229745404:T:C	3.73901e-06	-1.4883e-10	-0.691831	0.000190016	-1.4883e-10	-0.686707
229745500	chr1:229745500:C:T	3.19752e-06	-1.4883e-10	-0.848278	0.000160855	-1.4883e-10	-0.853316
229745930	chr1:229745930:T:C	4.51099e-06	-1.4883e-10	-0.504137	0.00022849	-1.4883e-10	-0.502326
229746002	chr1:229746002:C:A	2.54283e-06	-1.4883e-10	-1.07738	0.000128786	-1.4883e-10	-1.07566
229746057	chr1:229746057:G:A	1.14148e-05	0.424257	-2.24018e-10	0.000312346	-0.189706	-2.24018e-10
229746478	chr1:229746478:T:C	9.86575e-06	-1.4883e-10	0.278416	0.000514402	-1.4883e-10	0.309188
229747396	chr1:229747396:G:T	2.5784e-05	-1.4883e-10	1.2391	0.0013888	-1.4883e-10	1.30238
229748359	chr1:229748359:AC:A	3.07569e-06	-1.4883e-10	-0.887123	0.000156744	-1.4883e-10	-0.879201
229748697	chr1:229748697:T:C	4.85909e-07	-1.58419	-1.1482	2.85036e-05	-1.43635	-1.14744
229748708	chr1:229748708:G:A	1.86765e-06	-1.38597	-2.24018e-10	8.90851e-05	-1.44422	-2.24018e-10
229748713	chr1:229748713:G:A	8.72969e-06	-1.4883e-10	0.156076	0.00046167	-1.4883e-10	0.201033
229748927	chr1:229748927:A:C	2.16814e-05	-1.4883e-10	1.0658	0.00116502	-1.4883e-10	1.12667
229749261	chr1:229749261:G:A	9.85446e-06	-1.4883e-10	0.277271	0.000513809	-1.4883e-10	0.308036
229749270	chr1:229749270:T:C	4.33276e-06	-0.649231	0.104782	0.000225832	-0.659521	0.145494
229749909	chr1:229749909:T:G	3.5773e-06	-1.4883e-10	-0.736045	0.000181057	-1.4883e-10	-0.735005
229750651	chr1:229750651:A:C	4.13557e-06	-0.881107	0.290079	0.000200257	-0.976592	0.342376
229750915	chr1:229750915:A:G	2.08426e-05	-1.4883e-10	1.02635	0.00111938	-1.4883e-10	1.08671
229751095	chr1:229751095:ATGT:A	6.71706e-06	-1.4883e-10	-0.106003	0.000343995	-1.4883e-10	-0.0931894
229751565	chr1:229751565:A:G	4.23383e-06	-0.828565	0.261019	0.000204069	-0.928038	0.31268
229751581	chr1:229751581:A:G	4.30628e-06	-1.4883e-10	-0.550578	0.000218113	-1.4883e-10	-0.548806
229752162	chr1:229752162:G:T	4.01603e-06	-0.863085	0.242724	0.000193923	-0.960625	0.294269
229752179	chr1:229752179:G:T	4.03724e-06	-0.863396	0.248305	0.000194993	-0.960803	0.299952
229752260	chr1:229752260:A:C	4.86087e-06	-1.4883e-10	-0.429435	0.000243964	-1.4883e-10	-0.436794
229752343	chr1:229752343:G:T	1.06592e-06	-0.827608	-1.11921	6.84471e-05	-0.584022	-1.12373
229752590	chr1:229752590:C:A	3.56156e-06	0.368136	-1.10859	0.000263451	0.748851	-1.1088
229753060	chr1:229753060:C:T	4.6698e-06	-1.4883e-10	-0.469536	0.000236275	-1.4883e-10	-0.468822
229753358	chr1:229753358:A:ATCTT	3.02487e-06	-1.4883e-10	-0.903786	0.000153883	-1.4883e-10	-0.897627
229754336	chr1:229754336:CT:C	4.65028e-06	-1.4883e-10	-0.473726	0.000233472	-1.4883e-10	-0.480753
229754428	chr1:229754428:A:T	2.6346e-06	-1.4883e-10	-1.04192	0.000133156	-1.4883e-10	-1.04229
229754838	chr1:229754838:A:G	9.86575e-06	-1.4883e-10	0.278416	0.000514402	-1.4883e-10	0.309188
229755126	chr1:229755126:G:C	3.12146e-06	-1.4883e-10	-0.872352	0.000158855	-1.4883e-10	-0.865825
229755280	chr1:229755280:T:C	9.86575e-06	-1.4883e-10	0.278416	0.000514402	-1.4883e-10	0.309188
229755327	chr1:229755327:C:T	2.36898e-06	-1.4883e-10	-1.14819	0.000119885	-1.4883e-10	-1.14728
229755331	chr1:229755331:C:T	2.46963e-06	-1.4883e-10	-1.10658	0.000124411	-1.4883e-10	-1.11023
229755441	chr1:229755441:G:A	1.68377e-05	-1.4883e-10	0.812965	0.000901934	-1.4883e-10	0.870725
229755606	chr1:229755606:A:G	2.53366e-06	-1.4883e-10	-1.08099	0.000128589	-1.4883e-10	-1.0772
229755905	chr1:229755905:A:G	1.89557e-06	-1.37113	-2.24018e-10	8.79241e-05	-1.45734	-2.24018e-10
229755956	chr1:229755956:G:A	3.1969e-06	-0.35901	-0.489463	0.000145888	-0.493835	-0.457143
229756525	chr1:229756525:A:G	2.76125e-06	-1.4883e-10	-0.99497	0.000141208	-1.4883e-10	-0.983585
229756601	chr1:229756601:A:G	4.20824e-06	-1.4883e-10	-0.573608	0.000213154	-1.4883e-10	-0.571801
229756735	chr1:229756735:G:A	2.83659e-06	-1.4883e-10	-0.968052	0.000144502	-1.4883e-10	-0.960522
229756748	chr1:229756748:T:C	1.02144e-05	-0.608016	0.921164	0.000496279	-0.722692	0.996014
229757155	chr1:229757155:G:T	2.56416e-06	-1.4883e-10	-1.06902	0.00013017	-1.4883e-10	-1.06498
229757483	chr1:229757483:C:T	1.37027e-06	-1.69565	-2.24018e-10	6.89492e-05	-1.70045	-2.24018e-10
229758448	chr1:229758448:G:A	2.40423e-06	-0.00765238	-1.12577	0.000166754	0.308933	-1.12623
229758484	chr1:229758484:C:T	2.17069e-06	-0.0998702	-1.13574	0.000149703	0.210898	-1.13606
229758677	chr1:229758677:AG:A	8.63847e-07	-1.56809	-0.588927	4.10643e-05	-1.65462	-0.564061
229758909	chr1:229758909:G:A	4.89094e-07	-1.68679	-1.03906	2.54761e-05	-1.65668	-1.0394
229759277	chr1:229759277:A:T	1.50319e-06	-1.60306	-2.24018e-10	7.02162e-05	-1.68224	-2.24018e-10
229759723	chr1:229759723:C:A	1.97157e-06	-1.33182	-2.24018e-10	9.62123e-05	-1.36726	-2.24018e-10
229759754	chr1:229759754:G:T	2.39758e-06	-1.4883e-10	-1.13619	0.000121387	-1.4883e-10	-1.13484
229759935	chr1:229759935:C:T	1.49953e-06	-1.6055	-2.24018e-10	8.27905e-05	-1.5175	-2.24018e-10
229760211	chr1:229760211:C:G	2.3687e-06	-1.4883e-10	-1.14831	0.000119752	-1.4883e-10	-1.1484
229760407	chr1:229760407:C:T	2.43076e-06	-1.4883e-10	-1.12245	0.000123135	-1.4883e-10	-1.12053
229760480	chr1:229760480:A:G	2.41916e-06	-1.4883e-10	-1.12723	0.000122526	-1.4883e-10	-1.12549
229760592	chr1:229760592:C:A	2.43146e-06	-1.4883e-10	-1.12216	0.000123172	-1.4883e-10	-1.12023
229760784	chr1:229760784:A:T	2.42483e-06	-1.4883e-10	-1.12489	0.000122824	-1.4883e-10	-1.12306
229761191	chr1:229761191:T:C	2.83998e-06	-1.4883e-10	-0.966858	0.000144085	-1.4883e-10	-0.963411
229761494	chr1:229761494:G:A	1.52278e-06	-0.530669	-1.05945	7.39697e-05	-0.581016	-1.04915
229761528	chr1:229761528:G:T	2.38338e-06	-1.4883e-10	-1.14214	0.000120658	-1.4883e-10	-1.14086
229761535	chr1:229761535:C:T	2.57191e-06	-1.4883e-10	-1.06601	0.000130209	-1.4883e-10	-1.06468
229761878	chr1:229761878:G:A	3.43265e-06	-1.4883e-10	-0.777321	0.00017188	-1.4883e-10	-0.787021
229761901	chr1:229761901:A:C	2.37166e-06	-1.4883e-10	-1.14707	0.000119983	-1.4883e-10	-1.14647
229762069	chr1:229762069:G:A	3.98822e-06	-1.4883e-10	-0.62731	0.000199514	-1.4883e-10	-0.637932
229762196	chr1:229762196:G:A	5.8406e-06	-1.4883e-10	-0.24582	0.000301166	-1.4883e-10	-0.226155
229762223	chr1:229762223:C:T	7.75422e-07	-1.15262	-1.11238	3.84227e-05	-1.17319	-1.11198
229762351	chr1:229762351:T:G	4.72899e-06	-1.4883e-10	-0.456943	0.000235783	-1.4883e-10	-0.470904
229762730	chr1:229762730:C:A	2.44752e-06	-1.4883e-10	-1.11558	0.000124107	-1.4883e-10	-1.11267
229763034	chr1:229763034:G:A	1.78764e-06	-1.42976	-2.24018e-10	8.28914e-05	-1.51629	-2.24018e-10
229763477	chr1:229763477:C:G	1.7609e-06	-0.453694	-0.991132	8.52433e-05	-0.513248	-0.975059
229764343	chr1:229764343:T:C	1.29181e-06	-1.35352	-0.401088	6.55197e-05	-1.33558	-0.415888
229764657	chr1:229764657:T:C	2.80947e-06	-1.4883e-10	-0.977659	0.00014135	-1.4883e-10	-0.982579
229764748	chr1:229764748:G:T	5.81411e-07	-1.68303	-0.869919	2.91335e-05	-1.7062	-0.855729
229764848	chr1:229764848:G:T	3.07458e-06	-1.4883e-10	-0.887487	0.000154667	-1.4883e-10	-0.892541
229765015	chr1:229765015:A:G	2.19653e-06	-1.22377	-2.24018e-10	0.000112808	-1.20813	-2.24018e-10
229765158	chr1:229765158:T:C	2.43385e-06	-1.4883e-10	-1.12118	0.000123379	-1.4883e-10	-1.11855
229765198	chr1:229765198:T:C	5.38605e-07	-1.50273	-1.12669	2.9936e-05	-1.40644	-1.12831
229765227	chr1:229765227:GCTGT:G	2.42643e-06	-1.4883e-10	-1.12423	0.000122985	-1.4883e-10	-1.12175
229765403	chr1:229765403:C:T	2.46361e-06	-1.4883e-10	-1.10903	0.000124996	-1.4883e-10	-1.10553
229765764	chr1:229765764:C:G	2.38191e-06	-1.4883e-10	-1.14275	0.000120634	-1.4883e-10	-1.14106
229765793	chr1:229765793:T:TG	3.02454e-06	-1.4883e-10	-0.903895	0.000154111	-1.4883e-10	-0.896143
229766124	chr1:229766124:T:C	1.76154e-06	-0.675089	-0.769374	8.59703e-05	-0.735682	-0.744133
229766465	chr1:229766465:T:C	4.60323e-07	-1.69857	-1.08791	2.31281e-05	-1.70591	-1.08686
229766651	chr1:229766651:G:A	3.13802e-06	-1.4883e-10	-0.867063	0.00015998	-1.4883e-10	-0.858766
229766757	chr1:229766757:C:G	5.6685e-07	-1.69105	-0.887266	2.86917e-05	-1.70404	-0.873172
229767104	chr1:229767104:A:G	1.35964e-06	-1.70343	-2.24018e-10	6.9178e-05	-1.69713	-2.24018e-10
229767149	chr1:229767149:T:G	2.49046e-06	-1.4883e-10	-1.09818	0.000126123	-1.4883e-10	-1.09656
229767246	chr1:229767246:A:G	2.54915e-06	-1.4883e-10	-1.07489	0.000129038	-1.4883e-10	-1.07371
229767247	chr1:229767247:G:A	6.18853e-07	-1.68469	-0.805853	3.11357e-05	-1.70589	-0.789573
229767498	chr1:229767498:A:G	4.24773e-06	-0.564268	-2.24018e-10	0.000177724	-0.753584	-2.24018e-10
229768077	chr1:229768077:TTTA:T	5.76893e-07	-1.46877	-1.09198	3.17631e-05	-1.37311	-1.1024
229768269	chr1:229768269:C:G	3.18365e-06	-1.4883e-10	-0.852625	0.000162345	-1.4883e-10	-0.844092
229768576	chr1:229768576:G:A	2.54109e-06	-1.4883e-10	-1.07806	0.00012864	-1.4883e-10	-1.0768
229769107	chr1:229769107:A:G	2.56976e-06	-1.4883e-10	-1.06684	0.000128941	-1.4883e-10	-1.07446
229769369	chr1:229769369:C:T	3.47946e-06	-1.4883e-10	-0.763777	0.00017433	-1.4883e-10	-0.772868
229769543	chr1:229769543:G:T	3.46228e-06	-1.4883e-10	-0.768727	0.000176249	-1.4883e-10	-0.761919
229769712	chr1:229769712:CA:C	3.85597e-06	-1.4883e-10	-0.66103	0.000191213	-1.4883e-10	-0.680429
229769871	chr1:229769871:A:G	4.30611e-06	-1.4883e-10	-0.550618	0.000217829	-1.4883e-10	-0.550107
229770104	chr1:229770104:T:C	2.82216e-06	-1.4883e-10	-0.973151	0.000143583	-1.4883e-10	-0.966904
229770117	chr1:229770117:G:T	2.37237e-06	-1.4883e-10	-1.14676	0.000119957	-1.4883e-10	-1.14668
229770417	chr1:229770417:C:T	2.36851e-06	-1.4883e-10	-1.14839	0.000119755	-1.4883e-10	-1.14837
229770790	chr1:229770790:T:C	4.93476e-07	-1.62536	-1.09157	2.65307e-05	-1.56205	-1.09346
229771690	chr1:229771690:A:G	1.4326e-06	-1.65116	-2.24018e-10	7.78259e-05	-1.57934	-2.24018e-10
229771968	chr1:229771968:A:G	2.85286e-06	-1.4883e-10	-0.962331	0.000144199	-1.4883e-10	-0.962625
229772229	chr1:229772229:A:G	2.36861e-06	-1.4883e-10	-1.14835	0.000119759	-1.4883e-10	-1.14834
229772483	chr1:229772483:C:A	2.8183e-06	-0.93555	-0.0389684	0.000141574	-0.993589	0.012593
229773023	chr1:229773023:C:G	4.3924e-06	-0.773319	0.242543	0.000221239	-0.83799	0.303415
229773199	chr1:229773199:T:C	4.75871e-07	-1.63138	-1.12188	2.55404e-05	-1.57033	-1.12323
229773276	chr1:229773276:G:T	3.49567e-06	-1.4883e-10	-0.759127	0.000177961	-1.4883e-10	-0.752254
229773549	chr1:229773549:G:A	1.36519e-06	-1.69936	-2.24018e-10	6.85191e-05	-1.7067	-2.24018e-10
229773622	chr1:229773622:G:C	2.87516e-06	-1.4883e-10	-0.954544	0.000145354	-1.4883e-10	-0.954643
229774531	chr1:229774531:T:C	7.67918e-07	-1.66494	-0.609784	3.86035e-05	-1.70465	-0.575824
229774663	chr1:229774663:C:T	2.61723e-06	-1.4883e-10	-1.04854	0.000132327	-1.4883e-10	-1.04854
229774664	chr1:229774664:G:A	4.1366e-06	0.413082	-1.00386	0.000305813	0.798109	-1.00895
229774772	chr1:229774772:CAGCCTGGGCAACAGAGCGAGACTCTGTCTCAAAAAAAAAAAAAAAAATTAAAAAGTGAACAAAAGGGTAAA:C	2.43391e-06	-1.12115	-2.24018e-10	0.000110153	-1.23195	-2.24018e-10
229774990	chr1:229774990:G:A	8.5627e-07	-1.6637	-0.502127	4.24321e-05	-1.70559	-0.480319
229775669	chr1:229775669:C:T	2.82376e-06	-1.4883e-10	-0.972585	0.000143682	-1.4883e-10	-0.966215
229776041	chr1:229776041:T:C	1.00603e-06	-0.99482	-1.00982	4.94589e-05	-1.02383	-1.00885
229776429	chr1:229776429:A:G	1.93702e-06	-0.474029	-0.875475	9.22894e-05	-0.533597	-0.87529
229776630	chr1:229776630:A:G	2.62077e-06	-1.4883e-10	-1.04719	0.000132928	-1.4883e-10	-1.04401
229776635	chr1:229776635:T:C	6.23492e-07	-1.33571	-1.14736	2.95577e-05	-1.39976	-1.14771
229776648	chr1:229776648:C:T	1.07006e-06	-0.79493	-1.14801	6.64729e-05	-0.588631	-1.14839
229776922	chr1:229776922:T:C	7.56355e-07	-1.64428	-0.645619	4.21463e-05	-1.56942	-0.623247
229777125	chr1:229777125:G:A	2.81152e-06	-1.4883e-10	-0.976927	0.000144039	-1.4883e-10	-0.963731
229777221	chr1:229777221:A:C	2.38761e-06	-1.4883e-10	-1.14036	0.000120441	-1.4883e-10	-1.14266
229777353	chr1:229777353:G:A	1.34146e-06	-0.769988	-0.946904	8.83407e-05	-0.492896	-0.95972
229777416	chr1:229777416:G:A	5.92063e-07	-1.67656	-0.858237	3.09438e-05	-1.65439	-0.847256
229777754	chr1:229777754:A:C	2.37463e-06	-1.4883e-10	-1.14581	0.000120202	-1.4883e-10	-1.14465
229778379	chr1:229778379:G:A	5.02326e-07	-1.70668	-0.992478	2.52642e-05	-1.70525	-0.999178
229778821	chr1:229778821:T:C	3.38218e-06	-0.889135	0.0970016	0.000213142	-0.746871	0.175014
229778852	chr1:229778852:G:A	1.27952e-06	-1.44675	-0.317416	6.69197e-05	-1.46231	-0.268019
229780792	chr1:229780792:T:C	2.39081e-06	-1.4883e-10	-1.13902	0.00012048	-1.4883e-10	-1.14234
229780913	chr1:229780913:T:C	4.89165e-06	-0.906589	0.483466	0.000307976	-0.741041	0.537245
229780935	chr1:229780935:G:A	5.04701e-06	-0.936754	0.544895	0.000311561	-0.757259	0.565038
229780970	chr1:229780970:T:A	2.83667e-06	-1.4883e-10	-0.968024	0.000144569	-1.4883e-10	-0.960057
229781004	chr1:229781004:G:A	2.55433e-06	-1.4883e-10	-1.07286	0.000130458	-1.4883e-10	-1.06277
229781323	chr1:229781323:C:T	4.93389e-06	-0.876682	0.462155	0.000311628	-0.707637	0.515629
229781324	chr1:229781324:C:T	2.37139e-06	-1.4883e-10	-1.14718	0.000119934	-1.4883e-10	-1.14688
229781444	chr1:229781444:G:A	2.32165e-06	-1.16838	-2.24018e-10	0.000133453	-1.04007	-2.24018e-10
229781593	chr1:229781593:C:T	6.0702e-07	-1.69756	-0.812287	3.08217e-05	-1.68064	-0.824961
229781721	chr1:229781721:T:C	2.61871e-06	-0.949739	-0.0982332	0.00016151	-0.805601	-0.0436494
229781725	chr1:229781725:C:T	2.44271e-06	-0.0644051	-1.05314	0.000206081	0.432205	-1.03775
229781929	chr1:229781929:C:T	2.77109e-06	-0.97292	-0.0184928	0.000170759	-0.831211	0.0376503
229781931	chr1:229781931:A:G	2.7837e-06	-0.968381	-0.0184928	0.000171615	-0.826214	0.0376503
229782043	chr1:229782043:T:C	3.64636e-06	-1.4883e-10	-0.716924	0.000181013	-1.4883e-10	-0.735248
229782104	chr1:229782104:G:A	2.55654e-06	-1.4883e-10	-1.072	0.000130532	-1.4883e-10	-1.0622
229782199	chr1:229782199:G:C	5.92732e-07	-1.69542	-0.838246	3.01542e-05	-1.67711	-0.850383
229782202	chr1:229782202:A:T	5.81116e-07	-1.6952	-0.858262	2.95791e-05	-1.67675	-0.869997
229782254	chr1:229782254:G:A	5.71841e-07	-1.70318	-0.866367	2.89256e-05	-1.69116	-0.877935
229782392	chr1:229782392:C:T	5.71062e-07	-1.69621	-0.8747	2.90587e-05	-1.67841	-0.886089
229782393	chr1:229782393:A:G	5.96851e-07	-1.6877	-0.839036	3.04835e-05	-1.66553	-0.851104
229782428	chr1:229782428:G:T	6.63407e-07	-1.67394	-0.747077	3.42531e-05	-1.65588	-0.74416
229782481	chr1:229782481:G:A	2.83905e-06	-0.93614	-0.0310428	0.000175471	-0.791132	0.0247874
229782521	chr1:229782521:G:A	5.71466e-07	-1.69145	-0.878756	2.91627e-05	-1.67088	-0.890047
229782541	chr1:229782541:T:C	2.52859e-06	-1.4883e-10	-1.08299	0.000129011	-1.4883e-10	-1.07392
229782550	chr1:229782550:A:G	5.82722e-07	-1.69595	-0.854747	2.96445e-05	-1.67799	-0.866553
229782824	chr1:229782824:A:T	2.42482e-06	-1.4883e-10	-1.1249	0.000122455	-1.4883e-10	-1.12607
229783209	chr1:229783209:G:T	6.37782e-07	-1.67595	-0.784461	3.29128e-05	-1.65818	-0.781777
229783401	chr1:229783401:G:C	6.45305e-07	-1.67559	-0.773093	3.3306e-05	-1.65772	-0.770357
229783411	chr1:229783411:T:C	5.81929e-07	-1.68626	-0.865801	2.97498e-05	-1.66348	-0.877514
229783457	chr1:229783457:C:T	5.78186e-07	-1.69045	-0.868066	2.95253e-05	-1.66889	-0.879674
229783506	chr1:229783506:A:G	3.02099e-06	-1.04711	0.142039	0.000188079	-0.918515	0.22156
229784168	chr1:229784168:T:G	5.5573e-07	-1.69846	-0.899667	2.82519e-05	-1.68156	-0.911095
229784279	chr1:229784279:A:G	5.56917e-07	-1.69808	-0.897915	2.83191e-05	-1.6809	-0.909383
229784314	chr1:229784314:C:T	1.47986e-06	-1.61871	-2.24018e-10	6.87209e-05	-1.70376	-2.24018e-10
229784468	chr1:229784468:A:G	4.6557e-06	-0.972904	0.500343	0.000285975	-0.798035	0.520121
229784784	chr1:229784784:T:TA	5.7433e-07	-1.70377	-0.861433	2.90294e-05	-1.69183	-0.873675
229784800	chr1:229784800:C:T	5.7851e-07	-1.69791	-0.860045	2.93973e-05	-1.68061	-0.872301
229784841	chr1:229784841:A:G	3.18589e-06	-1.10267	0.250747	0.000197956	-0.978712	0.33294
229785166	chr1:229785166:C:G	5.76378e-07	-1.69371	-0.867932	2.93748e-05	-1.67366	-0.880017
229785409	chr1:229785409:C:A	5.7812e-07	-1.69727	-0.861355	2.93906e-05	-1.67953	-0.873615
229785517	chr1:229785517:T:C	5.7543e-07	-1.69801	-0.865283	2.92416e-05	-1.68078	-0.877446
229785937	chr1:229785937:T:C	4.0984e-06	-1.4883e-10	-0.600057	0.000208369	-1.4883e-10	-0.594505
229786086	chr1:229786086:C:T	6.71102e-07	-1.67464	-0.734844	3.46649e-05	-1.65615	-0.731938
229786119	chr1:229786119:G:A	2.3888e-06	-1.4883e-10	-1.13986	0.000121017	-1.4883e-10	-1.13789
229786180	chr1:229786180:T:C	2.62798e-06	-1.17443	0.129993	0.000161587	-1.05804	0.209261
229786621	chr1:229786621:G:A	5.7369e-07	-1.69717	-0.869151	2.91741e-05	-1.67934	-0.881198
229786850	chr1:229786850:CCTT:C	3.60528e-06	-1.13702	0.408762	0.000217293	-0.985417	0.432848
229787186	chr1:229787186:C:T	2.46443e-06	-1.4883e-10	-1.10869	0.000125504	-1.4883e-10	-1.10148
229787646	chr1:229787646:C:A	6.27405e-07	-1.6729	-0.80392	3.24074e-05	-1.65399	-0.801439
229787731	chr1:229787731:A:G	5.91543e-07	-1.69816	-0.837518	3.00359e-05	-1.68108	-0.850344
229788171	chr1:229788171:TGCCTGTGTATGCATGTGTAGTTGTGTGTGTCTGTGTGTGC:T	3.299e-06	-1.4883e-10	-0.817033	0.000169643	-1.4883e-10	-0.800122
229788750	chr1:229788750:T:G	2.66099e-06	-1.13386	0.101911	0.000164207	-1.01299	0.180302
229788993	chr1:229788993:A:C	2.55357e-06	-1.4883e-10	-1.07316	0.000130374	-1.4883e-10	-1.06341
229789025	chr1:229789025:T:C	3.24076e-06	-1.16806	0.333211	0.000194379	-1.02063	0.356617
229789304	chr1:229789304:C:T	6.1523e-07	-1.68762	-0.808791	3.16499e-05	-1.6728	-0.806282
229789343	chr1:229789343:T:C	5.70982e-07	-1.7034	-0.867648	2.8871e-05	-1.69109	-0.87989
229789370	chr1:229789370:A:G	3.24768e-06	-1.4883e-10	-0.832714	0.000163923	-1.4883e-10	-0.834421
229789460	chr1:229789460:G:A	6.48652e-07	-1.64734	-0.796173	3.37731e-05	-1.62069	-0.793464
229789467	chr1:229789467:G:A	2.53811e-06	-1.07923	-2.24018e-10	0.000115998	-1.18025	-2.24018e-10
229789856	chr1:229789856:G:T	2.54234e-06	-1.4883e-10	-1.07757	0.000129762	-1.4883e-10	-1.06811
229790096	chr1:229790096:G:A	2.70302e-06	-1.4883e-10	-1.01628	0.000136209	-1.4883e-10	-1.01963
229790217	chr1:229790217:A:C	3.01046e-06	-1.189	0.280436	0.000185619	-1.07381	0.363687
229790341	chr1:229790341:TAG:T	5.48223e-07	-1.69793	-0.913797	2.79064e-05	-1.68058	-0.924383
229790345	chr1:229790345:G:C	5.49791e-07	-1.69495	-0.913923	2.80443e-05	-1.67553	-0.924506
229790376	chr1:229790376:A:G	5.47917e-07	-1.69769	-0.914596	2.78962e-05	-1.68016	-0.925164
229790389	chr1:229790389:T:C	2.39682e-06	-1.4883e-10	-1.13651	0.000121298	-1.4883e-10	-1.13556
229791098	chr1:229791098:G:A	4.9646e-07	-1.58591	-1.125	2.7714e-05	-1.48243	-1.12945
229791385	chr1:229791385:C:T	7.2541e-06	-1.4883e-10	-0.0290865	0.000389652	-1.4883e-10	0.0314362
229791475	chr1:229791475:T:C	6.04399e-07	-1.67971	-0.834464	3.11622e-05	-1.6625	-0.832108
229791686	chr1:229791686:T:A	6.18903e-07	-1.68167	-0.808785	3.19006e-05	-1.66499	-0.806203
229792051	chr1:229792051:T:C	2.23281e-06	-1.18639	-0.0210038	0.000133016	-1.03991	-0.00344189
229792409	chr1:229792409:G:A	4.83726e-07	-1.70585	-1.03104	2.44602e-05	-1.69697	-1.0398
229792920	chr1:229792920:A:T	3.21491e-06	-1.4883e-10	-0.842854	0.000165108	-1.4883e-10	-0.827217
229792933	chr1:229792933:C:T	2.62097e-06	-1.4883e-10	-1.04711	0.000133501	-1.4883e-10	-1.03971
229793043	chr1:229793043:A:G	2.15352e-06	-1.17011	-0.073441	0.00012844	-1.02207	-0.0562812
229793551	chr1:229793551:A:G	1.26089e-06	-1.18518	-0.593651	7.36185e-05	-1.05577	-0.57915
229793749	chr1:229793749:G:A	2.58313e-06	-1.06165	-2.24018e-10	0.000117104	-1.17076	-2.24018e-10
229793764	chr1:229793764:C:T	2.62381e-06	-1.4883e-10	-1.04603	0.000133519	-1.4883e-10	-1.03957
229794210	chr1:229794210:A:G	1.98365e-05	0.976872	-2.24018e-10	0.00081974	0.77517	-2.24018e-10
229794400	chr1:229794400:C:G	2.85589e-06	-1.4883e-10	-0.961272	0.000144212	-1.4883e-10	-0.96253
229795031	chr1:229795031:T:C	2.75459e-06	-1.2882	0.290811	0.000167846	-1.18514	0.374369
229795071	chr1:229795071:C:T	2.53628e-06	-1.4883e-10	-1.07996	0.000129623	-1.4883e-10	-1.06919
229795161	chr1:229795161:A:C	2.49621e-06	-1.4883e-10	-1.09588	0.000127413	-1.4883e-10	-1.08638
229795246	chr1:229795246:G:C	2.51397e-06	-1.4883e-10	-1.08879	0.000128394	-1.4883e-10	-1.07872
229795714	chr1:229795714:TC:T	2.40542e-06	-1.4883e-10	-1.13293	0.00012175	-1.4883e-10	-1.13184
229796015	chr1:229796015:A:G	2.3807e-06	-1.25652	0.113261	0.000144747	-1.15108	0.192255
229796508	chr1:229796508:T:A	2.45299e-06	-1.4883e-10	-1.11335	0.000124225	-1.4883e-10	-1.11172
229796794	chr1:229796794:G:A	1.70404e-06	-1.24527	-0.232381	0.000101816	-1.08987	-0.220771
229797137	chr1:229797137:A:T	2.70186e-06	-1.4883e-10	-1.01671	0.000135983	-1.4883e-10	-1.02129
229797168	chr1:229797168:G:T	2.53313e-06	-1.4883e-10	-1.0812	0.000127657	-1.4883e-10	-1.08447
229797247	chr1:229797247:C:T	2.40525e-06	-1.4883e-10	-1.133	0.000121429	-1.4883e-10	-1.13449
229797248	chr1:229797248:G:A	3.55424e-06	-1.4883e-10	-0.742512	0.000185748	-1.4883e-10	-0.709425
229797291	chr1:229797291:G:A	5.41621e-07	-1.55551	-1.06833	2.60944e-05	-1.59572	-1.07638
229797508	chr1:229797508:T:A	1.42594e-06	-1.47301	-0.182808	8.5339e-05	-1.36834	-0.118841
229797714	chr1:229797714:G:A	2.5513e-06	-1.44609	0.372035	0.000155997	-1.33579	0.451812
229797764	chr1:229797764:G:A	1.39085e-06	-1.68074	-2.24018e-10	7.13171e-05	-1.66668	-2.24018e-10
229798045	chr1:229798045:C:T	2.49832e-06	-1.4883e-10	-1.09503	0.00012669	-1.4883e-10	-1.09207
229798365	chr1:229798365:C:T	4.66533e-07	-1.64825	-1.12483	2.45481e-05	-1.60472	-1.12846
229798620	chr1:229798620:G:A	3.59424e-06	-1.4883e-10	-0.731321	0.000186835	-1.4883e-10	-0.703588
229798910	chr1:229798910:G:A	1.53377e-06	-1.58292	-2.24018e-10	7.83887e-05	-1.57214	-2.24018e-10
229798984	chr1:229798984:G:A	8.91609e-07	-1.50028	-0.625098	5.23035e-05	-1.40146	-0.575297
229799009	chr1:229799009:C:T	4.9941e-07	-1.70578	-0.999205	2.54286e-05	-1.69064	-1.0073
229799055	chr1:229799055:G:A	4.79266e-07	-1.615	-1.13115	2.5479e-05	-1.56176	-1.1342
229799091	chr1:229799091:A:T	1.28641e-06	-1.61505	-0.143751	6.56033e-05	-1.67142	-0.0787687
229799545	chr1:229799545:C:A	9.67332e-07	-1.4875	-0.556368	5.69652e-05	-1.38798	-0.503391
229799734	chr1:229799734:A:G	1.39627e-06	-1.49769	-0.179163	8.38761e-05	-1.39846	-0.106014
229799756	chr1:229799756:C:A	9.2938e-06	-1.4883e-10	0.218694	0.00048197	-1.4883e-10	0.244064
229799806	chr1:229799806:A:G	1.28622e-06	-0.619848	-1.1391	4.96348e-05	-0.892294	-1.13683
229799875	chr1:229799875:C:T	9.62329e-07	-1.47832	-0.570734	5.68391e-05	-1.3752	-0.518391
229799880	chr1:229799880:T:G	9.67031e-07	-1.47582	-0.568356	5.7145e-05	-1.37232	-0.515907
229799930	chr1:229799930:A:G	1.29782e-06	-1.46946	-0.280504	7.7557e-05	-1.3645	-0.218303
229799959	chr1:229799959:A:G	9.89223e-07	-1.47469	-0.546799	5.85115e-05	-1.37122	-0.493377
229800215	chr1:229800215:G:GCA	3.62669e-06	-1.4883e-10	-0.722334	0.000185129	-1.4883e-10	-0.712762
229800471	chr1:229800471:C:T	9.65616e-07	-1.47801	-0.567637	5.70234e-05	-1.3752	-0.515155
229800820	chr1:229800820:A:G	1.05931e-06	-1.48402	-0.469011	6.27182e-05	-1.38292	-0.412249
229800892	chr1:229800892:C:T	9.0088e-07	-1.48065	-0.63439	5.30455e-05	-1.37755	-0.585113
229801046	chr1:229801046:G:C	9.9666e-07	-1.47842	-0.535584	5.88493e-05	-1.37713	-0.481705
229801195	chr1:229801195:G:T	4.61625e-06	-1.4883e-10	-0.48107	0.000235215	-1.4883e-10	-0.473319
229801648	chr1:229801648:G:A	2.43452e-06	-1.4883e-10	-1.1209	0.000122666	-1.4883e-10	-1.12435
229802017	chr1:229802017:CG:C	8.26866e-07	-1.48592	-0.714842	4.84518e-05	-1.38369	-0.669554
229802022	chr1:229802022:G:C	8.46663e-07	-1.48765	-0.689457	4.97182e-05	-1.38458	-0.642864
229802092	chr1:229802092:A:C	1.03092e-06	-1.41778	-0.562423	6.09377e-05	-1.27029	-0.55368
229802117	chr1:229802117:A:G	8.87213e-07	-1.3197	-0.810628	4.76416e-05	-1.26041	-0.809701
229802521	chr1:229802521:AAGCC:A	3.23646e-06	-0.836173	-2.24018e-10	0.000174699	-0.770754	-2.24018e-10
229802806	chr1:229802806:G:T	3.20252e-06	-1.4883e-10	-0.846715	0.000163754	-1.4883e-10	-0.83545
229803245	chr1:229803245:C:A	1.34589e-06	-1.51402	-0.199582	8.05749e-05	-1.41727	-0.127357
229803761	chr1:229803761:C:A	2.38315e-06	-1.4883e-10	-1.14223	0.000120354	-1.4883e-10	-1.14338
229803957	chr1:229803957:T:C	2.53591e-06	-1.4883e-10	-1.0801	0.000128556	-1.4883e-10	-1.07745
229804017	chr1:229804017:G:A	1.41783e-06	-1.66153	-2.24018e-10	6.90187e-05	-1.69944	-2.24018e-10
229804234	chr1:229804234:T:A	9.83504e-07	-1.43884	-0.588448	5.78547e-05	-1.29605	-0.57983
229806422	chr1:229806422:T:C	5.81808e-06	-1.4883e-10	-0.249683	0.000294908	-1.4883e-10	-0.247152
229806796	chr1:229806796:C:T	3.88393e-06	-1.4883e-10	-0.653805	0.000200122	-1.4883e-10	-0.63489
229807224	chr1:229807224:T:A	2.55237e-06	-1.4883e-10	-1.07363	0.000128727	-1.4883e-10	-1.07613
229807361	chr1:229807361:T:C	4.30949e-06	-1.4883e-10	-0.549834	0.000219384	-1.4883e-10	-0.542993
229807421	chr1:229807421:T:C	3.50221e-06	-1.4883e-10	-0.75726	0.000176382	-1.4883e-10	-0.761163
229808755	chr1:229808755:G:A	2.59922e-06	-1.4883e-10	-1.05544	0.000132	-1.4883e-10	-1.05102
229809299	chr1:229809299:A:G	7.8946e-07	-1.48216	-0.764897	4.61733e-05	-1.37665	-0.724768
229809373	chr1:229809373:T:C	2.49458e-06	-1.4883e-10	-1.09653	0.000126392	-1.4883e-10	-1.09443
229809808	chr1:229809808:A:G	1.30139e-06	-1.52335	-0.223872	7.77498e-05	-1.42802	-0.152299
229810093	chr1:229810093:G:A	3.50186e-06	-1.4883e-10	-0.757358	0.000176366	-1.4883e-10	-0.761258
229810674	chr1:229810674:G:A	2.05252e-06	-1.29159	-2.24018e-10	0.000127139	-1.08853	-2.24018e-10
229810683	chr1:229810683:A:G	1.37164e-06	-1.69464	-2.24018e-10	7.01166e-05	-1.68366	-2.24018e-10
229810929	chr1:229810929:A:T	5.13948e-06	-1.4883e-10	-0.373702	0.000263938	-1.4883e-10	-0.358104
229811028	chr1:229811028:T:C	2.60544e-06	-1.4883e-10	-1.05305	0.000132339	-1.4883e-10	-1.04845
229811586	chr1:229811586:A:G	8.6128e-07	-1.45151	-0.708478	5.15914e-05	-1.29326	-0.697199
229812547	chr1:229812547:A:G	3.21518e-06	-1.4883e-10	-0.842771	0.000163709	-1.4883e-10	-0.835724
229813397	chr1:229813397:T:G	8.50503e-06	-1.4883e-10	0.130004	0.000446168	-1.4883e-10	0.166879
229813863	chr1:229813863:C:T	7.32051e-07	-1.49563	-0.826932	3.50485e-05	-1.56572	-0.81136
229814020	chr1:229814020:A:G	2.77172e-06	-1.4883e-10	-0.991185	0.000141404	-1.4883e-10	-0.982193
229814238	chr1:229814238:C:A	5.04366e-05	1.91006	-2.24018e-10	0.00164062	1.46901	-2.24018e-10
229814359	chr1:229814359:G:A	3.83827e-06	-1.4883e-10	-0.665631	0.000198026	-1.4883e-10	-0.645421
229814365	chr1:229814365:T:C	2.48884e-06	-1.4883e-10	-1.09884	0.00012624	-1.4883e-10	-1.09563
229815275	chr1:229815275:T:C	9.73443e-07	-1.36933	-0.66824	5.8229e-05	-1.20927	-0.660165
229816911	chr1:229816911:A:G	3.09698e-06	-1.4883e-10	-0.880227	0.000160365	-1.4883e-10	-0.856367
229817312	chr1:229817312:C:T	1.14105e-05	-1.4883e-10	0.423882	0.000590881	-1.4883e-10	0.447798
229818027	chr1:229818027:T:A	7.13768e-07	-1.22551	-1.12234	3.41255e-05	-1.2931	-1.11067
229819054	chr1:229819054:G:C	2.96572e-06	-1.4883e-10	-0.923532	0.000148562	-1.4883e-10	-0.932817
229819566	chr1:229819566:A:C	7.26227e-07	-1.21017	-1.12037	3.46963e-05	-1.27895	-1.10824
229819622	chr1:229819622:A:G	9.57367e-07	-1.01352	-1.0407	4.566e-05	-1.09398	-1.01861
229819654	chr1:229819654:C:G	7.20962e-07	-1.20936	-1.12846	3.43836e-05	-1.27824	-1.11799
229820178	chr1:229820178:C:T	4.05043e-06	-0.61183	-2.24018e-10	0.000286466	-0.276196	-2.24018e-10
229820604	chr1:229820604:C:G	2.95284e-06	-1.4883e-10	-0.927886	0.000150362	-1.4883e-10	-0.920775
229820733	chr1:229820733:C:T	2.12073e-06	-1.35092	0.0920291	0.000122981	-1.22541	0.103627
229820776	chr1:229820776:A:G	1.09352e-05	-1.4883e-10	0.381338	0.000566217	-1.4883e-10	0.405161
229821076	chr1:229821076:G:A	6.42765e-07	-1.32121	-1.13142	3.09057e-05	-1.38104	-1.12184
229821244	chr1:229821244:G:A	8.18559e-07	-1.25177	-0.959089	3.97815e-05	-1.32569	-0.924727
229821378	chr1:229821378:T:C	2.83248e-06	-0.9695	-2.24018e-10	0.000180405	-0.738614	-2.24018e-10
229821675	chr1:229821675:C:G	8.0933e-07	-1.25608	-0.96612	3.93057e-05	-1.33009	-0.93236
229821951	chr1:229821951:T:C	3.07043e-06	-1.4883e-10	-0.888835	0.000154834	-1.4883e-10	-0.891461
229822122	chr1:229822122:T:G	4.57902e-06	-1.36123	0.87206	0.000283412	-1.25429	0.967375
229822465	chr1:229822465:T:A	8.10771e-07	-1.25226	-0.96816	3.93736e-05	-1.32615	-0.934568
229822774	chr1:229822774:C:T	3.17706e-06	-0.141052	-0.713645	0.000151269	-0.209899	-0.704856
229822853	chr1:229822853:G:A	2.36851e-06	-1.4883e-10	-1.14839	0.000119765	-1.4883e-10	-1.14828
229823120	chr1:229823120:A:T	1.71238e-06	-1.47277	-2.24018e-10	7.26982e-05	-1.6475	-2.24018e-10
229823174	chr1:229823174:C:T	6.11946e-06	-1.20939	1.01021	0.000395916	-1.08683	1.13422
229823966	chr1:229823966:A:T	1.29731e-05	-1.4883e-10	0.552222	0.000672457	-1.4883e-10	0.577121
229824593	chr1:229824593:C:T	7.96573e-07	-1.19383	-1.04426	3.84496e-05	-1.26194	-1.02253
229824748	chr1:229824748:AG:A	9.37543e-07	-1.43128	-0.643867	5.50075e-05	-1.31177	-0.614576
229825351	chr1:229825351:T:C	5.681e-06	-1.4883e-10	-0.273527	0.000291301	-1.4883e-10	-0.259459
229825579	chr1:229825579:T:C	7.8613e-07	-1.20606	-1.04523	3.79896e-05	-1.27323	-1.02328
229825902	chr1:229825902:G:A	4.39108e-06	-1.4883e-10	-0.531078	0.000221818	-1.4883e-10	-0.531959
229826170	chr1:229826170:C:G	2.97166e-06	-1.4883e-10	-0.921534	0.000149889	-1.4883e-10	-0.923923
229826265	chr1:229826265:C:T	3.74691e-06	-1.4883e-10	-0.689722	0.000191362	-1.4883e-10	-0.679649
229826398	chr1:229826398:A:G	6.68526e-07	-1.29801	-1.11532	3.22041e-05	-1.35957	-1.10215
229826669	chr1:229826669:A:C	6.54895e-07	-1.32272	-1.11122	3.16319e-05	-1.38232	-1.09733
229827037	chr1:229827037:G:A	3.58195e-06	-0.734747	-2.24018e-10	0.000190648	-0.683388	-2.24018e-10
229827204	chr1:229827204:G:A	3.14247e-06	-1.4883e-10	-0.865645	0.000161879	-1.4883e-10	-0.846966
229828125	chr1:229828125:C:T	7.89394e-06	0.0554419	-2.24018e-10	0.000400879	0.0598435	-2.24018e-10
229828431	chr1:229828431:AAAT:A	7.85093e-07	-1.12215	-1.13045	3.72189e-05	-1.19625	-1.12075
229828436	chr1:229828436:CCT:C	8.05827e-07	-1.09811	-1.12843	3.81606e-05	-1.17376	-1.11826
229828490	chr1:229828490:C:T	1.38171e-06	-1.68733	-2.24018e-10	7.08102e-05	-1.67381	-2.24018e-10
229828872	chr1:229828872:TTC:T	6.28522e-07	-1.35769	-1.11735	3.0393e-05	-1.41527	-1.10434
229828955	chr1:229828955:G:A	2.62246e-05	-1.4883e-10	1.25605	0.00141175	-1.4883e-10	1.31877
229829344	chr1:229829344:A:AC	6.54109e-07	-1.3468	-1.08833	3.1773e-05	-1.40428	-1.07092
229829482	chr1:229829482:T:A	1.02192e-06	-0.996315	-0.992657	6.11982e-05	-0.805772	-1.01393
229829492	chr1:229829492:G:A	1.37731e-06	-1.69052	-2.24018e-10	7.06534e-05	-1.67603	-2.24018e-10
229829684	chr1:229829684:G:A	3.25208e-06	-1.4883e-10	-0.831358	0.000163585	-1.4883e-10	-0.836484
229829890	chr1:229829890:A:G	1.67056e-06	-1.49749	-2.24018e-10	7.83706e-05	-1.57237	-2.24018e-10
229830353	chr1:229830353:T:G	3.33039e-06	-1.4883e-10	-0.807565	0.000171292	-1.4883e-10	-0.790445
229830370	chr1:229830370:C:T	7.87293e-07	-1.19465	-1.05516	3.7913e-05	-1.26359	-1.03494
229830384	chr1:229830384:T:G	4.20022e-06	-1.15858	0.583065	0.000263203	-1.05854	0.697649
229830608	chr1:229830608:C:T	4.09296e-05	1.7012	-2.24018e-10	0.001578	1.4301	-2.24018e-10
229830913	chr1:229830913:T:C	2.58445e-06	-1.4883e-10	-1.06114	0.000130379	-1.4883e-10	-1.06337
229831064	chr1:229831064:C:T	2.5867e-06	-1.4883e-10	-1.06027	0.000131696	-1.4883e-10	-1.05332
229831240	chr1:229831240:G:C	2.62108e-06	-1.4883e-10	-1.04707	0.000133514	-1.4883e-10	-1.03961
229832881	chr1:229832881:T:C	5.54983e-06	-1.4883e-10	-0.296887	0.000286343	-1.4883e-10	-0.276627
229833524	chr1:229833524:C:T	7.20604e-06	-1.4883e-10	-0.0357334	0.000371935	-1.4883e-10	-0.015098
229834448	chr1:229834448:C:G	3.25854e-06	-1.4883e-10	-0.829374	0.00016757	-1.4883e-10	-0.812418
229834933	chr1:229834933:A:T	7.14595e-06	-1.4883e-10	-0.0441072	0.000368835	-1.4883e-10	-0.0234679
229835350	chr1:229835350:G:C	9.05578e-06	-1.0835	1.27625	0.000603658	-0.938732	1.40792
229835367	chr1:229835367:C:A	1.57191e-06	-1.55836	-2.24018e-10	9.37054e-05	-1.39366	-2.24018e-10
229835684	chr1:229835684:C:G	2.37357e-06	-1.4883e-10	-1.14626	0.000120079	-1.4883e-10	-1.14566
229836219	chr1:229836219:C:T	2.52713e-06	-1.4883e-10	-1.08357	0.000128545	-1.4883e-10	-1.07753
229836237	chr1:229836237:A:G	2.95737e-06	-1.4883e-10	-0.926352	0.000150652	-1.4883e-10	-0.918845
229836607	chr1:229836607:G:C	3.1782e-06	-1.4883e-10	-0.854339	0.000164051	-1.4883e-10	-0.833639
229836983	chr1:229836983:T:C	3.21081e-06	-1.4883e-10	-0.844132	0.000161332	-1.4883e-10	-0.850354
229837037	chr1:229837037:G:C	3.15256e-06	-1.4883e-10	-0.862437	0.00015883	-1.4883e-10	-0.865984
229837545	chr1:229837545:T:C	2.47537e-06	-1.4883e-10	-1.10426	0.00012547	-1.4883e-10	-1.10175
229838209	chr1:229838209:T:C	4.67937e-06	-1.4883e-10	-0.467489	0.000249786	-1.4883e-10	-0.413211
229838307	chr1:229838307:A:T	1.43708e-06	-1.64804	-2.24018e-10	7.56266e-05	-1.60801	-2.24018e-10
229838393	chr1:229838393:T:G	2.69941e-06	-1.4883e-10	-1.01762	0.000137107	-1.4883e-10	-1.01306
229838601	chr1:229838601:A:G	2.29006e-06	-1.49929	0.317217	0.000136751	-1.42025	0.404599
229839214	chr1:229839214:A:G	1.86253e-05	-1.51186	2.42572	0.00120495	-1.43404	2.59441
229839290	chr1:229839290:G:C	4.11764e-06	-1.4883e-10	-0.595373	0.000210625	-1.4883e-10	-0.583738
229839347	chr1:229839347:C:T	2.70011e-06	-1.4883e-10	-1.01736	0.000137144	-1.4883e-10	-1.01279
229839390	chr1:229839390:A:G	9.45392e-06	-1.4883e-10	0.235777	0.00049144	-1.4883e-10	0.263522
229839667	chr1:229839667:T:C	4.11764e-06	-1.4883e-10	-0.595373	0.000210625	-1.4883e-10	-0.583738
229839710	chr1:229839710:G:A	2.73114e-06	-1.56815	0.562217	0.000162238	-1.50225	0.657493
229839912	chr1:229839912:C:G	5.0923e-06	-1.56902	1.18609	0.000309005	-1.50342	1.30296
229839959	chr1:229839959:G:A	3.47029e-06	-1.4883e-10	-0.766416	0.000177556	-1.4883e-10	-0.754531
229839970	chr1:229839970:T:C	3.11544e-06	-1.4883e-10	-0.874283	0.000158598	-1.4883e-10	-0.867446
229840304	chr1:229840304:C:T	2.04864e-06	-1.57633	0.282848	0.00011912	-1.51374	0.360055
229840647	chr1:229840647:G:A	1.95692e-06	-1.58581	0.246528	0.000113864	-1.5215	0.322686
229840669	chr1:229840669:G:A	4.03998e-06	-1.4883e-10	-0.614415	0.000206916	-1.4883e-10	-0.601503
229840684	chr1:229840684:A:C	3.52709e-06	-1.4883e-10	-0.75018	0.000180508	-1.4883e-10	-0.738042
229841038	chr1:229841038:T:A	2.55819e-06	-1.07135	-2.24018e-10	0.000133121	-1.04256	-2.24018e-10
229841204	chr1:229841204:G:C	9.17193e-06	-1.5861	1.79159	0.000573106	-1.52596	1.94321
229841342	chr1:229841342:C:A	3.57473e-06	-1.4883e-10	-0.736764	0.00018298	-1.4883e-10	-0.724438
229841383	chr1:229841383:T:C	2.68756e-06	-1.4883e-10	-1.02202	0.00013542	-1.4883e-10	-1.02544
229841584	chr1:229841584:T:C	3.55986e-06	-1.4883e-10	-0.740932	0.000179025	-1.4883e-10	-0.74629
229841639	chr1:229841639:T:C	2.76147e-06	-1.4883e-10	-0.994888	0.000139071	-1.4883e-10	-0.998834
229841665	chr1:229841665:GT:G	4.13792e-06	-1.59275	1.00229	0.000248144	-1.53416	1.11435
229841693	chr1:229841693:T:G	2.43544e-06	-1.4883e-10	-1.12053	0.00012325	-1.4883e-10	-1.1196
229841861	chr1:229841861:A:C	8.70815e-06	-1.5703	1.72391	0.00054902	-1.50624	1.88055
229842472	chr1:229842472:T:C	2.42325e-06	-1.4883e-10	-1.12555	0.000122328	-1.4883e-10	-1.12711
229842897	chr1:229842897:A:T	2.54083e-06	-1.4883e-10	-1.07816	0.000129774	-1.4883e-10	-1.06803
229842961	chr1:229842961:A:G	3.34972e-06	-1.62294	0.821161	0.000196858	-1.57656	0.925222
229844203	chr1:229844203:A:C	2.29443e-06	-1.18017	-2.24018e-10	0.000121632	-1.13281	-2.24018e-10
229844438	chr1:229844438:G:T	3.88549e-06	-1.4883e-10	-0.653403	0.000198318	-1.4883e-10	-0.643947
229844494	chr1:229844494:C:T	8.0182e-07	-1.64652	-0.585003	4.32707e-05	-1.6164	-0.54994
229844588	chr1:229844588:T:C	4.2348e-06	-1.4883e-10	-0.567318	0.000216316	-1.4883e-10	-0.557079
229844863	chr1:229844863:G:T	1.08758e-05	-1.52038	1.89627	0.000693049	-1.45019	2.05747
229844879	chr1:229844879:GC:G	2.39976e-06	-1.4883e-10	-1.13528	0.000121464	-1.4883e-10	-1.1342
229845401	chr1:229845401:T:C	2.677e-06	-1.4883e-10	-1.02596	0.000138441	-1.4883e-10	-1.00337
229845455	chr1:229845455:T:C	2.47638e-06	-1.4883e-10	-1.10386	0.000124935	-1.4883e-10	-1.10603
229845876	chr1:229845876:G:T	3.63708e-06	-1.63772	0.918251	0.000213289	-1.59611	1.02494
229846432	chr1:229846432:G:A	4.20083e-06	-1.58678	1.0114	0.000252707	-1.52676	1.12518
229846535	chr1:229846535:G:T	3.8533e-06	-1.4883e-10	-0.661723	0.000196661	-1.4883e-10	-0.652334
229846882	chr1:229846882:C:T	6.15516e-06	-1.4883e-10	-0.193363	0.000316474	-1.4883e-10	-0.176577
229847099	chr1:229847099:G:T	3.89806e-06	-1.4883e-10	-0.650175	0.000199435	-1.4883e-10	-0.638328
229847594	chr1:229847594:A:G	2.49258e-06	-1.4883e-10	-1.09733	0.000126706	-1.4883e-10	-1.09195
229847621	chr1:229847621:T:C	3.9474e-05	-1.4883e-10	1.66499	0.00248505	-1.4883e-10	1.88423
229847715	chr1:229847715:C:T	2.37298e-06	-1.4883e-10	-1.14651	0.000119991	-1.4883e-10	-1.1464
229848044	chr1:229848044:G:A	8.95785e-06	0.181877	-2.24018e-10	0.000275094	-0.316706	-2.24018e-10
229848158	chr1:229848158:C:T	2.95674e-06	-1.4883e-10	-0.926567	0.000154253	-1.4883e-10	-0.895221
229848159	chr1:229848159:A:G	1.04969e-05	-1.24958	1.59001	0.0007267	-1.15046	1.80515
229848303	chr1:229848303:A:G	6.75806e-06	-1.4883e-10	-0.0999172	0.000385839	-1.4883e-10	0.021604
229848600	chr1:229848600:A:G	1.31496e-05	-0.398181	0.96392	0.000916913	-0.256721	1.14392
229849058	chr1:229849058:T:G	2.37442e-06	-1.4883e-10	-1.1459	0.000120118	-1.4883e-10	-1.14534
229849166	chr1:229849166:A:G	1.29831e-05	-0.429589	0.982583	0.000904492	-0.289822	1.16338
229849193	chr1:229849193:A:G	6.44197e-06	-1.4883e-10	-0.147819	0.000366781	-1.4883e-10	-0.0290512
229849229	chr1:229849229:AT:A	1.43114e-05	-0.417544	1.06794	0.0010006	-0.277502	1.25204
229849280	chr1:229849280:T:C	2.37248e-06	-1.4883e-10	-1.14672	0.000119932	-1.4883e-10	-1.14689
229849539	chr1:229849539:C:T	3.86126e-06	-1.4883e-10	-0.65966	0.000197571	-1.4883e-10	-0.647718
229849609	chr1:229849609:A:G	6.90377e-06	-1.4883e-10	-0.0785855	0.000394669	-1.4883e-10	0.0442312
229849629	chr1:229849629:G:A	1.19189e-05	-0.46606	0.933531	0.000827045	-0.328235	1.11228
229849648	chr1:229849648:G:A	5.64739e-07	-1.57777	-1.00428	3.02857e-05	-1.53882	-0.984319
229849711	chr1:229849711:G:A	3.20647e-06	-1.4883e-10	-0.845482	0.000164325	-1.4883e-10	-0.831972
229849758	chr1:229849758:G:A	2.54332e-06	-1.4883e-10	-1.07718	0.000129094	-1.4883e-10	-1.07328
229849762	chr1:229849762:C:T	4.0035e-06	-1.4883e-10	-0.623484	0.00020494	-1.4883e-10	-0.611102
229849907	chr1:229849907:T:C	3.1457e-06	-1.4883e-10	-0.864618	0.000161137	-1.4883e-10	-0.851564
229849914	chr1:229849914:A:G	1.47599e-05	-0.429938	1.1112	0.00103397	-0.290102	1.29745
229849962	chr1:229849962:C:T	3.95268e-06	-1.4883e-10	-0.636259	0.000202307	-1.4883e-10	-0.624031
229850063	chr1:229850063:G:T	5.92747e-07	-1.53938	-0.994263	3.19782e-05	-1.49514	-0.973624
229850245	chr1:229850245:G:A	3.84517e-05	-1.4883e-10	1.63875	0.00227786	-1.4883e-10	1.79718
229850535	chr1:229850535:G:C	3.89169e-05	-1.4883e-10	1.65078	0.00230613	-1.4883e-10	1.80951
229850746	chr1:229850746:G:C	2.71611e-06	-1.4883e-10	-1.01145	0.000138779	-1.4883e-10	-1.00093
229850819	chr1:229850819:T:C	5.80183e-07	-1.45148	-1.10358	3.14068e-05	-1.39571	-1.09109
229850834	chr1:229850834:G:A	1.13358e-05	-0.525229	0.942541	0.000789691	-0.383611	1.12144
229851042	chr1:229851042:A:G	1.46697e-05	-0.413173	1.0883	0.00102739	-0.272495	1.27345
229851218	chr1:229851218:C:T	1.35619e-06	-1.70598	-2.24018e-10	6.86063e-05	-1.70543	-2.24018e-10
229851263	chr1:229851263:C:A	1.64939e-05	-0.330462	1.1228	0.00116051	-0.186553	1.30935
229851267	chr1:229851267:A:G	6.98557e-06	-1.4883e-10	-0.066807	0.000399608	-1.4883e-10	0.0566662
229851392	chr1:229851392:C:T	1.59196e-05	-0.363	1.1199	0.001118	-0.220768	1.30624
229851530	chr1:229851530:A:G	2.65309e-06	-1.4883e-10	-1.03493	0.00013578	-1.4883e-10	-1.02278
229851703	chr1:229851703:A:G	7.42215e-06	-1.4883e-10	-0.00618493	0.000425967	-1.4883e-10	0.120545
229851797	chr1:229851797:T:C	5.81886e-05	-1.4883e-10	2.05304	0.00348443	-1.4883e-10	2.22224
229851798	chr1:229851798:A:G	3.75288e-06	-1.4883e-10	-0.68813	0.000192088	-1.4883e-10	-0.675866
229851899	chr1:229851899:T:A	3.25736e-06	-1.4883e-10	-0.829735	0.000164163	-1.4883e-10	-0.83296
229852129	chr1:229852129:T:C	5.63519e-06	-1.4883e-10	-0.281623	0.000283468	-1.4883e-10	-0.286716
229852205	chr1:229852205:A:G	6.16302e-06	-1.4883e-10	-0.192087	0.000349939	-1.4883e-10	-0.0760589
229852828	chr1:229852828:C:T	3.33111e-06	-1.4883e-10	-0.807349	0.000168445	-1.4883e-10	-0.807205
229853093	chr1:229853093:G:A	2.7669e-06	-1.4883e-10	-0.992926	0.00014092	-1.4883e-10	-0.985621
229853117	chr1:229853117:G:A	3.5637e-06	-1.4883e-10	-0.739853	0.000183042	-1.4883e-10	-0.724102
229853181	chr1:229853181:C:T	1.36331e-05	-1.4883e-10	0.601844	0.00071829	-1.4883e-10	0.643056
229853234	chr1:229853234:A:G	2.64662e-06	-1.4883e-10	-1.03737	0.000134611	-1.4883e-10	-1.03142
229853246	chr1:229853246:T:C	5.97044e-06	-1.4883e-10	-0.223833	0.000338194	-1.4883e-10	-0.110198
229853361	chr1:229853361:G:A	5.56106e-06	-1.4883e-10	-0.294864	0.000279693	-1.4883e-10	-0.300126
229853951	chr1:229853951:A:G	6.5542e-06	-1.4883e-10	-0.130547	0.00037353	-1.4883e-10	-0.0108182
229854040	chr1:229854040:C:T	2.37039e-06	-1.4883e-10	-1.1476	0.00012006	-1.4883e-10	-1.14583
229854101	chr1:229854101:G:A	3.71587e-06	-1.4883e-10	-0.698039	0.000191192	-1.4883e-10	-0.680537
229854248	chr1:229854248:A:G	9.91312e-06	-0.332087	0.615293	0.000658642	-0.20544	0.761803
229854721	chr1:229854721:T:C	5.6803e-06	-1.4883e-10	-0.273649	0.000320934	-1.4883e-10	-0.162582
229855365	chr1:229855365:AGCCACAGCTGAATGTGTGACTTGGGTG:A	1.41373e-06	-1.66442	-2.24018e-10	6.87755e-05	-1.70297	-2.24018e-10
229855473	chr1:229855473:A:ATG	9.17893e-07	-1.70569	-0.390641	5.02633e-05	-1.67634	-0.340201
229856020	chr1:229856020:T:C	2.96174e-06	-0.686368	-0.238508	0.000177368	-0.609068	-0.146522
229856297	chr1:229856297:T:A	4.13728e-06	-1.4883e-10	-0.590615	0.000211915	-1.4883e-10	-0.577632
229856433	chr1:229856433:C:T	4.11849e-05	1.70742	-2.24018e-10	0.00177356	1.54693	-2.24018e-10
229856625	chr1:229856625:G:C	2.45815e-06	-1.4883e-10	-1.11124	0.000124185	-1.4883e-10	-1.11204
229856630	chr1:229856630:G:T	3.95246e-06	-1.4883e-10	-0.636316	0.000203553	-1.4883e-10	-0.617892
229856953	chr1:229856953:C:G	5.68529e-06	-1.4883e-10	-0.272771	0.000285838	-1.4883e-10	-0.278393
229856998	chr1:229856998:A:G	5.34713e-06	-1.4883e-10	-0.334093	0.000279185	-1.4883e-10	-0.301943
229857106	chr1:229857106:A:G	3.99356e-06	-1.4883e-10	-0.625971	0.000204474	-1.4883e-10	-0.613376
229857314	chr1:229857314:A:G	2.46165e-06	-1.4883e-10	-1.10982	0.000124366	-1.4883e-10	-1.11059
229857399	chr1:229857399:C:T	4.79663e-06	-0.442739	-2.24018e-10	0.000270522	-0.333465	-2.24018e-10
229857541	chr1:229857541:G:A	3.92871e-06	-1.4883e-10	-0.642343	0.000201114	-1.4883e-10	-0.629943
229857910	chr1:229857910:A:C	3.25711e-06	-1.4883e-10	-0.829813	0.000166176	-1.4883e-10	-0.820768
229857995	chr1:229857995:A:G	4.25759e-06	-1.4883e-10	-0.56195	0.000219409	-1.4883e-10	-0.542879
229858217	chr1:229858217:CA:C	3.39839e-06	-1.4883e-10	-0.787352	0.00017345	-1.4883e-10	-0.777925
229858250	chr1:229858250:C:T	3.99385e-06	-0.468821	-0.157077	0.000240395	-0.389403	-0.0621322
229858483	chr1:229858483:G:A	3.12891e-06	-1.4883e-10	-0.869969	0.000159187	-1.4883e-10	-0.863737
229858939	chr1:229858939:G:A	3.37918e-06	-1.4883e-10	-0.793021	0.000172523	-1.4883e-10	-0.783286
229859211	chr1:229859211:C:T	3.14387e-06	-0.865198	-2.24018e-10	0.000166161	-0.820862	-2.24018e-10
229859999	chr1:229859999:C:A	5.48255e-06	-0.309083	-2.24018e-10	0.000174022	-0.774637	-2.24018e-10
229860161	chr1:229860161:C:T	1.03321e-06	-1.63563	-0.342349	5.83957e-05	-1.61058	-0.255992
229860209	chr1:229860209:G:A	8.31586e-07	-1.56973	-0.625348	4.60232e-05	-1.54266	-0.562013
229860523	chr1:229860523:G:A	2.88638e-06	-1.4883e-10	-0.950651	0.000147293	-1.4883e-10	-0.941391
229860835	chr1:229860835:G:A	5.58078e-06	-1.4883e-10	-0.291325	0.000280683	-1.4883e-10	-0.296592
229861007	chr1:229861007:C:T	8.14308e-07	-1.58277	-0.633302	4.4979e-05	-1.55719	-0.570428
229861074	chr1:229861074:G:A	3.1658e-06	-1.4883e-10	-0.858249	0.00016187	-1.4883e-10	-0.847024
229861400	chr1:229861400:T:C	6.78042e-06	-1.4883e-10	-0.0966144	0.000387158	-1.4883e-10	0.0250169
229861431	chr1:229861431:T:A	3.41014e-06	-1.4883e-10	-0.783899	0.000174057	-1.4883e-10	-0.774434
229861484	chr1:229861484:T:A	2.8384e-06	-1.4883e-10	-0.967414	0.000144854	-1.4883e-10	-0.958093
229862056	chr1:229862056:G:A	2.40167e-06	-1.4883e-10	-1.13449	0.000122112	-1.4883e-10	-1.12888
229862057	chr1:229862057:A:T	2.3984e-06	-1.4883e-10	-1.13585	0.000121914	-1.4883e-10	-1.1305
229862211	chr1:229862211:C:T	9.0755e-07	-1.62699	-0.480671	5.14248e-05	-1.54082	-0.452878
229862252	chr1:229862252:G:A	2.73182e-06	-1.4883e-10	-1.00569	0.000139203	-1.4883e-10	-0.997886
229862253	chr1:229862253:A:C	2.73228e-06	-1.4883e-10	-1.00552	0.000139227	-1.4883e-10	-0.997709
229862294	chr1:229862294:T:C	1.37945e-06	-1.68897	-2.24018e-10	7.04213e-05	-1.67932	-2.24018e-10
229862479	chr1:229862479:C:T	5.58432e-06	-1.4883e-10	-0.29069	0.000280861	-1.4883e-10	-0.295959
229862492	chr1:229862492:G:A	1.39402e-05	-1.4883e-10	0.624126	0.000819281	-1.4883e-10	0.77461
229862696	chr1:229862696:C:T	6.16362e-06	-1.4883e-10	-0.191989	0.00034421	-1.4883e-10	-0.0925637
229862935	chr1:229862935:A:G	6.80453e-06	-1.4883e-10	-0.093065	0.000388569	-1.4883e-10	0.0286537
229863049	chr1:229863049:C:G	4.65312e-06	-1.4883e-10	-0.473115	0.000238177	-1.4883e-10	-0.460803
229863083	chr1:229863083:G:T	8.76914e-06	-1.4883e-10	0.160585	0.000451096	-1.4883e-10	0.177863
229863438	chr1:229863438:G:T	2.81027e-06	-1.4883e-10	-0.977375	0.000143292	-1.4883e-10	-0.968936
229863567	chr1:229863567:C:T	8.77754e-06	-0.72346	0.885002	0.000495692	-0.585857	0.857994
229863762	chr1:229863762:G:A	6.82888e-07	-1.24667	-1.1454	4.43752e-05	-0.994728	-1.14641
229864132	chr1:229864132:C:T	3.04243e-06	-0.897996	-2.24018e-10	0.000137938	-1.00701	-2.24018e-10
229864160	chr1:229864160:CA:C	2.60635e-06	-1.4883e-10	-1.0527	0.000131981	-1.4883e-10	-1.05116
229864508	chr1:229864508:A:G	4.8073e-06	-1.4883e-10	-0.440518	0.000246234	-1.4883e-10	-0.427534
229864678	chr1:229864678:G:A	4.01186e-06	-0.525259	-0.0961387	0.000241925	-0.448605	0.00341555
229864907	chr1:229864907:C:T	2.62875e-06	-1.4883e-10	-1.04415	0.000133126	-1.4883e-10	-1.04252
229865083	chr1:229865083:C:A	1.196e-05	-1.4883e-10	0.470912	0.000619473	-1.4883e-10	0.495053
229865285	chr1:229865285:A:G	3.05626e-06	-1.4883e-10	-0.893462	0.000156572	-1.4883e-10	-0.880299
229865554	chr1:229865554:C:T	2.01434e-06	-1.31036	-2.24018e-10	9.48352e-05	-1.38168	-2.24018e-10
229865758	chr1:229865758:G:A	2.95371e-06	-1.4883e-10	-0.927592	0.000154094	-1.4883e-10	-0.896253
229865765	chr1:229865765:G:A	2.9305e-06	-1.4883e-10	-0.935479	0.000150687	-1.4883e-10	-0.91861
229865769	chr1:229865769:T:C	2.64558e-06	-1.4883e-10	-1.03776	0.000134649	-1.4883e-10	-1.03114
229865782	chr1:229865782:A:G	2.60939e-06	-1.4883e-10	-1.05154	0.000132757	-1.4883e-10	-1.0453
229865804	chr1:229865804:C:T	2.64855e-06	-1.4883e-10	-1.03664	0.000134823	-1.4883e-10	-1.02985
229865826	chr1:229865826:G:A	2.64855e-06	-1.4883e-10	-1.03664	0.000134823	-1.4883e-10	-1.02985
229865843	chr1:229865843:G:A	2.6976e-06	-1.4883e-10	-1.01829	0.000137394	-1.4883e-10	-1.01096
229866100	chr1:229866100:G:A	1.46006e-06	-1.63218	-2.24018e-10	6.94532e-05	-1.69316	-2.24018e-10
229866412	chr1:229866412:C:T	4.65312e-06	-1.4883e-10	-0.473115	0.000238177	-1.4883e-10	-0.460803
229866826	chr1:229866826:T:C	2.64351e-06	-1.4883e-10	-1.03855	0.000134559	-1.4883e-10	-1.03181
229866901	chr1:229866901:C:T	4.4794e-06	-1.4883e-10	-0.511164	0.000229299	-1.4883e-10	-0.498788
229866931	chr1:229866931:A:G	1.37928e-05	-1.4883e-10	0.613492	0.000692265	-1.4883e-10	0.606152
229866975	chr1:229866975:TAG:T	2.65019e-06	-1.4883e-10	-1.03602	0.000134909	-1.4883e-10	-1.02922
229867079	chr1:229867079:G:A	2.04752e-06	-1.29403	-2.24018e-10	9.39744e-05	-1.39079	-2.24018e-10
229867142	chr1:229867142:C:T	2.71927e-06	-1.4883e-10	-1.01029	0.000138537	-1.4883e-10	-1.00268
229867464	chr1:229867464:A:C	2.56322e-06	-1.4883e-10	-1.06939	0.000130328	-1.4883e-10	-1.06376
229867481	chr1:229867481:A:T	6.04755e-06	-1.4883e-10	-0.211001	0.000316484	-1.4883e-10	-0.176545
229867775	chr1:229867775:C:T	3.9646e-06	-0.605224	-0.0280249	0.000238271	-0.53441	0.0740025
229867813	chr1:229867813:C:T	4.10187e-06	-0.576223	-0.0229878	0.000246806	-0.504488	0.0792737
229868434	chr1:229868434:A:G	2.36845e-06	-1.4883e-10	-1.14842	0.000119757	-1.4883e-10	-1.14835
229868614	chr1:229868614:C:T	4.65312e-06	-1.4883e-10	-0.473115	0.000238177	-1.4883e-10	-0.460803
229869502	chr1:229869502:G:A	1.92366e-06	-1.57816	0.221734	0.000114917	-1.54253	0.352924
229869696	chr1:229869696:G:A	4.62381e-06	-1.4883e-10	-0.479435	0.000236835	-1.4883e-10	-0.466454
229869913	chr1:229869913:A:G	3.01347e-06	-1.4883e-10	-0.907563	0.000155049	-1.4883e-10	-0.890075
229869945	chr1:229869945:C:T	2.46983e-06	-1.4883e-10	-1.10651	0.00012528	-1.4883e-10	-1.10327
229870203	chr1:229870203:T:A	4.46217e-06	-1.4883e-10	-0.515019	0.000244824	-1.4883e-10	-0.433277
229870659	chr1:229870659:T:G	2.34561e-06	-1.49006	0.331959	0.000142711	-1.44469	0.471693
229870663	chr1:229870663:G:A	2.41146e-06	-1.4883e-10	-1.13042	0.000122059	-1.4883e-10	-1.12931
229870751	chr1:229870751:T:C	2.96335e-06	-1.4883e-10	-0.924334	0.000152379	-1.4883e-10	-0.907449
229871231	chr1:229871231:C:T	1.13384e-05	-1.4883e-10	0.417543	0.00060565	-1.4883e-10	0.472485
229871681	chr1:229871681:A:G	4.54182e-06	-1.4883e-10	-0.497325	0.00024947	-1.4883e-10	-0.41448
229871818	chr1:229871818:T:C	2.72066e-06	-1.4883e-10	-1.00978	0.000136627	-1.4883e-10	-1.01656
229872501	chr1:229872501:G:A	5.11099e-06	-1.4883e-10	-0.379261	0.000257259	-1.4883e-10	-0.383734
229872701	chr1:229872701:C:T	2.38511e-06	-1.4883e-10	-1.14141	0.000120797	-1.4883e-10	-1.1397
229872806	chr1:229872806:C:T	2.40091e-06	-1.4883e-10	-1.13481	0.000121528	-1.4883e-10	-1.13367
229872834	chr1:229872834:A:G	1.35519e-06	-1.70671	-2.24018e-10	6.90875e-05	-1.69844	-2.24018e-10
229873033	chr1:229873033:T:G	9.41451e-06	-1.4883e-10	0.231599	0.000554687	-1.4883e-10	0.384586
229873176	chr1:229873176:C:T	2.84575e-06	-0.549487	-0.415338	0.00016709	-0.480369	-0.334914
229873261	chr1:229873261:A:G	9.39041e-06	-1.4883e-10	0.229035	0.000553327	-1.4883e-10	0.382132
229873371	chr1:229873371:C:T	2.38505e-06	-1.4883e-10	-1.14143	0.000120467	-1.4883e-10	-1.14244
229873431	chr1:229873431:T:C	1.02561e-05	-1.4883e-10	0.317217	0.000607215	-1.4883e-10	0.475066
229873551	chr1:229873551:C:T	3.23025e-06	-1.4883e-10	-0.838093	0.000173478	-1.4883e-10	-0.777769
229873845	chr1:229873845:C:T	3.93672e-06	-1.4883e-10	-0.640306	0.000203	-1.4883e-10	-0.620609
229874778	chr1:229874778:G:A	2.90509e-06	-1.4883e-10	-0.944188	0.000148003	-1.4883e-10	-0.936582
229874808	chr1:229874808:G:A	8.73888e-07	-1.4513	-0.694157	4.97288e-05	-1.39962	-0.62761
229875085	chr1:229875085:C:T	2.37367e-06	-1.4883e-10	-1.14622	0.000119934	-1.4883e-10	-1.14687
229875117	chr1:229875117:T:A	8.92241e-07	-1.42858	-0.69609	5.08771e-05	-1.37472	-0.62968
229875158	chr1:229875158:C:T	1.41179e-06	-1.66579	-2.24018e-10	7.44207e-05	-1.62408	-2.24018e-10
229875451	chr1:229875451:T:C	2.49772e-06	-1.4883e-10	-1.09527	0.000126537	-1.4883e-10	-1.09328
229875566	chr1:229875566:A:G	2.94461e-06	-0.930677	-2.24018e-10	0.000116986	-1.17176	-2.24018e-10
229875877	chr1:229875877:T:C	1.45257e-06	-1.63732	-2.24018e-10	7.48888e-05	-1.61781	-2.24018e-10
229875964	chr1:229875964:G:A	3.28365e-06	-1.4883e-10	-0.821697	0.000168533	-1.4883e-10	-0.806685
229876135	chr1:229876135:T:C	3.17574e-06	-1.4883e-10	-0.855114	0.000162112	-1.4883e-10	-0.845528
229876193	chr1:229876193:T:G	2.47832e-06	-1.4883e-10	-1.10307	0.000125734	-1.4883e-10	-1.09965
229876569	chr1:229876569:A:C	9.54177e-06	-1.4883e-10	0.245026	0.000561562	-1.4883e-10	0.396905
229876941	chr1:229876941:A:T	5.35159e-06	-1.4883e-10	-0.33326	0.000290604	-1.4883e-10	-0.261855
229877162	chr1:229877162:A:G	9.97305e-07	-1.70657	-0.306781	5.40126e-05	-1.70226	-0.24234
229877163	chr1:229877163:C:T	2.41626e-06	-1.4883e-10	-1.12843	0.000122169	-1.4883e-10	-1.12841
229877207	chr1:229877207:A:G	2.4191e-06	-1.4883e-10	-1.12726	0.000122313	-1.4883e-10	-1.12724
229877296	chr1:229877296:C:T	6.96203e-06	-1.4883e-10	-0.0701817	0.000363133	-1.4883e-10	-0.0390479
229877313	chr1:229877313:C:T	1.88264e-05	-1.4883e-10	0.924607	0.00101246	-1.4883e-10	0.98632
229877324	chr1:229877324:C:T	2.43819e-06	-1.4883e-10	-1.1194	0.000123343	-1.4883e-10	-1.11885
229877345	chr1:229877345:G:A	2.42159e-06	-1.4883e-10	-1.12623	0.000122439	-1.4883e-10	-1.1262
229877599	chr1:229877599:C:T	9.76851e-07	-1.66368	-0.370392	5.12917e-05	-1.68958	-0.306711
229877737	chr1:229877737:A:T	9.64874e-07	-1.66125	-0.385165	5.05777e-05	-1.6882	-0.322107
229877985	chr1:229877985:C:T	1.53373e-05	-1.4883e-10	0.719635	0.000822086	-1.4883e-10	0.778028
229878191	chr1:229878191:G:A	3.99997e-06	0.347714	-0.97208	0.000222674	0.430252	-0.95836
229878701	chr1:229878701:A:G	2.4149e-06	-1.4883e-10	-1.129	0.000122098	-1.4883e-10	-1.12899
229878823	chr1:229878823:CA:C	2.42573e-06	-1.4883e-10	-1.12452	0.000122706	-1.4883e-10	-1.12402
229878990	chr1:229878990:A:G	2.40239e-06	-1.4883e-10	-1.13419	0.000121466	-1.4883e-10	-1.13418
229879010	chr1:229879010:A:G	2.48159e-06	-1.4883e-10	-1.10176	0.000125511	-1.4883e-10	-1.10143
229879180	chr1:229879180:T:C	1.03621e-06	-1.69742	-0.277665	5.52982e-05	-1.70525	-0.21583
229879181	chr1:229879181:G:A	2.36953e-06	-1.4883e-10	-1.14796	0.000119804	-1.4883e-10	-1.14796
229879301	chr1:229879301:G:T	2.42376e-06	-1.4883e-10	-1.12533	0.000122606	-1.4883e-10	-1.12484
229879320	chr1:229879320:C:A	2.42413e-06	-1.4883e-10	-1.12518	0.000122625	-1.4883e-10	-1.12469
229879513	chr1:229879513:C:T	5.74803e-06	-1.4883e-10	-0.261796	0.000311642	-1.4883e-10	-0.191962
229879761	chr1:229879761:T:A	2.36851e-06	-1.4883e-10	-1.14839	0.000119751	-1.4883e-10	-1.1484
229879773	chr1:229879773:C:G	2.38698e-06	-1.4883e-10	-1.14062	0.000120621	-1.4883e-10	-1.14116
229880038	chr1:229880038:C:G	7.4712e-07	-1.70367	-0.598511	3.99775e-05	-1.69438	-0.551123
229880052	chr1:229880052:T:A	2.36876e-06	-1.4883e-10	-1.14829	0.000119767	-1.4883e-10	-1.14827
229880231	chr1:229880231:C:T	5.20263e-06	-1.4883e-10	-0.361488	0.000266325	-1.4883e-10	-0.349101
229880260	chr1:229880260:TTGAA:T	2.39834e-06	-1.4883e-10	-1.13588	0.000121411	-1.4883e-10	-1.13464
229880268	chr1:229880268:T:C	2.59954e-06	-1.4883e-10	-1.05532	0.000131556	-1.4883e-10	-1.05438
229880359	chr1:229880359:C:T	4.67089e-06	-1.4883e-10	-0.469304	0.000250626	-1.4883e-10	-0.409855
229880534	chr1:229880534:CT:C	1.60783e-05	-1.4883e-10	0.766816	0.000862717	-1.4883e-10	0.82627
229880608	chr1:229880608:A:G	6.15781e-07	-1.41885	-1.07666	3.43316e-05	-1.34208	-1.05567
229880633	chr1:229880633:G:A	1.68072e-05	-1.4883e-10	0.811153	0.000902668	-1.4883e-10	0.871538
229880751	chr1:229880751:C:T	3.24353e-06	-1.4883e-10	-0.83399	0.000170234	-1.4883e-10	-0.796641
229880839	chr1:229880839:A:C	3.531e-06	-1.4883e-10	-0.749072	0.000186076	-1.4883e-10	-0.707659
229880897	chr1:229880897:C:T	3.54872e-06	-1.4883e-10	-0.744067	0.000187057	-1.4883e-10	-0.702404
229880925	chr1:229880925:A:C	2.85203e-06	-0.962622	-2.24018e-10	9.855e-05	-1.34325	-2.24018e-10
229881278	chr1:229881278:T:C	3.45501e-06	-1.4883e-10	-0.770829	0.000181863	-1.4883e-10	-0.730566
229881284	chr1:229881284:A:C	3.46013e-06	-1.4883e-10	-0.769347	0.00018215	-1.4883e-10	-0.728987
229881528	chr1:229881528:G:A	3.77174e-06	0.462123	-1.14524	0.000292202	0.888307	-1.14468
229881728	chr1:229881728:C:T	2.64825e-06	-1.4883e-10	-1.03675	0.000134033	-1.4883e-10	-1.03573
229881791	chr1:229881791:T:C	3.42254e-06	-1.4883e-10	-0.780269	0.000180063	-1.4883e-10	-0.74051
229881819	chr1:229881819:G:A	3.20131e-06	-1.4883e-10	-0.847092	0.000168184	-1.4883e-10	-0.808761
229881883	chr1:229881883:C:T	2.6013e-06	-1.4883e-10	-1.05464	0.000131646	-1.4883e-10	-1.0537
229881906	chr1:229881906:A:G	3.1551e-06	-1.4883e-10	-0.861634	0.000165166	-1.4883e-10	-0.826864
229881996	chr1:229881996:A:C	3.54715e-06	-1.4883e-10	-0.744508	0.000186968	-1.4883e-10	-0.70288
229882005	chr1:229882005:C:T	2.70378e-06	-1.4883e-10	-1.016	0.000136864	-1.4883e-10	-1.01483
229882010	chr1:229882010:G:A	2.53921e-06	-1.4883e-10	-1.0788	0.000128035	-1.4883e-10	-1.08151
229882249	chr1:229882249:G:T	2.36851e-06	-1.4883e-10	-1.14839	0.000119754	-1.4883e-10	-1.14838
229882663	chr1:229882663:G:T	4.71343e-06	-1.4883e-10	-0.460238	0.000241093	-1.4883e-10	-0.448634
229882712	chr1:229882712:A:G	3.92331e-06	-1.4883e-10	-0.643717	0.000208309	-1.4883e-10	-0.594794
229882726	chr1:229882726:A:G	1.327e-06	-1.68602	-0.041713	7.9389e-05	-1.58866	0.0291987
229882882	chr1:229882882:T:TCC	5.46631e-06	-1.4883e-10	-0.31205	0.000284831	-1.4883e-10	-0.28192
229883070	chr1:229883070:C:T	2.3685e-06	-1.4883e-10	-1.14839	0.000119751	-1.4883e-10	-1.1484
229883090	chr1:229883090:T:C	2.60294e-06	-1.4883e-10	-1.05401	0.000131189	-1.4883e-10	-1.05718
229883275	chr1:229883275:C:T	6.42787e-06	-1.4883e-10	-0.15001	0.000350294	-1.4883e-10	-0.0750451
229883301	chr1:229883301:G:A	7.28776e-06	-1.4883e-10	-0.0244571	0.000423845	-1.4883e-10	0.11555
229883414	chr1:229883414:G:A	5.21199e-06	-1.4883e-10	-0.359693	0.000266781	-1.4883e-10	-0.347388
229883520	chr1:229883520:G:A	5.56738e-06	-1.4883e-10	-0.29373	0.000285093	-1.4883e-10	-0.281002
229883582	chr1:229883582:T:C	2.38993e-06	-1.4883e-10	-1.13939	0.000120958	-1.4883e-10	-1.13837
229883972	chr1:229883972:G:A	4.07006e-06	-1.4883e-10	-0.606995	0.000209966	-1.4883e-10	-0.58687
229884071	chr1:229884071:C:T	2.36851e-06	-1.4883e-10	-1.14839	0.000119751	-1.4883e-10	-1.1484
229884235	chr1:229884235:A:G	4.83263e-06	-1.4883e-10	-0.435262	0.000247216	-1.4883e-10	-0.423554
229884268	chr1:229884268:A:G	3.6992e-06	-1.4883e-10	-0.702538	0.000195734	-1.4883e-10	-0.657058
229884311	chr1:229884311:C:A	4.99123e-06	-1.4883e-10	-0.402972	0.000255388	-1.4883e-10	-0.391033
229884329	chr1:229884329:C:A	3.77539e-06	-1.4883e-10	-0.682149	0.000199968	-1.4883e-10	-0.635661
229884628	chr1:229884628:C:T	2.39662e-06	-1.4883e-10	-1.13659	0.00012111	-1.4883e-10	-1.13711
229884967	chr1:229884967:G:A	4.6403e-06	-1.4883e-10	-0.475875	0.000250265	-1.4883e-10	-0.411297
229885169	chr1:229885169:T:C	4.39227e-06	-1.4883e-10	-0.530807	0.000236696	-1.4883e-10	-0.46704
229885537	chr1:229885537:C:T	3.15037e-06	-1.4883e-10	-0.863132	0.000162319	-1.4883e-10	-0.844254
229886548	chr1:229886548:A:G	1.8572e-06	-1.39159	-2.24018e-10	9.87111e-05	-1.34162	-2.24018e-10
229886647	chr1:229886647:G:T	4.25597e-06	-1.4883e-10	-0.562332	0.000229322	-1.4883e-10	-0.498688
229886805	chr1:229886805:G:A	3.68361e-06	-1.4883e-10	-0.706761	0.000189021	-1.4883e-10	-0.69196
229886984	chr1:229886984:A:G	1.12732e-06	-1.40741	-0.483396	5.61332e-05	-1.48417	-0.421925
229887308	chr1:229887308:C:T	4.22465e-06	-1.4883e-10	-0.569717	0.000227549	-1.4883e-10	-0.506449
229887320	chr1:229887320:T:TG	9.7995e-07	-0.887093	-1.14381	6.45017e-05	-0.624988	-1.14214
229887370	chr1:229887370:C:T	3.19002e-06	-1.4883e-10	-0.850626	0.000167892	-1.4883e-10	-0.810496
229887439	chr1:229887439:G:A	2.63644e-06	-1.4883e-10	-1.04122	0.0001336	-1.4883e-10	-1.03897
229887556	chr1:229887556:G:A	3.06697e-06	-1.4883e-10	-0.889963	0.000154214	-1.4883e-10	-0.895475
229887609	chr1:229887609:G:C	3.46252e-06	-1.4883e-10	-0.768657	0.00018326	-1.4883e-10	-0.722908
229887676	chr1:229887676:A:G	4.43179e-06	-1.4883e-10	-0.52185	0.000239318	-1.4883e-10	-0.456022
229888265	chr1:229888265:C:T	3.25322e-06	-1.4883e-10	-0.831008	0.00017144	-1.4883e-10	-0.789584
229888327	chr1:229888327:T:C	5.90111e-06	-1.4883e-10	-0.235513	0.000302128	-1.4883e-10	-0.222967
229888670	chr1:229888670:T:C	4.38228e-06	-1.4883e-10	-0.533084	0.000236506	-1.4883e-10	-0.467843
229888738	chr1:229888738:T:C	2.95091e-06	-1.4883e-10	-0.928539	0.000151704	-1.4883e-10	-0.911887
229889196	chr1:229889196:C:T	3.29583e-06	-1.4883e-10	-0.817995	0.000173828	-1.4883e-10	-0.775753
229889251	chr1:229889251:A:G	2.66824e-06	-1.4883e-10	-1.02923	0.000135229	-1.4883e-10	-1.02685
229889324	chr1:229889324:A:G	4.49826e-06	-1.4883e-10	-0.506962	0.000243093	-1.4883e-10	-0.440373
229889427	chr1:229889427:A:G	7.74226e-07	-1.67715	-0.589395	4.06923e-05	-1.69648	-0.531299
229889542	chr1:229889542:G:A	2.63529e-06	-1.4883e-10	-1.04166	0.000133543	-1.4883e-10	-1.0394
229890022	chr1:229890022:C:T	1.53796e-06	-1.51781	-0.0623901	8.13433e-05	-1.52179	-0.0133481
229890078	chr1:229890078:G:A	1.03822e-05	-1.4883e-10	0.329442	0.000552083	-1.4883e-10	0.379881
229890133	chr1:229890133:G:A	4.73383e-06	-1.4883e-10	-0.455919	0.000256472	-1.4883e-10	-0.386798
229890393	chr1:229890393:T:A	2.05022e-06	-1.29271	-2.24018e-10	0.00010366	-1.2927	-2.24018e-10
229890501	chr1:229890501:C:T	4.65465e-06	-1.4883e-10	-0.472786	0.00025196	-1.4883e-10	-0.404548
229890541	chr1:229890541:C:A	2.63644e-06	-1.4883e-10	-1.04122	0.0001336	-1.4883e-10	-1.03897
229890601	chr1:229890601:A:C	7.77606e-07	-1.69877	-0.56342	4.14039e-05	-1.70635	-0.504089
229890718	chr1:229890718:A:T	2.63423e-06	-1.4883e-10	-1.04206	0.000133487	-1.4883e-10	-1.03981
229890968	chr1:229890968:T:C	9.11021e-06	0.198742	-2.24018e-10	0.000387874	0.0268628	-2.24018e-10
229891227	chr1:229891227:T:A	3.30863e-06	-1.4883e-10	-0.814118	0.000174537	-1.4883e-10	-0.771681
229891292	chr1:229891292:G:A	3.37763e-06	-1.4883e-10	-0.793479	0.000178401	-1.4883e-10	-0.749784
229891538	chr1:229891538:G:A	7.29914e-05	-1.4883e-10	2.27969	0.00379255	-1.4883e-10	2.30698
229891782	chr1:229891782:G:A	5.00117e-06	-1.4883e-10	-0.400982	0.000271889	-1.4883e-10	-0.328423
229892105	chr1:229892105:G:A	2.73174e-06	-1.4883e-10	-1.00572	0.000138243	-1.4883e-10	-1.0048
229892344	chr1:229892344:G:A	2.64141e-06	-1.4883e-10	-1.03934	0.000133855	-1.4883e-10	-1.03706
229892509	chr1:229892509:A:T	1.65212e-06	-1.50859	-2.24018e-10	8.52672e-05	-1.48803	-2.24018e-10
229892570	chr1:229892570:T:C	1.07261e-05	-1.4883e-10	0.36203	0.000570625	-1.4883e-10	0.412916
229893230	chr1:229893230:T:C	2.52034e-06	-1.08626	-2.24018e-10	0.000112922	-1.20712	-2.24018e-10
229893239	chr1:229893239:A:C	3.22902e-06	-1.4883e-10	-0.838474	0.00016998	-1.4883e-10	-0.798139
229893420	chr1:229893420:C:T	4.41101e-06	-1.4883e-10	-0.52655	0.000238129	-1.4883e-10	-0.461004
229893489	chr1:229893489:A:C	8.30632e-07	-1.66795	-0.528272	4.36365e-05	-1.69072	-0.467199
229893980	chr1:229893980:A:G	3.10999e-06	-1.4883e-10	-0.876033	0.000160172	-1.4883e-10	-0.85757
229894413	chr1:229894413:C:T	2.59694e-06	-1.4883e-10	-1.05632	0.000131575	-1.4883e-10	-1.05424
229894900	chr1:229894900:G:A	1.31421e-05	-1.4883e-10	0.56517	0.000639166	-1.4883e-10	0.526347
229895233	chr1:229895233:C:A	1.08288e-05	-1.4883e-10	0.371555	0.000576297	-1.4883e-10	0.422806
229895787	chr1:229895787:C:G	6.06088e-06	-1.4883e-10	-0.208799	0.000310345	-1.4883e-10	-0.196131
229896458	chr1:229896458:G:A	4.12553e-06	-1.4883e-10	-0.593459	0.000221681	-1.4883e-10	-0.53258
229896510	chr1:229896510:C:G	3.22456e-06	-1.4883e-10	-0.839858	0.000166358	-1.4883e-10	-0.819674
229896679	chr1:229896679:G:A	5.86781e-06	-1.4883e-10	-0.241172	0.000300412	-1.4883e-10	-0.228662
229897229	chr1:229897229:C:T	6.90775e-06	-1.4883e-10	-0.0780092	0.000362278	-1.4883e-10	-0.041406
229898142	chr1:229898142:A:G	2.78457e-06	-1.4883e-10	-0.986561	0.000140925	-1.4883e-10	-0.985589
229898296	chr1:229898296:G:T	2.92214e-06	-1.4883e-10	-0.938338	0.000149936	-1.4883e-10	-0.923606
229898434	chr1:229898434:C:T	4.31866e-06	-1.4883e-10	-0.547709	0.000232913	-1.4883e-10	-0.483151
229898729	chr1:229898729:C:T	2.98656e-06	-1.4883e-10	-0.916532	0.000153598	-1.4883e-10	-0.899477
229898751	chr1:229898751:A:G	2.38562e-06	-1.4883e-10	-1.1412	0.000121496	-1.4883e-10	-1.13394
229899380	chr1:229899380:A:AAAATTCTC	4.0439e-06	-1.4883e-10	-0.613444	0.000217306	-1.4883e-10	-0.55251
229899428	chr1:229899428:A:G	3.03383e-06	-1.4883e-10	-0.900829	0.000152612	-1.4883e-10	-0.905919
229899725	chr1:229899725:T:A	2.95964e-06	-1.4883e-10	-0.925586	0.000152164	-1.4883e-10	-0.908859
229899819	chr1:229899819:G:A	4.68262e-06	-1.4883e-10	-0.466797	0.000253678	-1.4883e-10	-0.397751
229900615	chr1:229900615:G:GA	2.99696e-06	-1.4883e-10	-0.913054	0.000150776	-1.4883e-10	-0.918022
229901671	chr1:229901671:A:G	1.10584e-06	-1.33273	-0.577317	5.43108e-05	-1.41866	-0.520434
229901839	chr1:229901839:T:A	5.94024e-07	-1.70238	-0.829109	3.15593e-05	-1.686	-0.795953
229901971	chr1:229901971:A:G	4.52972e-06	-1.4883e-10	-0.499993	0.000244929	-1.4883e-10	-0.432848
229902012	chr1:229902012:A:G	2.55373e-06	-1.4883e-10	-1.0731	0.000129749	-1.4883e-10	-1.06821
229902156	chr1:229902156:G:A	2.37737e-06	-1.4883e-10	-1.14466	0.000120356	-1.4883e-10	-1.14336
229902246	chr1:229902246:C:T	2.39305e-06	-1.4883e-10	-1.13808	0.000121104	-1.4883e-10	-1.13717
229902516	chr1:229902516:G:T	4.10031e-06	-1.4883e-10	-0.59959	0.000220439	-1.4883e-10	-0.538196
229902702	chr1:229902702:A:G	7.54009e-06	-1.4883e-10	0.00958012	0.000399522	-1.4883e-10	0.0564515
229902942	chr1:229902942:G:A	3.78889e-06	-1.4883e-10	-0.67858	0.000202772	-1.4883e-10	-0.621736
229902972	chr1:229902972:T:C	2.63238e-06	-1.4883e-10	-1.04276	0.000136304	-1.4883e-10	-1.01893
229904088	chr1:229904088:AT:A	2.75237e-06	-1.4883e-10	-0.99819	0.000139696	-1.4883e-10	-0.99435
229904578	chr1:229904578:A:G	2.82123e-06	-1.4883e-10	-0.973481	0.000142799	-1.4883e-10	-0.972382
229904833	chr1:229904833:A:T	1.3631e-06	-1.70089	-2.24018e-10	6.91533e-05	-1.69749	-2.24018e-10
229904866	chr1:229904866:T:C	1.20342e-05	-1.4883e-10	0.4771	0.000641768	-1.4883e-10	0.53041
229904926	chr1:229904926:C:T	4.33777e-06	-1.4883e-10	-0.543292	0.000234026	-1.4883e-10	-0.478386
229905026	chr1:229905026:T:A	1.2143e-05	-1.4883e-10	0.486096	0.000647608	-1.4883e-10	0.539468
229905235	chr1:229905235:AG:A	4.02239e-06	-1.4883e-10	-0.618778	0.00021602	-1.4883e-10	-0.558445
229905337	chr1:229905337:C:T	1.9939e-06	-1.32056	-2.24018e-10	0.000103361	-1.29558	-2.24018e-10
229906329	chr1:229906329:C:G	3.58945e-06	-1.4883e-10	-0.732653	0.000190556	-1.4883e-10	-0.683869
229906722	chr1:229906722:A:T	3.019e-06	-1.4883e-10	-0.905728	0.000152646	-1.4883e-10	-0.905695
229906833	chr1:229906833:C:T	8.25121e-06	0.0997069	-2.24018e-10	0.000352933	-0.0675375	-2.24018e-10
229906913	chr1:229906913:A:G	2.80513e-06	-1.4883e-10	-0.979203	0.000146157	-1.4883e-10	-0.949137
229907244	chr1:229907244:T:C	2.48231e-06	-1.4883e-10	-1.10146	0.000125739	-1.4883e-10	-1.09961
229908159	chr1:229908159:C:T	1.10154e-05	-1.4883e-10	0.388644	0.000586443	-1.4883e-10	0.440258
229908454	chr1:229908454:T:C	2.82981e-06	-1.4883e-10	-0.970444	0.000145194	-1.4883e-10	-0.955746
229908839	chr1:229908839:T:A	2.89627e-06	-1.4883e-10	-0.947231	0.00014874	-1.4883e-10	-0.93162
229909198	chr1:229909198:C:T	2.94475e-06	-1.4883e-10	-0.930629	0.00015132	-1.4883e-10	-0.914421
229909388	chr1:229909388:T:A	3.13291e-06	-1.4883e-10	-0.86869	0.000158005	-1.4883e-10	-0.871193
229910517	chr1:229910517:T:C	4.45743e-06	-1.4883e-10	-0.516082	0.000241182	-1.4883e-10	-0.448266
229910528	chr1:229910528:T:C	6.90407e-06	-1.4883e-10	-0.0785416	0.000365348	-1.4883e-10	-0.0329678
229910769	chr1:229910769:T:C	7.87158e-07	-1.62059	-0.629393	4.06263e-05	-1.65554	-0.573864
229910957	chr1:229910957:AAC:A	5.14896e-06	-1.4883e-10	-0.371858	0.000268095	-1.4883e-10	-0.342476
229911047	chr1:229911047:T:C	1.40542e-06	-0.985935	-0.684382	7.66169e-05	-0.974986	-0.620013
229911461	chr1:229911461:T:C	3.97453e-06	-1.4883e-10	-0.630746	0.000211758	-1.4883e-10	-0.578374
229911469	chr1:229911469:T:C	2.36845e-06	-1.4883e-10	-1.14842	0.000119851	-1.4883e-10	-1.14757
229911553	chr1:229911553:T:C	2.91061e-06	-1.4883e-10	-0.942291	0.000149712	-1.4883e-10	-0.925103
229911583	chr1:229911583:G:A	1.56708e-06	-1.56144	-2.24018e-10	8.01602e-05	-1.54979	-2.24018e-10
229911714	chr1:229911714:G:A	3.35047e-06	-1.4883e-10	-0.801551	0.000171659	-1.4883e-10	-0.788306
229911715	chr1:229911715:T:A	3.2868e-06	-1.4883e-10	-0.820738	0.000168333	-1.4883e-10	-0.807876
229911777	chr1:229911777:G:T	2.96571e-06	-1.4883e-10	-0.923537	0.000150158	-1.4883e-10	-0.922132
229911932	chr1:229911932:AC:A	2.99231e-06	-1.4883e-10	-0.914608	0.000154171	-1.4883e-10	-0.895753
229912061	chr1:229912061:C:T	5.50175e-06	-1.4883e-10	-0.305586	0.000300829	-1.4883e-10	-0.227276
229912313	chr1:229912313:T:C	2.96318e-06	-1.4883e-10	-0.924392	0.000150029	-1.4883e-10	-0.922987
229912870	chr1:229912870:T:C	5.7593e-06	-1.4883e-10	-0.259838	0.000315539	-1.4883e-10	-0.179534
229913366	chr1:229913366:T:C	3.31554e-06	-1.4883e-10	-0.812031	0.000174815	-1.4883e-10	-0.770091
229913706	chr1:229913706:C:T	2.8315e-06	-1.4883e-10	-0.969847	0.000145286	-1.4883e-10	-0.955116
229913913	chr1:229913913:C:T	2.92812e-06	-1.4883e-10	-0.936293	0.000150649	-1.4883e-10	-0.918867
229914280	chr1:229914280:C:T	9.08228e-06	-1.4883e-10	0.195672	0.000478569	-1.4883e-10	0.236982
229915207	chr1:229915207:C:T	3.70288e-06	-1.4883e-10	-0.701542	0.000192288	-1.4883e-10	-0.674821
229915310	chr1:229915310:G:T	1.19351e-06	-1.31909	-0.51466	5.92081e-05	-1.40015	-0.452606
229915603	chr1:229915603:T:C	2.40363e-06	-1.4883e-10	-1.13367	0.000121661	-1.4883e-10	-1.13258
229915631	chr1:229915631:C:G	7.41843e-06	-1.4883e-10	-0.00668652	0.000411241	-1.4883e-10	0.0853629
229915654	chr1:229915654:T:G	4.18134e-06	-1.4883e-10	-0.580023	0.000223566	-1.4883e-10	-0.52411
229915758	chr1:229915758:T:A	2.0885e-06	-1.27421	-2.24018e-10	0.000102286	-1.30604	-2.24018e-10
229915857	chr1:229915857:T:C	1.43953e-06	-1.64634	-2.24018e-10	7.6792e-05	-1.59272	-2.24018e-10
229916047	chr1:229916047:C:T	7.29487e-06	-1.4883e-10	-0.0234821	0.000404129	-1.4883e-10	0.0679184
229916134	chr1:229916134:G:A	3.86721e-06	-1.4883e-10	-0.658121	0.000201419	-1.4883e-10	-0.628429
229917125	chr1:229917125:C:A	4.06229e-06	-1.4883e-10	-0.608907	0.000217027	-1.4883e-10	-0.553796
229917201	chr1:229917201:A:C	6.49995e-06	-1.4883e-10	-0.138859	0.000358382	-1.4883e-10	-0.0522171
229917273	chr1:229917273:G:T	7.38321e-06	-1.4883e-10	-0.0114454	0.000409246	-1.4883e-10	0.0805003
229917873	chr1:229917873:C:T	1.47636e-06	-1.62108	-2.24018e-10	7.11585e-05	-1.66891	-2.24018e-10
229918150	chr1:229918150:C:T	6.55057e-06	0.0752131	-0.206315	0.000353514	0.102855	-0.168748
229918250	chr1:229918250:A:C	4.87346e-07	-1.65391	-1.07552	2.37732e-05	-1.70671	-1.05855
229918330	chr1:229918330:A:G	2.38185e-06	-1.4883e-10	-1.14278	0.000120309	-1.4883e-10	-1.14375
229918501	chr1:229918501:C:CT	6.3097e-07	-1.49427	-0.976877	3.39552e-05	-1.45917	-0.949601
229918653	chr1:229918653:T:G	2.76965e-06	-1.4883e-10	-0.991932	0.000143519	-1.4883e-10	-0.967346
229918785	chr1:229918785:T:C	7.20117e-06	-1.4883e-10	-0.0364098	0.000379084	-1.4883e-10	0.00394069
229919477	chr1:229919477:C:T	5.74524e-06	0.143979	-0.40626	0.00031165	0.181262	-0.373198
229919828	chr1:229919828:C:T	1.8451e-06	-1.39812	-2.24018e-10	8.91633e-05	-1.44335	-2.24018e-10
229919994	chr1:229919994:G:A	9.40584e-06	-1.4883e-10	0.230677	0.000496062	-1.4883e-10	0.272884
229920025	chr1:229920025:T:C	3.13164e-06	-1.4883e-10	-0.869095	0.000157907	-1.4883e-10	-0.871813
229921034	chr1:229921034:A:C	6.91609e-07	-1.26722	-1.11217	3.50984e-05	-1.26869	-1.10697
229921149	chr1:229921149:G:A	6.08116e-06	-1.4883e-10	-0.205458	0.000309103	-1.4883e-10	-0.200141
229921224	chr1:229921224:G:C	5.48966e-06	-1.4883e-10	-0.307788	0.000287535	-1.4883e-10	-0.272473
229921454	chr1:229921454:G:A	8.92192e-06	-1.4883e-10	0.177858	0.000473416	-1.4883e-10	0.226157
229921478	chr1:229921478:A:G	9.41031e-06	-1.4883e-10	0.231152	0.000499804	-1.4883e-10	0.2804
229921516	chr1:229921516:AG:A	2.76049e-06	-1.4883e-10	-0.995245	0.000139789	-1.4883e-10	-0.993686
229921657	chr1:229921657:A:AATGT	2.4209e-06	-1.4883e-10	-1.12651	0.000122739	-1.4883e-10	-1.12376
229921727	chr1:229921727:G:A	1.11133e-05	-1.4883e-10	0.397491	0.000587545	-1.4883e-10	0.442137
229921902	chr1:229921902:G:A	3.01414e-06	-1.4883e-10	-0.907339	0.000152622	-1.4883e-10	-0.905851
229922052	chr1:229922052:A:T	4.31687e-07	-1.7063	-1.14441	2.18058e-05	-1.70664	-1.145
229922192	chr1:229922192:A:G	2.46188e-06	-1.4883e-10	-1.10973	0.000124848	-1.4883e-10	-1.10672
229922451	chr1:229922451:A:G	5.10916e-06	-1.4883e-10	-0.379619	0.000261118	-1.4883e-10	-0.368843
229922609	chr1:229922609:T:C	2.37753e-06	-1.4883e-10	-1.14459	0.00012041	-1.4883e-10	-1.14291
229922705	chr1:229922705:G:A	4.63964e-07	-1.63915	-1.13945	2.30654e-05	-1.65446	-1.14102
229923345	chr1:229923345:G:A	3.27364e-06	-1.4883e-10	-0.824752	0.000167512	-1.4883e-10	-0.812759
229923388	chr1:229923388:C:T	2.64695e-06	-1.4883e-10	-1.03725	0.000133342	-1.4883e-10	-1.0409
229923407	chr1:229923407:C:T	5.36857e-06	-1.4883e-10	-0.330092	0.000274501	-1.4883e-10	-0.318863
229923497	chr1:229923497:A:G	7.81027e-06	-1.4883e-10	0.0447859	0.000413446	-1.4883e-10	0.0907092
229923620	chr1:229923620:T:C	3.9508e-06	-1.4883e-10	-0.636736	0.000203546	-1.4883e-10	-0.617924
229923621	chr1:229923621:G:T	5.41595e-06	-1.4883e-10	-0.321306	0.000280759	-1.4883e-10	-0.296321
229923695	chr1:229923695:T:G	3.30471e-06	-1.4883e-10	-0.815304	0.000167061	-1.4883e-10	-0.815457
229923918	chr1:229923918:G:A	6.59702e-07	-1.39106	-1.03556	3.58701e-05	-1.32837	-1.02555
229923933	chr1:229923933:C:T	3.04382e-06	-1.4883e-10	-0.897539	0.000153499	-1.4883e-10	-0.900125
229924176	chr1:229924176:C:T	2.69126e-06	-1.4883e-10	-1.02064	0.000137405	-1.4883e-10	-1.01088
229924271	chr1:229924271:C:T	4.10106e-06	-1.4883e-10	-0.599407	0.000211347	-1.4883e-10	-0.580317
229924784	chr1:229924784:G:A	1.36874e-06	-1.69676	-2.24018e-10	7.26325e-05	-1.6484	-2.24018e-10
229924952	chr1:229924952:C:A	6.10849e-06	-1.4883e-10	-0.200974	0.000318102	-1.4883e-10	-0.171444
229925383	chr1:229925383:G:A	1.04483e-05	-1.4883e-10	0.335784	0.000523518	-1.4883e-10	0.326755
229926196	chr1:229926196:C:T	5.5276e-06	-1.4883e-10	-0.300899	0.000287327	-1.4883e-10	-0.273198
229926396	chr1:229926396:C:A	2.61311e-06	-1.05011	-2.24018e-10	0.00013629	-1.01904	-2.24018e-10
229926563	chr1:229926563:C:A	2.96998e-06	-1.4883e-10	-0.922097	0.000152435	-1.4883e-10	-0.907076
229926762	chr1:229926762:C:G	5.62349e-06	-1.4883e-10	-0.283701	0.000287623	-1.4883e-10	-0.272167
229926774	chr1:229926774:T:C	5.4878e-06	-1.4883e-10	-0.308127	0.000285226	-1.4883e-10	-0.280536
229926890	chr1:229926890:T:G	2.42235e-06	-1.4883e-10	-1.12591	0.000122615	-1.4883e-10	-1.12477
229927157	chr1:229927157:G:C	5.5997e-06	-1.4883e-10	-0.287941	0.000291133	-1.4883e-10	-0.260037
229927196	chr1:229927196:C:G	7.78702e-06	0.608395	-0.56659	0.000414516	0.679792	-0.586499
229927214	chr1:229927214:C:T	5.50372e-06	-1.4883e-10	-0.305229	0.000286065	-1.4883e-10	-0.277597
229927383	chr1:229927383:G:A	5.66605e-06	-1.4883e-10	-0.276161	0.000289814	-1.4883e-10	-0.264577
229927599	chr1:229927599:G:A	5.4878e-06	-1.4883e-10	-0.308127	0.000285226	-1.4883e-10	-0.280536
229927677	chr1:229927677:C:A	9.19886e-07	-1.5392	-0.554955	4.88323e-05	-1.55034	-0.495089
229927895	chr1:229927895:A:T	4.30496e-06	-1.4883e-10	-0.550885	0.000221226	-1.4883e-10	-0.534632
229927907	chr1:229927907:CT:C	4.25111e-06	-1.4883e-10	-0.563472	0.00021898	-1.4883e-10	-0.544837
229927933	chr1:229927933:T:C	9.5567e-07	-1.69942	-0.356577	5.10062e-05	-1.6842	-0.317671
229928268	chr1:229928268:G:A	2.79642e-06	-1.4883e-10	-0.982312	0.000141873	-1.4883e-10	-0.978886
229928529	chr1:229928529:C:A	2.40842e-06	-1.4883e-10	-1.13168	0.000123021	-1.4883e-10	-1.12146
229928729	chr1:229928729:A:G	5.55195e-06	-1.4883e-10	-0.296505	0.000288614	-1.4883e-10	-0.268726
229928891	chr1:229928891:G:A	5.48081e-06	-1.4883e-10	-0.309401	0.000284857	-1.4883e-10	-0.281829
229929119	chr1:229929119:G:A	4.22068e-06	-1.4883e-10	-0.570658	0.000216816	-1.4883e-10	-0.554768
229929129	chr1:229929129:C:T	5.50831e-06	-1.4883e-10	-0.304395	0.00028631	-1.4883e-10	-0.276741
229929332	chr1:229929332:T:C	6.02427e-07	-1.43586	-1.08158	3.24912e-05	-1.37666	-1.07619
229929712	chr1:229929712:C:T	2.44541e-06	-1.4883e-10	-1.11644	0.000123953	-1.4883e-10	-1.11391
229929759	chr1:229929759:T:C	2.04054e-05	-1.4883e-10	1.00515	0.00105916	-1.4883e-10	1.03142
229929889	chr1:229929889:T:A	5.28969e-06	-1.4883e-10	-0.344894	0.000274763	-1.4883e-10	-0.317909
229929974	chr1:229929974:A:T	5.53195e-06	-1.4883e-10	-0.300113	0.000287558	-1.4883e-10	-0.272393
229929990	chr1:229929990:A:G	1.71234e-05	-1.4883e-10	0.829795	0.000888556	-1.4883e-10	0.855781
229930013	chr1:229930013:C:T	1.96719e-06	-1.33405	-2.24018e-10	9.4581e-05	-1.38436	-2.24018e-10
229930051	chr1:229930051:G:A	2.85041e-06	-1.4883e-10	-0.963192	0.000144019	-1.4883e-10	-0.963873
229930235	chr1:229930235:G:A	5.85129e-06	-1.4883e-10	-0.243991	0.000304425	-1.4883e-10	-0.215392
229930248	chr1:229930248:C:T	5.68219e-06	-1.4883e-10	-0.273317	0.000295496	-1.4883e-10	-0.245163
229930256	chr1:229930256:AAAAGG:A	5.73104e-06	-1.4883e-10	-0.264756	0.000298071	-1.4883e-10	-0.236485
229930367	chr1:229930367:T:C	2.75394e-06	-1.4883e-10	-0.997619	0.000139425	-1.4883e-10	-0.996288
229930414	chr1:229930414:A:C	5.7103e-06	-1.4883e-10	-0.268382	0.000296982	-1.4883e-10	-0.240147
229930542	chr1:229930542:G:A	7.50025e-06	-1.4883e-10	0.0042828	0.000393505	-1.4883e-10	0.041278
229930561	chr1:229930561:A:C	6.13254e-06	-1.4883e-10	-0.197044	0.000319331	-1.4883e-10	-0.167588
229930578	chr1:229930578:A:G	2.42787e-06	-1.4883e-10	-1.12364	0.000123029	-1.4883e-10	-1.1214
229930849	chr1:229930849:A:G	5.59207e-06	-1.4883e-10	-0.289304	0.000290733	-1.4883e-10	-0.261411
229930969	chr1:229930969:A:C	2.92255e-06	-0.0589458	-0.879251	0.000238417	0.401233	-0.861029
229931067	chr1:229931067:A:C	2.75139e-06	-1.4883e-10	-0.998546	0.000139295	-1.4883e-10	-0.997222
229931464	chr1:229931464:G:A	2.70784e-06	-1.4883e-10	-1.0145	0.000137082	-1.4883e-10	-1.01324
229931536	chr1:229931536:C:G	5.5474e-06	-1.4883e-10	-0.297323	0.000291358	-1.4883e-10	-0.259265
229931638	chr1:229931638:A:C	5.69999e-06	-1.4883e-10	-0.270189	0.000299548	-1.4883e-10	-0.231541
229931792	chr1:229931792:C:T	8.01473e-06	-1.4883e-10	0.0706272	0.000422179	-1.4883e-10	0.111613
229931821	chr1:229931821:G:C	8.21145e-06	-1.4883e-10	0.0948761	0.000429175	-1.4883e-10	0.128048
229931826	chr1:229931826:G:A	2.40617e-06	-1.4883e-10	-1.13262	0.000121776	-1.4883e-10	-1.13163
229932171	chr1:229932171:G:A	9.57684e-06	-1.4883e-10	0.248695	0.000495691	-1.4883e-10	0.272136
229932178	chr1:229932178:G:A	2.59979e-06	-1.4883e-10	-1.05522	0.00013186	-1.4883e-10	-1.05208
229932198	chr1:229932198:GGGA:G	2.05694e-06	-1.28943	-2.24018e-10	9.2581e-05	-1.40573	-2.24018e-10
229932238	chr1:229932238:A:G	1.5361e-05	-1.4883e-10	0.721178	0.000871419	-1.4883e-10	0.836305
229932343	chr1:229932343:C:A	2.86438e-06	-1.4883e-10	-0.958302	0.00014588	-1.4883e-10	-0.951033
229932750	chr1:229932750:A:G	5.58536e-06	-1.4883e-10	-0.290505	0.000290379	-1.4883e-10	-0.26263
229932752	chr1:229932752:T:A	5.59072e-06	-1.4883e-10	-0.289545	0.00029066	-1.4883e-10	-0.261663
229932772	chr1:229932772:G:A	4.2302e-06	-1.4883e-10	-0.568405	0.000217311	-1.4883e-10	-0.552485
229932807	chr1:229932807:A:C	5.6537e-06	-1.4883e-10	-0.278342	0.00029399	-1.4883e-10	-0.250272
229932925	chr1:229932925:G:A	2.75128e-06	-1.4883e-10	-0.998589	0.000139289	-1.4883e-10	-0.997269
229932954	chr1:229932954:A:G	5.51974e-06	-1.4883e-10	-0.302323	0.000286907	-1.4883e-10	-0.274658
229933423	chr1:229933423:A:C	5.55898e-06	-1.4883e-10	-0.295238	0.000288969	-1.4883e-10	-0.267498
229933532	chr1:229933532:A:G	2.62028e-06	-1.4883e-10	-1.04737	0.000132659	-1.4883e-10	-1.04603
229933711	chr1:229933711:T:C	4.23342e-06	-1.4883e-10	-0.567642	0.00021748	-1.4883e-10	-0.551708
229933804	chr1:229933804:C:A	2.63098e-06	-1.4883e-10	-1.0433	0.000133203	-1.4883e-10	-1.04194
229934034	chr1:229934034:C:T	2.61755e-06	-1.4883e-10	-1.04841	0.000132517	-1.4883e-10	-1.0471
229934106	chr1:229934106:G:A	2.62506e-06	-1.4883e-10	-1.04555	0.000132901	-1.4883e-10	-1.04421
229934157	chr1:229934157:G:A	2.62232e-06	-1.4883e-10	-1.04659	0.000132762	-1.4883e-10	-1.04526
229934290	chr1:229934290:A:G	4.42949e-06	-1.4883e-10	-0.522368	0.000229188	-1.4883e-10	-0.499272
229934475	chr1:229934475:G:A	2.91982e-06	-1.4883e-10	-0.939132	0.00014978	-1.4883e-10	-0.924648
229934542	chr1:229934542:G:A	2.5645e-06	-1.06889	-2.24018e-10	0.000133754	-1.03781	-2.24018e-10
229934663	chr1:229934663:T:A	2.83472e-06	-1.4883e-10	-0.968711	0.000147845	-1.4883e-10	-0.937651
229934742	chr1:229934742:T:C	2.63767e-06	-1.4883e-10	-1.04076	0.000133545	-1.4883e-10	-1.03938
229935063	chr1:229935063:AT:A	2.46982e-06	-1.4883e-10	-1.10651	0.00012521	-1.4883e-10	-1.10382
229935242	chr1:229935242:T:C	4.6171e-06	-0.952978	0.472091	0.000278622	-0.901677	0.597717
229935251	chr1:229935251:G:A	2.61159e-06	-1.4883e-10	-1.05069	0.000132215	-1.4883e-10	-1.04938
229935323	chr1:229935323:G:A	2.64459e-06	-1.4883e-10	-1.03814	0.000133917	-1.4883e-10	-1.0366
229935506	chr1:229935506:CAATA:C	3.06303e-06	-1.4883e-10	-0.89125	0.000154242	-1.4883e-10	-0.895294
229935557	chr1:229935557:G:A	1.23648e-05	-1.4883e-10	0.504203	0.000602195	-1.4883e-10	0.466764
229935654	chr1:229935654:T:C	2.6548e-06	-1.4883e-10	-1.03429	0.000134417	-1.4883e-10	-1.03287
229935803	chr1:229935803:T:TA	2.62868e-06	-1.4883e-10	-1.04417	0.000133083	-1.4883e-10	-1.04284
229936389	chr1:229936389:C:T	2.85122e-06	-1.4883e-10	-0.962905	0.000144382	-1.4883e-10	-0.961356
229936453	chr1:229936453:C:T	2.45147e-06	-1.11396	-2.24018e-10	0.000109963	-1.23367	-2.24018e-10
229936716	chr1:229936716:A:G	2.83023e-06	-1.4883e-10	-0.970294	0.000143309	-1.4883e-10	-0.968812
229936883	chr1:229936883:C:T	2.63135e-06	-1.4883e-10	-1.04316	0.000133222	-1.4883e-10	-1.0418
229936956	chr1:229936956:C:T	2.63098e-06	-1.4883e-10	-1.0433	0.000133203	-1.4883e-10	-1.04194
229937112	chr1:229937112:A:G	2.63305e-06	-1.4883e-10	-1.04251	0.000133309	-1.4883e-10	-1.04115
229937123	chr1:229937123:T:C	2.63098e-06	-1.4883e-10	-1.0433	0.000133203	-1.4883e-10	-1.04194
229937148	chr1:229937148:G:A	2.632e-06	-1.4883e-10	-1.04291	0.000133255	-1.4883e-10	-1.04155
229937322	chr1:229937322:A:G	2.62771e-06	-1.4883e-10	-1.04454	0.000133037	-1.4883e-10	-1.04319
229937515	chr1:229937515:C:T	4.38435e-06	-1.4883e-10	-0.532612	0.000225339	-1.4883e-10	-0.516212
229937544	chr1:229937544:G:A	2.90558e-06	-1.4883e-10	-0.944019	0.000147626	-1.4883e-10	-0.939132
229937559	chr1:229937559:T:C	2.63598e-06	-1.4883e-10	-1.0414	0.000133459	-1.4883e-10	-1.04002
229937620	chr1:229937620:G:A	2.61875e-06	-1.4883e-10	-1.04796	0.000132578	-1.4883e-10	-1.04665
229937864	chr1:229937864:T:G	2.38503e-06	-1.4883e-10	-1.14144	0.000120739	-1.4883e-10	-1.14019
229937870	chr1:229937870:G:A	2.70559e-06	-1.4883e-10	-1.01533	0.000137004	-1.4883e-10	-1.01381
229937897	chr1:229937897:T:C	2.64113e-06	-1.4883e-10	-1.03945	0.000133721	-1.4883e-10	-1.03806
229938110	chr1:229938110:G:T	3.6022e-06	-1.4883e-10	-0.729109	0.000186783	-1.4883e-10	-0.703872
229938352	chr1:229938352:A:G	2.61164e-06	-1.4883e-10	-1.05068	0.000132218	-1.4883e-10	-1.04937
229938995	chr1:229938995:G:T	2.60686e-06	-1.4883e-10	-1.05251	0.000131976	-1.4883e-10	-1.0512
229939068	chr1:229939068:C:T	1.70243e-06	-1.68473	0.206139	9.28227e-05	-1.66052	0.257397
229939133	chr1:229939133:T:C	2.80661e-06	-1.4883e-10	-0.978677	0.000142141	-1.4883e-10	-0.976994
229939242	chr1:229939242:G:A	2.68996e-06	-1.4883e-10	-1.02113	0.000136191	-1.4883e-10	-1.01976
229939245	chr1:229939245:T:C	2.69631e-06	-1.4883e-10	-1.01877	0.000136515	-1.4883e-10	-1.01738
229939290	chr1:229939290:G:C	2.66133e-06	-1.4883e-10	-1.03183	0.000134734	-1.4883e-10	-1.03052
229939419	chr1:229939419:G:A	3.72196e-06	-1.4883e-10	-0.696404	0.000196674	-1.4883e-10	-0.652271
229940023	chr1:229940023:C:T	3.0063e-06	-1.00894	0.0989993	0.000177039	-0.905165	0.147715
229940043	chr1:229940043:G:A	3.01431e-06	-0.963072	0.0557896	0.000177945	-0.856049	0.103705
229940422	chr1:229940422:T:C	2.38947e-06	-1.13958	-2.24018e-10	8.89597e-05	-1.44563	-2.24018e-10
229940684	chr1:229940684:A:G	3.23676e-06	-1.4883e-10	-0.83608	0.000164621	-1.4883e-10	-0.830172
229941193	chr1:229941193:C:T	2.83349e-06	-1.4883e-10	-0.969143	0.0001435	-1.4883e-10	-0.967479
229941204	chr1:229941204:G:A	2.44161e-06	-1.4883e-10	-1.118	0.000123505	-1.4883e-10	-1.11753
229941299	chr1:229941299:A:G	1.03611e-06	-1.69371	-0.281472	5.39887e-05	-1.70361	-0.241432
229941585	chr1:229941585:A:G	1.49215e-06	-1.70418	0.0937489	7.90883e-05	-1.70659	0.143336
229941925	chr1:229941925:C:T	2.9355e-06	-1.4883e-10	-0.933776	0.000153386	-1.4883e-10	-0.900857
229941986	chr1:229941986:G:T	2.54917e-06	-1.4883e-10	-1.07489	0.000129029	-1.4883e-10	-1.07378
229942052	chr1:229942052:G:A	2.38612e-06	-1.4883e-10	-1.14098	0.000120551	-1.4883e-10	-1.14175
229942058	chr1:229942058:T:C	9.19522e-07	-1.5529	-0.541657	4.30658e-05	-1.6614	-0.509688
229942348	chr1:229942348:T:G	7.62976e-07	-1.61304	-0.668143	3.65781e-05	-1.69018	-0.644183
229942633	chr1:229942633:T:G	2.37488e-06	-1.4883e-10	-1.14571	0.000120112	-1.4883e-10	-1.14539
229942661	chr1:229942661:G:A	2.38533e-06	-1.4883e-10	-1.14131	0.000120663	-1.4883e-10	-1.14082
229943053	chr1:229943053:G:T	1.18119e-06	-1.52229	-0.321835	5.43538e-05	-1.64723	-0.291073
229943071	chr1:229943071:C:T	4.80252e-07	-1.68812	-1.05598	2.47855e-05	-1.67384	-1.04972
229943261	chr1:229943261:T:C	2.55553e-06	-1.4883e-10	-1.07239	0.000129314	-1.4883e-10	-1.07157
229943798	chr1:229943798:G:A	1.32438e-05	-1.4883e-10	0.572879	0.000682001	-1.4883e-10	0.591215
229945237	chr1:229945237:T:A	1.19131e-06	-1.51651	-0.319095	5.48001e-05	-1.64301	-0.287115
229945551	chr1:229945551:C:T	8.64492e-07	-1.48802	-0.668245	3.89612e-05	-1.62673	-0.644524
229945779	chr1:229945779:A:T	2.58645e-06	-1.06037	-2.24018e-10	0.00011313	-1.20528	-2.24018e-10
229945987	chr1:229945987:G:T	3.4238e-06	-1.4883e-10	-0.779904	0.000174094	-1.4883e-10	-0.774223
229946057	chr1:229946057:A:G	6.79147e-07	-1.36633	-1.03124	2.89002e-05	-1.55178	-1.01819
229946190	chr1:229946190:T:A	2.90126e-06	-1.4883e-10	-0.945508	0.000145964	-1.4883e-10	-0.95046
229946614	chr1:229946614:G:A	1.09297e-06	-1.52538	-0.396377	5.03954e-05	-1.6479	-0.366019
229946805	chr1:229946805:A:G	6.11593e-07	-1.36732	-1.13503	3.30756e-05	-1.31325	-1.12178
229947001	chr1:229947001:C:T	2.38329e-06	-1.4883e-10	-1.14217	0.000120443	-1.4883e-10	-1.14264
229947902	chr1:229947902:C:T	3.4238e-06	-1.4883e-10	-0.779904	0.000174094	-1.4883e-10	-0.774223
229948193	chr1:229948193:G:C	2.82511e-06	-1.4883e-10	-0.972105	0.000143044	-1.4883e-10	-0.970661
229948239	chr1:229948239:G:A	1.36176e-06	-1.70188	-2.24018e-10	7.14142e-05	-1.66532	-2.24018e-10
229948263	chr1:229948263:C:T	1.82814e-06	-1.40735	-2.24018e-10	8.31337e-05	-1.51337	-2.24018e-10
229948739	chr1:229948739:G:A	2.78215e-06	-1.4883e-10	-0.98743	0.000140697	-1.4883e-10	-0.987206
229948898	chr1:229948898:A:G	1.05153e-06	-1.52753	-0.432875	4.85017e-05	-1.64894	-0.403273
229949044	chr1:229949044:C:A	1.07707e-06	-1.51611	-0.420303	4.94371e-05	-1.64266	-0.390454
229949410	chr1:229949410:A:G	6.06081e-07	-1.36405	-1.14734	2.56271e-05	-1.54329	-1.14688
229949517	chr1:229949517:CT:C	1.05876e-06	-1.52394	-0.429613	4.87624e-05	-1.64691	-0.399945
229949689	chr1:229949689:GA:G	2.36942e-06	-1.4883e-10	-1.14801	0.000119786	-1.4883e-10	-1.14811
229949952	chr1:229949952:G:A	2.99278e-06	-0.91445	-2.24018e-10	0.000108712	-1.24512	-2.24018e-10
229950764	chr1:229950764:C:T	5.64321e-06	-1.4883e-10	-0.280201	0.000293771	-1.4883e-10	-0.251016
229950870	chr1:229950870:C:T	1.05742e-06	-1.51754	-0.437282	4.85593e-05	-1.64326	-0.407771
229950987	chr1:229950987:T:G	2.18348e-06	-1.22973	-2.24018e-10	9.14563e-05	-1.41796	-2.24018e-10
229951114	chr1:229951114:C:T	1.04937e-06	-1.50508	-0.457381	4.80361e-05	-1.6334	-0.428465
229952109	chr1:229952109:G:A	1.33318e-06	-0.805141	-0.917942	4.97837e-05	-1.1241	-0.902028
229952462	chr1:229952462:T:C	3.84147e-06	-1.4883e-10	-0.664797	0.000197925	-1.4883e-10	-0.645929
229952929	chr1:229952929:A:G	8.40552e-07	-1.63895	-0.545398	4.07618e-05	-1.70565	-0.520424
229953379	chr1:229953379:C:T	7.90898e-06	-1.4883e-10	0.0573452	0.00041606	-1.4883e-10	0.0970119
229953394	chr1:229953394:C:A	2.36878e-06	-1.4883e-10	-1.14828	0.000119758	-1.4883e-10	-1.14834
229953515	chr1:229953515:G:A	3.18572e-06	-1.4883e-10	-0.851975	0.00015919	-1.4883e-10	-0.86372
229953749	chr1:229953749:C:A	1.66058e-06	-1.50348	-2.24018e-10	7.61753e-05	-1.60078	-2.24018e-10
229953777	chr1:229953777:C:T	1.59025e-06	-1.54676	-2.24018e-10	7.17372e-05	-1.66081	-2.24018e-10
229953881	chr1:229953881:G:A	2.47951e-06	-1.4883e-10	-1.10259	0.000126229	-1.4883e-10	-1.09572
229954305	chr1:229954305:G:C	1.01834e-06	-1.48831	-0.504169	4.61757e-05	-1.62539	-0.475977
229954633	chr1:229954633:A:T	1.31374e-06	-1.60579	-0.13198	6.61577e-05	-1.68923	-0.052546
229955082	chr1:229955082:T:G	9.70515e-07	-1.523	-0.517581	4.46178e-05	-1.64599	-0.489696
229955356	chr1:229955356:T:A	3.18592e-06	-1.4883e-10	-0.851912	0.0001592	-1.4883e-10	-0.863658
229955373	chr1:229955373:T:C	9.82581e-07	-1.51675	-0.51148	4.50604e-05	-1.64235	-0.483466
229955572	chr1:229955572:G:C	3.08122e-06	-1.4883e-10	-0.885326	0.000154067	-1.4883e-10	-0.89643
229955727	chr1:229955727:C:A	3.00084e-06	-1.4883e-10	-0.911761	0.000156999	-1.4883e-10	-0.877579
229955980	chr1:229955980:G:C	2.93202e-06	-1.4883e-10	-0.934961	0.000153138	-1.4883e-10	-0.90248
229956000	chr1:229956000:T:C	2.36857e-06	-1.4883e-10	-1.14837	0.000119751	-1.4883e-10	-1.14841
229956923	chr1:229956923:T:C	9.67554e-07	-1.52921	-0.514425	4.46052e-05	-1.6495	-0.486467
229957010	chr1:229957010:G:A	1.56451e-06	-1.56308	-2.24018e-10	8.18725e-05	-1.52865	-2.24018e-10
229957258	chr1:229957258:G:T	2.38322e-06	-1.4883e-10	-1.1422	0.00012044	-1.4883e-10	-1.14266
229957360	chr1:229957360:G:C	2.37379e-06	-1.4883e-10	-1.14617	0.000120005	-1.4883e-10	-1.14628
229957806	chr1:229957806:A:G	1.3884e-06	-1.5805	-0.102008	6.90165e-05	-1.67791	-0.0215626
229957856	chr1:229957856:C:T	6.12276e-07	-1.61957	-0.881651	2.93443e-05	-1.69079	-0.863929
229958487	chr1:229958487:G:A	1.00818e-06	-1.51512	-0.487391	4.62272e-05	-1.64139	-0.458855
229959418	chr1:229959418:A:G	2.94674e-06	-1.4883e-10	-0.929953	0.000153981	-1.4883e-10	-0.896991
229959441	chr1:229959441:A:G	7.14577e-06	-1.4883e-10	-0.0441331	0.000349981	-1.4883e-10	-0.0759369
229959512	chr1:229959512:T:G	1.03133e-06	-0.952427	-1.02738	3.95925e-05	-1.23939	-1.01579
229959622	chr1:229959622:T:C	4.16793e-06	-1.4883e-10	-0.583233	0.000213438	-1.4883e-10	-0.570471
229959623	chr1:229959623:T:A	3.12364e-06	-1.4883e-10	-0.871656	0.000158218	-1.4883e-10	-0.869842
229959673	chr1:229959673:G:A	2.38796e-06	-1.4883e-10	-1.14022	0.000120674	-1.4883e-10	-1.14073
229959762	chr1:229959762:C:T	2.5297e-06	-1.4883e-10	-1.08255	0.000128377	-1.4883e-10	-1.07884
229959826	chr1:229959826:G:A	1.04676e-06	-0.915028	-1.04992	3.98515e-05	-1.20915	-1.03951
229959867	chr1:229959867:T:C	1.31253e-06	-0.85614	-0.882557	4.94943e-05	-1.16685	-0.865106
229960374	chr1:229960374:T:C	1.05557e-06	-0.929	-1.02757	4.03174e-05	-1.22104	-1.016
229960591	chr1:229960591:T:A	1.3108e-06	-0.795339	-0.94468	4.89524e-05	-1.11358	-0.92939
229960851	chr1:229960851:A:G	2.03204e-06	-0.970315	-0.3313	8.08194e-05	-1.25701	-0.284586
229961621	chr1:229961621:A:G	1.37445e-06	-0.735723	-0.956878	5.09215e-05	-1.06224	-0.94129
229962136	chr1:229962136:C:G	1.29793e-06	-0.798934	-0.950945	4.86473e-05	-1.11413	-0.935087
229962798	chr1:229962798:T:C	1.50319e-06	-1.60306	-2.24018e-10	7.00358e-05	-1.68481	-2.24018e-10
229963028	chr1:229963028:T:A	2.52695e-06	-1.4883e-10	-1.08364	0.000128225	-1.4883e-10	-1.08003
229963039	chr1:229963039:A:G	2.43469e-06	-1.4883e-10	-1.12083	0.000122925	-1.4883e-10	-1.12224
229963311	chr1:229963311:C:T	2.49544e-06	-1.4883e-10	-1.09619	0.000126679	-1.4883e-10	-1.09216
229963436	chr1:229963436:G:A	8.98696e-07	-1.141	-0.976461	3.60812e-05	-1.38355	-0.964498
229963499	chr1:229963499:G:A	2.49236e-06	-1.4883e-10	-1.09743	0.000126417	-1.4883e-10	-1.09423
229963674	chr1:229963674:A:G	3.11202e-06	-1.4883e-10	-0.87538	0.000157619	-1.4883e-10	-0.873635
229964114	chr1:229964114:C:T	2.49694e-06	-1.4883e-10	-1.09559	0.000126886	-1.4883e-10	-1.09053
229964354	chr1:229964354:C:T	2.41546e-06	-1.4883e-10	-1.12877	0.000121978	-1.4883e-10	-1.12998
229964587	chr1:229964587:A:G	2.49919e-06	-1.4883e-10	-1.09469	0.000127006	-1.4883e-10	-1.08958
229964627	chr1:229964627:T:G	2.49576e-06	-1.4883e-10	-1.09606	0.000126823	-1.4883e-10	-1.09102
229964832	chr1:229964832:T:G	2.49901e-06	-1.4883e-10	-1.09476	0.000126997	-1.4883e-10	-1.08965
229964975	chr1:229964975:T:G	2.4781e-06	-1.4883e-10	-1.10316	0.000125883	-1.4883e-10	-1.09846
229965009	chr1:229965009:G:A	2.53354e-06	-1.4883e-10	-1.08104	0.00012883	-1.4883e-10	-1.07532
229965089	chr1:229965089:A:T	9.2368e-07	-1.52176	-0.568283	4.25056e-05	-1.64384	-0.540346
229965239	chr1:229965239:A:G	3.74276e-06	-1.4883e-10	-0.69083	0.000192828	-1.4883e-10	-0.672017
229965693	chr1:229965693:TCA:T	2.92627e-06	-1.4883e-10	-0.936924	0.000147768	-1.4883e-10	-0.938174
229965770	chr1:229965770:C:T	2.4871e-06	-1.4883e-10	-1.09953	0.000126364	-1.4883e-10	-1.09465
229966202	chr1:229966202:A:G	3.8928e-06	-1.4883e-10	-0.651524	0.000193902	-1.4883e-10	-0.666463
229966996	chr1:229966996:T:C	3.22588e-06	-1.4883e-10	-0.839448	0.000161172	-1.4883e-10	-0.851344
229968410	chr1:229968410:G:A	6.67618e-07	-1.61154	-0.80315	3.19196e-05	-1.68941	-0.781181
229968420	chr1:229968420:G:T	7.16912e-07	-1.32853	-1.01493	3.62958e-05	-1.33517	-1.00695
229968500	chr1:229968500:A:G	1.53306e-06	-1.58339	-2.24018e-10	8.23625e-05	-1.52269	-2.24018e-10
229968648	chr1:229968648:G:A	8.51517e-07	-1.52644	-0.644945	3.91811e-05	-1.64636	-0.619265
229968774	chr1:229968774:TCACATAAATACTTG:T	1.57337e-06	-1.55743	-2.24018e-10	8.07769e-05	-1.54213	-2.24018e-10
229969134	chr1:229969134:GA:G	5.79021e-06	-1.4883e-10	-0.254485	0.000304336	-1.4883e-10	-0.215685
229969527	chr1:229969527:A:G	2.36972e-06	-1.4883e-10	-1.14788	0.000119881	-1.4883e-10	-1.14732
229970328	chr1:229970328:A:C	3.20582e-06	-1.4883e-10	-0.845686	0.000162379	-1.4883e-10	-0.843885
229970382	chr1:229970382:C:T	8.68014e-07	-1.53811	-0.614093	4.017e-05	-1.65299	-0.587705
229971422	chr1:229971422:G:A	2.42682e-06	-1.4883e-10	-1.12407	0.000122449	-1.4883e-10	-1.12612
229971761	chr1:229971761:G:A	3.35464e-06	-1.4883e-10	-0.80031	0.0001717	-1.4883e-10	-0.78807
229971923	chr1:229971923:C:G	1.10767e-06	-1.14239	-0.766003	4.47792e-05	-1.38508	-0.746997
229971931	chr1:229971931:C:T	9.41246e-07	-1.53813	-0.533078	4.3668e-05	-1.65226	-0.504941
229972227	chr1:229972227:A:G	3.75732e-06	-1.4883e-10	-0.686948	0.000187256	-1.4883e-10	-0.701338
229972323	chr1:229972323:A:G	2.36846e-06	-1.4883e-10	-1.14841	0.000119756	-1.4883e-10	-1.14836
229972532	chr1:229972532:C:T	2.42951e-06	-1.4883e-10	-1.12296	0.000122579	-1.4883e-10	-1.12506
229973147	chr1:229973147:A:G	2.8526e-06	-1.4883e-10	-0.962421	0.000144109	-1.4883e-10	-0.96325
229973603	chr1:229973603:A:G	2.39885e-05	-1.4883e-10	1.16692	0.00143341	-1.4883e-10	1.334
229974206	chr1:229974206:C:T	1.35519e-06	-1.70671	-2.24018e-10	6.90906e-05	-1.6984	-2.24018e-10
229974289	chr1:229974289:G:A	9.68923e-06	-1.4883e-10	0.260362	0.00049753	-1.4883e-10	0.275839
229974811	chr1:229974811:T:C	2.48387e-06	-1.4883e-10	-1.10083	0.000125977	-1.4883e-10	-1.09772
229974875	chr1:229974875:C:T	6.35583e-06	-1.4883e-10	-0.161281	0.000323339	-1.4883e-10	-0.155115
229975399	chr1:229975399:A:G	1.03571e-06	-0.857944	-1.11763	6.79247e-05	-0.601501	-1.11392
229976380	chr1:229976380:G:A	2.45891e-06	-1.4883e-10	-1.11094	0.00012409	-1.4883e-10	-1.11281
229976381	chr1:229976381:C:T	3.74409e-06	-1.4883e-10	-0.690474	0.000186611	-1.4883e-10	-0.704789
229976458	chr1:229976458:A:G	7.62791e-07	-1.65649	-0.624939	3.78997e-05	-1.70428	-0.594594
229976629	chr1:229976629:T:A	1.5047e-06	-1.60206	-2.24018e-10	7.37936e-05	-1.63255	-2.24018e-10
229976801	chr1:229976801:C:A	1.62784e-06	-1.5234	-2.24018e-10	8.34945e-05	-1.50904	-2.24018e-10
229976842	chr1:229976842:T:C	2.79152e-06	-1.4883e-10	-0.984066	0.000142415	-1.4883e-10	-0.975071
229977121	chr1:229977121:A:G	2.60913e-06	-1.4883e-10	-1.05164	0.000132624	-1.4883e-10	-1.0463
229977213	chr1:229977213:A:G	2.60913e-06	-1.4883e-10	-1.05164	0.000132624	-1.4883e-10	-1.0463
229977275	chr1:229977275:T:G	2.45147e-06	-1.4883e-10	-1.11397	0.000124277	-1.4883e-10	-1.1113
229977393	chr1:229977393:TTGTGACAAA:T	3.73377e-06	-1.4883e-10	-0.693236	0.000186105	-1.4883e-10	-0.707504
229977396	chr1:229977396:T:C	9.63606e-07	-1.69715	-0.350575	5.02864e-05	-1.70078	-0.3153
229977479	chr1:229977479:T:C	7.52741e-07	-1.6536	-0.641086	3.73038e-05	-1.70363	-0.611094
229977673	chr1:229977673:T:C	2.0705e-06	-1.28286	-2.24018e-10	9.39785e-05	-1.39075	-2.24018e-10
229977674	chr1:229977674:A:G	2.36935e-06	-1.4883e-10	-1.14804	0.0001198	-1.4883e-10	-1.14799
229978001	chr1:229978001:A:G	2.43652e-06	-1.4883e-10	-1.12008	0.000123148	-1.4883e-10	-1.12043
229978116	chr1:229978116:A:T	2.39714e-06	-1.4883e-10	-1.13638	0.000121165	-1.4883e-10	-1.13666
229978456	chr1:229978456:C:A	7.94588e-07	-1.6491	-0.591489	3.90455e-05	-1.70488	-0.564209
229978868	chr1:229978868:AG:A	2.46551e-06	-1.4883e-10	-1.10826	0.000125015	-1.4883e-10	-1.10538
229979063	chr1:229979063:T:C	2.49758e-06	-1.4883e-10	-1.09533	0.000125998	-1.4883e-10	-1.09755
229979228	chr1:229979228:A:G	4.69406e-06	-1.4883e-10	-0.464356	0.000245395	-1.4883e-10	-0.430948
229979441	chr1:229979441:G:A	3.69097e-06	-1.4883e-10	-0.704763	0.000183987	-1.4883e-10	-0.71895
229979523	chr1:229979523:G:T	2.36975e-06	-1.4883e-10	-1.14787	0.00011981	-1.4883e-10	-1.14791
229979542	chr1:229979542:C:T	1.98396e-06	-1.32556	-2.24018e-10	8.5778e-05	-1.48205	-2.24018e-10
229979678	chr1:229979678:T:C	4.9564e-06	-1.4883e-10	-0.409974	0.000259444	-1.4883e-10	-0.375277
229979898	chr1:229979898:C:T	3.2527e-06	-1.4883e-10	-0.831169	0.000164764	-1.4883e-10	-0.829302
229980656	chr1:229980656:T:C	2.48691e-06	-1.4883e-10	-1.09961	0.000126137	-1.4883e-10	-1.09645
229980832	chr1:229980832:C:A	9.75596e-06	0.267225	-2.24018e-10	0.000435708	0.143156	-2.24018e-10
229981657	chr1:229981657:T:C	4.10882e-06	-1.4883e-10	-0.597517	0.000209293	-1.4883e-10	-0.59008
229981956	chr1:229981956:C:T	3.48447e-06	-1.4883e-10	-0.762337	0.000173873	-1.4883e-10	-0.775489
229981970	chr1:229981970:C:T	3.32314e-06	-1.4883e-10	-0.809742	0.000165967	-1.4883e-10	-0.822028
229982284	chr1:229982284:C:T	2.48306e-06	-1.4883e-10	-1.10116	0.000125935	-1.4883e-10	-1.09805
229982317	chr1:229982317:T:A	2.92496e-06	-1.4883e-10	-0.937373	0.000147755	-1.4883e-10	-0.93826
229982396	chr1:229982396:A:G	2.55215e-06	-1.4883e-10	-1.07372	0.000130213	-1.4883e-10	-1.06464
229982659	chr1:229982659:A:G	2.45969e-06	-1.4883e-10	-1.11062	0.00012488	-1.4883e-10	-1.10647
229983378	chr1:229983378:G:C	3.2482e-06	-1.4883e-10	-0.832551	0.000164536	-1.4883e-10	-0.830688
229984195	chr1:229984195:C:T	2.43779e-06	-1.4883e-10	-1.11956	0.000123548	-1.4883e-10	-1.11719
229984375	chr1:229984375:G:A	3.45842e-06	-1.4883e-10	-0.769841	0.000175203	-1.4883e-10	-0.767874
229984454	chr1:229984454:A:T	1.3563e-06	-1.7059	-2.24018e-10	6.87419e-05	-1.70346	-2.24018e-10
229984821	chr1:229984821:G:A	5.95608e-06	-1.4883e-10	-0.226242	0.000313227	-1.4883e-10	-0.18689
229985192	chr1:229985192:G:A	2.5512e-06	-1.4883e-10	-1.07409	0.000131606	-1.4883e-10	-1.05401
229985317	chr1:229985317:C:T	1.42631e-06	-1.65556	-2.24018e-10	8.03439e-05	-1.5475	-2.24018e-10
229985945	chr1:229985945:C:A	8.93907e-07	-1.70663	-0.416179	4.8871e-05	-1.66602	-0.378617
229985946	chr1:229985946:T:G	3.2527e-06	-1.4883e-10	-0.831169	0.000164764	-1.4883e-10	-0.829302
229986307	chr1:229986307:T:C	7.67703e-07	-1.65371	-0.621299	3.80669e-05	-1.70379	-0.590686
229986386	chr1:229986386:A:G	5.37998e-07	-1.59286	-1.0377	2.95971e-05	-1.51542	-1.03072
229986681	chr1:229986681:T:C	2.8877e-06	-1.4883e-10	-0.950192	0.00014465	-1.4883e-10	-0.959498
229986700	chr1:229986700:T:A	3.73536e-06	-1.4883e-10	-0.692808	0.000186183	-1.4883e-10	-0.707086
229986728	chr1:229986728:C:T	2.8866e-06	-1.4883e-10	-0.950573	0.000145834	-1.4883e-10	-0.951348
229987337	chr1:229987337:AGGTTT:A	2.81735e-06	-1.4883e-10	-0.974858	0.000142649	-1.4883e-10	-0.973428
229987901	chr1:229987901:T:C	3.23289e-06	-1.4883e-10	-0.837278	0.000163776	-1.4883e-10	-0.835316
229988248	chr1:229988248:T:C	3.28822e-06	-1.4883e-10	-0.820307	0.00016633	-1.4883e-10	-0.819844
229988807	chr1:229988807:G:A	2.44969e-06	-1.4883e-10	-1.11469	0.000124173	-1.4883e-10	-1.11214
229989140	chr1:229989140:G:A	3.04304e-06	-1.4883e-10	-0.897797	0.000159367	-1.4883e-10	-0.862605
229989170	chr1:229989170:A:G	3.08138e-06	-1.4883e-10	-0.885277	0.000156077	-1.4883e-10	-0.88347
229989280	chr1:229989280:T:C	2.41715e-06	-1.4883e-10	-1.12806	0.000122367	-1.4883e-10	-1.1268
229989387	chr1:229989387:C:T	2.88386e-06	-1.4883e-10	-0.951523	0.000144528	-1.4883e-10	-0.96034
229989716	chr1:229989716:G:A	2.54951e-06	-1.4883e-10	-1.07475	0.000128357	-1.4883e-10	-1.079
229990159	chr1:229990159:T:C	3.30601e-06	-1.4883e-10	-0.814911	0.000167492	-1.4883e-10	-0.81288
229990311	chr1:229990311:G:A	5.05299e-06	-1.4883e-10	-0.390674	0.000261664	-1.4883e-10	-0.366756
229990437	chr1:229990437:T:C	6.38797e-07	-1.60893	-0.849891	3.02682e-05	-1.69326	-0.830464
229990564	chr1:229990564:T:C	2.55597e-06	-1.4883e-10	-1.07222	0.000129258	-1.4883e-10	-1.07201
229990645	chr1:229990645:C:A	2.87688e-06	-1.4883e-10	-0.953948	0.000144186	-1.4883e-10	-0.962716
229990700	chr1:229990700:G:T	2.40859e-06	-1.4883e-10	-1.13161	0.000121999	-1.4883e-10	-1.1298
229990762	chr1:229990762:A:G	1.80342e-06	-1.42097	-2.24018e-10	9.86792e-05	-1.34194	-2.24018e-10
229990983	chr1:229990983:A:G	5.30835e-07	-1.57323	-1.07073	2.42959e-05	-1.67152	-1.07199
229991115	chr1:229991115:G:C	6.32511e-07	-1.59462	-0.874092	2.96792e-05	-1.6875	-0.855867
229991511	chr1:229991511:G:A	2.71565e-06	-1.4883e-10	-1.01162	0.000136296	-1.4883e-10	-1.01899
229991838	chr1:229991838:C:T	3.30997e-06	-1.4883e-10	-0.813714	0.000167695	-1.4883e-10	-0.811668
229991848	chr1:229991848:C:T	5.79526e-07	-1.53881	-1.01738	2.62164e-05	-1.66175	-1.00568
229991890	chr1:229991890:A:G	1.06412e-06	-1.60839	-0.340116	5.32946e-05	-1.69359	-0.26439
229992264	chr1:229992264:G:A	1.72269e-06	-1.46677	-2.24018e-10	7.54948e-05	-1.60975	-2.24018e-10
229992671	chr1:229992671:TAATC:T	2.90243e-06	-1.4883e-10	-0.945105	0.000145588	-1.4883e-10	-0.953036
229992875	chr1:229992875:A:G	2.5821e-06	-1.4883e-10	-1.06205	0.000130938	-1.4883e-10	-1.05909
229993060	chr1:229993060:A:G	1.39001e-06	-1.68134	-2.24018e-10	7.51569e-05	-1.61424	-2.24018e-10
229993134	chr1:229993134:T:G	9.73047e-06	-1.4883e-10	0.264608	0.000497977	-1.4883e-10	0.276737
229993966	chr1:229993966:C:T	2.95259e-06	-1.4883e-10	-0.927971	0.000149564	-1.4883e-10	-0.926092
229994373	chr1:229994373:C:T	3.41103e-06	-1.4883e-10	-0.783638	0.000172887	-1.4883e-10	-0.781177
229994375	chr1:229994375:G:T	1.46253e-06	-1.63048	-2.24018e-10	7.55457e-05	-1.60908	-2.24018e-10
229994517	chr1:229994517:C:T	5.59975e-06	-1.4883e-10	-0.287932	0.000292938	-1.4883e-10	-0.253857
229994719	chr1:229994719:G:A	2.41094e-06	-1.4883e-10	-1.13064	0.00012223	-1.4883e-10	-1.12791
229994733	chr1:229994733:A:G	1.0636e-06	-1.09005	-0.858948	4.7878e-05	-1.20649	-0.858672
229994924	chr1:229994924:C:T	8.2239e-07	-1.70105	-0.505148	4.48708e-05	-1.65123	-0.478801
229994965	chr1:229994965:T:C	4.6464e-07	-1.68199	-1.09516	2.31485e-05	-1.69889	-1.093
229995080	chr1:229995080:G:A	3.06722e-06	-1.4883e-10	-0.889882	0.000157235	-1.4883e-10	-0.876074
229995613	chr1:229995613:A:T	2.41086e-06	-1.4883e-10	-1.13067	0.000121828	-1.4883e-10	-1.13121
229995633	chr1:229995633:A:G	6.48885e-07	-1.70521	-0.737942	3.39928e-05	-1.70288	-0.704787
229995836	chr1:229995836:A:G	7.68303e-06	-0.74111	0.76947	0.000442589	-0.635526	0.794351
229995856	chr1:229995856:T:C	2.37855e-06	-1.4883e-10	-1.14416	0.000120256	-1.4883e-10	-1.14419
229995921	chr1:229995921:G:A	2.38009e-06	-1.4883e-10	-1.14351	0.000120264	-1.4883e-10	-1.14412
229995940	chr1:229995940:T:C	1.98981e-06	-1.32262	-2.24018e-10	8.53838e-05	-1.48666	-2.24018e-10
229996306	chr1:229996306:C:T	1.132e-05	-1.4883e-10	0.415914	0.000671689	-1.4883e-10	0.575978
229996750	chr1:229996750:G:A	2.33187e-06	-0.211937	-0.952047	0.000141352	-0.0375019	-0.945063
229998236	chr1:229998236:T:A	3.60819e-06	-1.4883e-10	-0.727448	0.000182884	-1.4883e-10	-0.724964
229998321	chr1:229998321:A:G	7.26547e-07	-1.62727	-0.702837	4.03483e-05	-1.55545	-0.680817
229998386	chr1:229998386:T:C	2.38813e-06	-1.4883e-10	-1.14014	0.000120632	-1.4883e-10	-1.14107
229998403	chr1:229998403:G:A	1.22131e-06	-1.0741	-0.736631	6.55607e-05	-1.07656	-0.674278
229998984	chr1:229998984:C:T	3.57157e-06	-1.4883e-10	-0.737649	0.000181081	-1.4883e-10	-0.734873
229998985	chr1:229998985:A:G	6.43901e-07	-1.70245	-0.74841	3.45358e-05	-1.66556	-0.726263
229999079	chr1:229999079:C:T	9.98458e-07	-1.69183	-0.320369	5.4119e-05	-1.6513	-0.291334
229999173	chr1:229999173:G:A	8.85416e-07	-1.6778	-0.45455	4.83184e-05	-1.62688	-0.429124
229999329	chr1:229999329:CT:C	3.48709e-06	-1.4883e-10	-0.761585	0.00017768	-1.4883e-10	-0.753833
229999764	chr1:229999764:C:CAGGTCTCCTTTTTAAATCTAACTA	3.74245e-06	-1.4883e-10	-0.690913	0.000192451	-1.4883e-10	-0.673975
230000046	chr1:230000046:T:C	6.89681e-07	-1.63037	-0.751813	3.9743e-05	-1.51379	-0.737591
230000094	chr1:230000094:G:A	1.10103e-06	-1.70671	-0.207694	5.74234e-05	-1.69642	-0.18695
230000120	chr1:230000120:G:A	2.38352e-06	-1.4883e-10	-1.14208	0.000120701	-1.4883e-10	-1.1405
230000152	chr1:230000152:T:C	6.65645e-07	-1.69205	-0.725599	3.38558e-05	-1.70672	-0.704991
230000403	chr1:230000403:T:C	1.28548e-06	-1.69147	-0.0680462	6.7029e-05	-1.70664	-0.0220482
230000429	chr1:230000429:G:A	2.38722e-06	-1.4883e-10	-1.14052	0.000120909	-1.4883e-10	-1.13878
230000506	chr1:230000506:TG:T	3.50713e-06	-1.4883e-10	-0.755855	0.000177252	-1.4883e-10	-0.756246
230000666	chr1:230000666:C:T	5.41356e-07	-1.6627	-0.961634	2.66844e-05	-1.70284	-0.946899
230000717	chr1:230000717:T:C	3.3079e-06	-1.4883e-10	-0.814338	0.000167571	-1.4883e-10	-0.81241
230001239	chr1:230001239:T:C	1.31524e-06	-0.589221	-1.14742	6.45812e-05	-0.619087	-1.14681
230001368	chr1:230001368:T:C	7.9499e-07	-1.68952	-0.550561	4.04664e-05	-1.70661	-0.526736
230001393	chr1:230001393:C:T	9.37897e-07	-1.70089	-0.373883	4.92216e-05	-1.69799	-0.339496
230001574	chr1:230001574:T:C	4.44894e-07	-1.67269	-1.14788	2.17579e-05	-1.70557	-1.14827
230001733	chr1:230001733:G:A	2.37605e-06	-1.4883e-10	-1.14522	0.000120067	-1.4883e-10	-1.14577
230001746	chr1:230001746:C:T	2.77803e-06	-1.4883e-10	-0.988913	0.000141254	-1.4883e-10	-0.98326
230001771	chr1:230001771:A:G	4.45277e-07	-1.67135	-1.14836	2.17598e-05	-1.70534	-1.14842
230001857	chr1:230001857:G:T	1.72027e-05	-1.4883e-10	0.834414	0.000908739	-1.4883e-10	0.878241
230001959	chr1:230001959:G:A	4.43348e-07	-1.67572	-1.14834	2.17438e-05	-1.70607	-1.14842
230002038	chr1:230002038:T:C	1.9332e-06	-0.951585	-0.399891	0.000103919	-0.962319	-0.327886
230002060	chr1:230002060:A:G	4.28393e-06	-1.4883e-10	-0.555782	0.000220812	-1.4883e-10	-0.536503
230002309	chr1:230002309:C:T	2.9431e-06	-1.4883e-10	-0.93119	0.000149787	-1.4883e-10	-0.924605
230002506	chr1:230002506:A:G	2.83018e-06	-1.4883e-10	-0.970311	0.000143326	-1.4883e-10	-0.968694
230002561	chr1:230002561:G:A	7.15568e-07	-1.64235	-0.702984	3.47439e-05	-1.68608	-0.699732
230002757	chr1:230002757:C:T	8.58974e-07	-1.69047	-0.472197	4.38318e-05	-1.70667	-0.446787
230002775	chr1:230002775:A:G	4.47626e-07	-1.66669	-1.14776	2.18062e-05	-1.70452	-1.1471
230002779	chr1:230002779:T:C	1.64913e-06	-0.426602	-1.0838	0.000108655	-0.169075	-1.07657
230002807	chr1:230002807:T:C	6.04113e-07	-1.67463	-0.840018	3.01741e-05	-1.70572	-0.821117
230002832	chr1:230002832:G:A	2.7772e-06	-1.4883e-10	-0.98921	0.000141211	-1.4883e-10	-0.983562
230002857	chr1:230002857:GCCAATTGCATCTCCGGC:G	8.64031e-07	-1.65953	-0.497266	4.23381e-05	-1.69591	-0.492221
230002871	chr1:230002871:C:T	1.3552e-06	-1.70671	-2.24018e-10	6.93768e-05	-1.69426	-2.24018e-10
230003067	chr1:230003067:C:T	2.9647e-06	-1.4883e-10	-0.923879	0.00015094	-1.4883e-10	-0.916935
230003101	chr1:230003101:G:A	6.64586e-07	-1.51686	-0.902384	3.02467e-05	-1.61195	-0.912479
230003117	chr1:230003117:C:T	2.08042e-06	-0.244588	-1.0335	0.000139352	0.0286892	-1.0255
230003308	chr1:230003308:T:C	1.36961e-06	-0.548828	-1.1473	6.7213e-05	-0.579288	-1.14666
230003399	chr1:230003399:G:A	9.74629e-07	-1.58206	-0.45429	4.62477e-05	-1.65095	-0.448852
230003512	chr1:230003512:T:C	2.78231e-06	-1.4883e-10	-0.987371	0.000141512	-1.4883e-10	-0.981436
230003525	chr1:230003525:GAAC:G	8.5291e-07	-1.69343	-0.476328	4.36482e-05	-1.70668	-0.450972
230003556	chr1:230003556:A:G	1.42153e-06	-1.65892	-2.24018e-10	7.78945e-05	-1.57846	-2.24018e-10
230003830	chr1:230003830:C:T	7.02292e-06	-1.4883e-10	-0.0614747	0.000365731	-1.4883e-10	-0.0319198
230003874	chr1:230003874:A:T	2.87794e-06	-1.4883e-10	-0.953579	0.000146421	-1.4883e-10	-0.947333
230004002	chr1:230004002:T:C	1.13911e-05	0.422179	-2.24018e-10	0.000374054	-0.0094178	-2.24018e-10
230004047	chr1:230004047:G:A	2.65412e-06	-1.4883e-10	-1.03454	0.000134568	-1.4883e-10	-1.03175
230004243	chr1:230004243:T:C	2.43818e-06	-1.4883e-10	-1.1194	0.000123107	-1.4883e-10	-1.12077
230004276	chr1:230004276:C:A	7.49733e-07	-1.58848	-0.710214	3.51982e-05	-1.66426	-0.708561
230004475	chr1:230004475:T:C	2.38558e-06	-1.4883e-10	-1.14121	0.00012072	-1.4883e-10	-1.14034
230004661	chr1:230004661:T:C	6.05822e-07	-1.62501	-0.886816	2.89451e-05	-1.68364	-0.88478
230005371	chr1:230005371:G:T	2.71912e-06	-0.523588	-0.486756	0.000124025	-0.69244	-0.42089
230005664	chr1:230005664:TC:T	2.37529e-06	-1.4883e-10	-1.14553	0.000120009	-1.4883e-10	-1.14625
230005706	chr1:230005706:C:A	6.7215e-07	-1.6411	-0.766825	3.31381e-05	-1.68356	-0.749577
230005740	chr1:230005740:A:T	3.20087e-05	-1.4883e-10	1.45536	0.00201799	-1.4883e-10	1.67604
230005923	chr1:230005923:G:T	2.36908e-06	-1.4883e-10	-1.14815	0.000119769	-1.4883e-10	-1.14826
230006003	chr1:230006003:C:T	2.37355e-06	-1.4883e-10	-1.14627	0.000120024	-1.4883e-10	-1.14613
230006130	chr1:230006130:TC:T	6.46376e-07	-1.69261	-0.754421	3.27653e-05	-1.70646	-0.737985
230006137	chr1:230006137:A:G	6.48316e-07	-1.69173	-0.7523	3.28399e-05	-1.70633	-0.73584
230006318	chr1:230006318:C:T	1.446e-05	-1.4883e-10	0.660733	0.000757881	-1.4883e-10	0.69671
230006580	chr1:230006580:A:G	3.999e-06	-1.4883e-10	-0.624609	0.00020156	-1.4883e-10	-0.627728
230006589	chr1:230006589:C:T	2.70688e-06	-1.4883e-10	-1.01486	0.000137267	-1.4883e-10	-1.01189
230006631	chr1:230006631:A:T	7.67615e-07	-1.68842	-0.586705	3.90413e-05	-1.7058	-0.563395
230006836	chr1:230006836:C:T	2.81059e-06	-1.4883e-10	-0.977259	0.000142588	-1.4883e-10	-0.973856
230006879	chr1:230006879:T:C	1.60363e-06	-0.390054	-1.14833	8.07219e-05	-0.395445	-1.14736
230006880	chr1:230006880:G:A	1.38712e-05	-1.4883e-10	0.619163	0.000726618	-1.4883e-10	0.654585
230007477	chr1:230007477:T:C	5.75251e-07	-1.68624	-0.877362	2.89399e-05	-1.70531	-0.863286
230007764	chr1:230007764:G:A	3.62897e-06	-0.373287	-0.348418	0.000169066	-0.544045	-0.259483
230007900	chr1:230007900:A:G	2.16025e-06	-1.69022	0.449795	0.000127098	-1.65744	0.568585
230008000	chr1:230008000:C:A	1.11867e-05	-1.4883e-10	0.404071	0.000675164	-1.4883e-10	0.581139
230008089	chr1:230008089:C:T	7.29565e-07	-1.68969	-0.636269	3.7106e-05	-1.70633	-0.613711
230008192	chr1:230008192:T:A	1.11742e-05	-1.4883e-10	0.402953	0.000674366	-1.4883e-10	0.579956
230008223	chr1:230008223:T:C	1.87178e-06	-1.66346	0.279698	9.5964e-05	-1.69799	0.328147
230008643	chr1:230008643:G:A	2.83927e-06	-1.4883e-10	-0.967107	0.000144063	-1.4883e-10	-0.963568
230009546	chr1:230009546:C:T	3.20614e-05	-1.4883e-10	1.457	0.00170541	-1.4883e-10	1.50774
230009637	chr1:230009637:T:A	2.37776e-06	-1.4883e-10	-1.14449	0.000120094	-1.4883e-10	-1.14554
230009817	chr1:230009817:C:T	2.80367e-05	-1.4883e-10	1.32286	0.00148936	-1.4883e-10	1.37228
230009885	chr1:230009885:G:A	2.76254e-06	0.129036	-1.12354	0.000145798	0.175485	-1.12708
230009928	chr1:230009928:A:G	1.53337e-06	-0.538899	-1.04428	7.77906e-05	-0.551457	-1.02834
230009941	chr1:230009941:A:G	5.5641e-07	-1.70327	-0.89363	2.86454e-05	-1.68491	-0.893917
230010146	chr1:230010146:G:A	2.60464e-06	-1.4883e-10	-1.05336	0.00013191	-1.4883e-10	-1.0517
230010215	chr1:230010215:T:C	1.28531e-05	-1.4883e-10	0.542935	0.000783533	-1.4883e-10	0.729996
230010392	chr1:230010392:T:C	1.94545e-06	-0.357966	-0.987192	9.8104e-05	-0.381916	-0.965872
230010635	chr1:230010635:T:TA	1.87708e-06	-1.38094	-2.24018e-10	8.15002e-05	-1.53321	-2.24018e-10
230010720	chr1:230010720:C:A	1.82009e-06	-0.364651	-1.04711	9.13127e-05	-0.388285	-1.03124
230010747	chr1:230010747:T:C	6.51527e-07	-1.6932	-0.745891	3.3098e-05	-1.70669	-0.727652
230010754	chr1:230010754:A:C	5.44774e-06	-0.315452	-2.24018e-10	0.000254779	-0.39342	-2.24018e-10
230011234	chr1:230011234:C:T	1.1807e-05	-1.4883e-10	0.458042	0.000714797	-1.4883e-10	0.638182
230011474	chr1:230011474:G:A	2.4765e-06	-1.10381	-2.24018e-10	0.000129955	-1.06663	-2.24018e-10
230011485	chr1:230011485:T:C	2.37871e-06	-1.4883e-10	-1.1441	0.000120292	-1.4883e-10	-1.1439
230011856	chr1:230011856:A:T	3.55065e-06	0.324966	-1.06849	0.000170061	0.266289	-1.06395
230012333	chr1:230012333:A:G	2.61564e-06	-1.4883e-10	-1.04915	0.000132583	-1.4883e-10	-1.04661
230012385	chr1:230012385:C:T	2.60122e-06	-1.4883e-10	-1.05467	0.000131595	-1.4883e-10	-1.05409
230012810	chr1:230012810:T:C	2.30998e-06	-0.195429	-0.977987	0.000116459	-0.220059	-0.956215
230013661	chr1:230013661:T:A	8.1605e-07	-1.70136	-0.512577	4.27378e-05	-1.69719	-0.481543
230014369	chr1:230014369:A:G	9.92353e-07	-1.70281	-0.315525	5.55566e-05	-1.63427	-0.282145
230014882	chr1:230014882:G:A	1.46614e-06	-1.62802	-2.24018e-10	7.56448e-05	-1.60777	-2.24018e-10
230014946	chr1:230014946:C:T	1.28473e-05	-1.4883e-10	0.542483	0.000783159	-1.4883e-10	0.729519
230015151	chr1:230015151:C:T	3.85891e-06	0.473699	-1.13397	0.000184344	0.415547	-1.13256
230015246	chr1:230015246:A:G	3.71435e-06	0.446037	-1.14449	0.000196653	0.493454	-1.14583
230015689	chr1:230015689:A:G	1.67578e-05	-1.4883e-10	0.808208	0.00103727	-1.4883e-10	1.01053
230016136	chr1:230016136:G:T	3.80149e-06	0.41163	-1.08689	0.000181419	0.349916	-1.08292
230016137	chr1:230016137:C:T	3.67066e-06	0.376992	-1.08727	0.000175261	0.31578	-1.08332
230016331	chr1:230016331:A:G	1.28096e-05	-1.4883e-10	0.539543	0.000780757	-1.4883e-10	0.726447
230016492	chr1:230016492:C:A	3.4124e-06	0.306094	-1.08933	0.000162704	0.243557	-1.08544
230016884	chr1:230016884:A:G	2.39458e-06	-1.4883e-10	-1.13744	0.000121019	-1.4883e-10	-1.13787
230016971	chr1:230016971:C:A	1.82611e-06	-0.31003	-1.09844	9.13628e-05	-0.33135	-1.08763
230017092	chr1:230017092:G:A	2.92434e-06	-0.937584	-2.24018e-10	0.000163919	-0.834442	-2.24018e-10
230017159	chr1:230017159:G:A	3.47206e-06	0.310759	-1.07667	0.000165553	0.247835	-1.07236
230017295	chr1:230017295:C:T	2.35514e-06	-0.186067	-0.967985	0.000117738	-0.219756	-0.945599
230017617	chr1:230017617:C:T	2.93322e-06	-1.4883e-10	-0.934552	0.000153678	-1.4883e-10	-0.89896
230017688	chr1:230017688:A:T	2.09248e-06	-0.26714	-1.00517	0.000104582	-0.297972	-0.985875
230018522	chr1:230018522:C:T	4.25219e-06	-1.4883e-10	-0.563219	0.000217954	-1.4883e-10	-0.549533
230018824	chr1:230018824:A:G	3.38e-06	-1.4883e-10	-0.792778	0.000171369	-1.4883e-10	-0.789997
230018899	chr1:230018899:T:C	3.04715e-06	-1.4883e-10	-0.896446	0.000155777	-1.4883e-10	-0.885391
230019312	chr1:230019312:T:A	3.1851e-06	-1.68268	0.830511	0.000167348	-1.70523	0.891487
230019669	chr1:230019669:C:T	2.77729e-06	-1.4883e-10	-0.989178	0.000140866	-1.4883e-10	-0.986008
230019937	chr1:230019937:G:A	1.37907e-06	-1.68924	-2.24018e-10	7.60194e-05	-1.60283	-2.24018e-10
230020181	chr1:230020181:T:C	1.17483e-05	-1.4883e-10	0.453054	0.000711881	-1.4883e-10	0.634094
230020314	chr1:230020314:A:G	7.1845e-07	-1.45844	-0.882869	4.11997e-05	-1.37374	-0.841647
230020425	chr1:230020425:A:C	4.4901e-07	-1.68682	-1.12455	2.22582e-05	-1.70576	-1.12535
230020435	chr1:230020435:G:A	2.99215e-06	0.200156	-1.11482	0.000158531	0.2514	-1.11927
230020453	chr1:230020453:A:G	2.51119e-06	-1.4883e-10	-1.0899	0.000127834	-1.4883e-10	-1.08308
230020472	chr1:230020472:C:A	3.36171e-06	-1.4883e-10	-0.798204	0.000170422	-1.4883e-10	-0.795537
230020778	chr1:230020778:T:C	2.59269e-06	-1.4883e-10	-1.05796	0.000131175	-1.4883e-10	-1.05729
230020874	chr1:230020874:A:G	1.41105e-05	0.636269	-2.24018e-10	0.00109627	1.06585	-2.24018e-10
230021525	chr1:230021525:A:T	2.78407e-06	-1.4883e-10	-0.98674	0.000141214	-1.4883e-10	-0.983543
230021808	chr1:230021808:AG:A	2.37337e-06	-1.14634	-2.24018e-10	0.000101159	-1.31712	-2.24018e-10
230021843	chr1:230021843:A:G	1.7747e-06	-1.43702	-2.24018e-10	7.92105e-05	-1.56171	-2.24018e-10
230021882	chr1:230021882:G:A	1.21977e-05	-1.4883e-10	0.490596	0.00063761	-1.4883e-10	0.52391
230022059	chr1:230022059:T:C	1.33405e-06	-1.69082	-0.0316224	6.93361e-05	-1.70662	0.0117655
230022290	chr1:230022290:T:C	2.61261e-06	-1.0503	-2.24018e-10	0.000119768	-1.14826	-2.24018e-10
230022594	chr1:230022594:C:G	5.63941e-06	-0.618377	0.337503	0.000263049	-0.800183	0.438706
230022957	chr1:230022957:T:C	1.56112e-05	-1.4883e-10	0.737335	0.000823245	-1.4883e-10	0.779437
230022966	chr1:230022966:A:G	2.5737e-06	-1.4883e-10	-1.06531	0.000130207	-1.4883e-10	-1.06469
230022987	chr1:230022987:C:T	5.79054e-07	-1.7045	-0.852508	2.93643e-05	-1.70235	-0.851685
230023139	chr1:230023139:G:T	1.35737e-06	-1.70511	-2.24018e-10	6.90716e-05	-1.69867	-2.24018e-10
230023318	chr1:230023318:C:T	4.87609e-07	-1.69731	-1.03158	2.44263e-05	-1.70654	-1.03162
230023739	chr1:230023739:A:T	7.32408e-07	-1.33725	-0.984824	4.25735e-05	-1.22887	-0.953714
230024632	chr1:230024632:A:G	1.16502e-05	-1.4883e-10	0.444668	0.00070561	-1.4883e-10	0.625246
230024673	chr1:230024673:A:G	6.0681e-06	-0.528798	0.32119	0.000280994	-0.717611	0.422128
230024751	chr1:230024751:C:T	2.42514e-06	-1.4883e-10	-1.12476	0.000122316	-1.4883e-10	-1.12721
230025634	chr1:230025634:A:G	3.12263e-06	-1.4883e-10	-0.871976	0.000159722	-1.4883e-10	-0.86038
230025820	chr1:230025820:T:C	5.65195e-06	-0.541035	0.262382	0.00026155	-0.728149	0.360958
230025984	chr1:230025984:C:A	1.35554e-06	-1.70646	-2.24018e-10	6.99895e-05	-1.68547	-2.24018e-10
230026020	chr1:230026020:A:G	5.44681e-07	-1.70602	-0.912184	2.77595e-05	-1.69886	-0.911378
230026246	chr1:230026246:C:T	1.23967e-06	-1.67616	-0.119648	6.27752e-05	-1.70455	-0.0897057
230026672	chr1:230026672:C:T	1.37127e-06	-1.69492	-2.24018e-10	7.15313e-05	-1.66368	-2.24018e-10
230026674	chr1:230026674:C:G	1.43539e-06	-1.64922	-2.24018e-10	7.22914e-05	-1.65311	-2.24018e-10
230026722	chr1:230026722:A:G	5.76133e-06	-0.537553	0.278068	0.000266725	-0.724787	0.37719
230026817	chr1:230026817:C:T	2.64096e-06	-1.4883e-10	-1.03951	0.000134349	-1.4883e-10	-1.03337
230026822	chr1:230026822:A:C	1.35895e-06	-1.70394	-2.24018e-10	6.92856e-05	-1.69558	-2.24018e-10
230027177	chr1:230027177:C:T	4.80213e-07	-1.6926	-1.05158	2.39411e-05	-1.70664	-1.05158
230027364	chr1:230027364:A:T	4.76102e-07	-1.69362	-1.05916	2.37589e-05	-1.7067	-1.05916
230027594	chr1:230027594:C:T	3.7589e-06	-1.4883e-10	-0.686528	0.000190585	-1.4883e-10	-0.683719
230027626	chr1:230027626:T:A	7.25939e-07	-1.46213	-0.868809	4.15815e-05	-1.3796	-0.826558
230027840	chr1:230027840:A:G	1.32749e-05	-1.4883e-10	0.57522	0.000694447	-1.4883e-10	0.609299
230027855	chr1:230027855:A:G	1.31594e-05	-1.4883e-10	0.566482	0.00080326	-1.4883e-10	0.754861
230027885	chr1:230027885:C:T	7.45095e-07	-1.44035	-0.864543	4.2836e-05	-1.35446	-0.821983
230027938	chr1:230027938:T:A	1.28243e-05	-1.4883e-10	0.54069	0.000670644	-1.4883e-10	0.574421
230028121	chr1:230028121:C:T	1.35521e-06	-1.7067	-2.24018e-10	6.93902e-05	-1.69407	-2.24018e-10
230028193	chr1:230028193:C:G	4.21004e-06	-1.4883e-10	-0.57318	0.000215772	-1.4883e-10	-0.559596
230028302	chr1:230028302:T:C	6.51e-07	-1.46491	-0.97499	3.69621e-05	-1.38103	-0.942891
230028410	chr1:230028410:C:A	5.64214e-07	-1.70293	-0.880046	2.8518e-05	-1.70406	-0.879222
230029172	chr1:230029172:T:C	1.43352e-05	-1.4883e-10	0.652062	0.000879038	-1.4883e-10	0.845011
230029198	chr1:230029198:G:A	1.27975e-05	-1.4883e-10	0.538597	0.00066394	-1.4883e-10	0.564375
230029253	chr1:230029253:T:C	5.70833e-07	-1.7019	-0.869408	2.97294e-05	-1.6732	-0.868476
230029307	chr1:230029307:C:T	2.74598e-06	-1.4883e-10	-1.00051	0.000139257	-1.4883e-10	-0.997496
230029403	chr1:230029403:A:G	3.64538e-06	-1.4883e-10	-0.717192	0.000186144	-1.4883e-10	-0.707297
230029748	chr1:230029748:T:C	2.80076e-06	-1.4883e-10	-0.980761	0.000142066	-1.4883e-10	-0.977523
230029863	chr1:230029863:A:G	2.70081e-05	-1.4883e-10	1.28548	0.00141303	-1.4883e-10	1.31967
230030225	chr1:230030225:A:G	2.88453e-06	-1.4883e-10	-0.951292	0.000147188	-1.4883e-10	-0.942104
230030466	chr1:230030466:C:T	6.96446e-05	2.23275	-2.24018e-10	0.00527753	2.6374	-2.24018e-10
230030467	chr1:230030467:T:C	3.96025e-06	0.463973	-1.09832	0.000211906	0.522362	-1.10004
230030528	chr1:230030528:C:A	3.94782e-06	-1.4883e-10	-0.63749	0.000201405	-1.4883e-10	-0.628497
230030637	chr1:230030637:A:G	1.22794e-05	-1.4883e-10	0.49727	0.000745066	-1.4883e-10	0.679656
230030698	chr1:230030698:T:A	1.52915e-05	-1.4883e-10	0.716641	0.000800988	-1.4883e-10	0.752029
230031165	chr1:230031165:C:T	5.35468e-06	-1.4883e-10	-0.332683	0.000271076	-1.4883e-10	-0.331419
230032085	chr1:230032085:A:G	1.26672e-06	-1.67803	-0.096192	6.5084e-05	-1.70383	-0.0543102
230033050	chr1:230033050:T:C	2.6648e-06	-1.4883e-10	-1.03052	0.000134842	-1.4883e-10	-1.02971
230033216	chr1:230033216:G:A	6.47389e-06	-0.355115	0.21224	0.000294252	-0.558843	0.309461
230033522	chr1:230033522:G:A	3.73565e-06	-1.4883e-10	-0.692733	0.000189477	-1.4883e-10	-0.689551
230033547	chr1:230033547:C:T	1.32051e-05	-1.4883e-10	0.569952	0.000690209	-1.4883e-10	0.603178
230033774	chr1:230033774:G:A	1.24014e-05	-1.4883e-10	0.507157	0.000754905	-1.4883e-10	0.692774
230033913	chr1:230033913:A:G	1.27668e-05	-1.4883e-10	0.536195	0.00077839	-1.4883e-10	0.723411
230034419	chr1:230034419:A:C	2.71008e-06	-1.4883e-10	-1.01368	0.000137892	-1.4883e-10	-1.00735
230034535	chr1:230034535:C:A	1.52442e-05	-1.4883e-10	0.713545	0.000798125	-1.4883e-10	0.748449
230034796	chr1:230034796:T:C	3.23431e-06	-1.4883e-10	-0.836837	0.000163716	-1.4883e-10	-0.835685
230035523	chr1:230035523:G:C	1.15652e-05	-1.4883e-10	0.437343	0.000700509	-1.4883e-10	0.61799
230035608	chr1:230035608:G:T	1.18658e-05	-1.4883e-10	0.463009	0.000619561	-1.4883e-10	0.495195
230035845	chr1:230035845:A:G	3.71145e-06	0.340415	-1.03964	0.000198764	0.400687	-1.04239
230036336	chr1:230036336:A:G	1.96048e-05	-1.4883e-10	0.965123	0.00122574	-1.4883e-10	1.17748
230036560	chr1:230036560:A:G	2.73123e-06	-1.4883e-10	-1.0059	0.00013899	-1.4883e-10	-0.999416
230036582	chr1:230036582:G:A	5.50849e-06	0.717284	-1.02165	0.000245185	0.575803	-1.00761
230036965	chr1:230036965:G:A	2.81949e-06	-1.4883e-10	-0.974098	0.000144852	-1.4883e-10	-0.958105
230037097	chr1:230037097:T:C	4.26163e-06	0.0747531	-0.635756	0.000169199	-0.180448	-0.622295
230037151	chr1:230037151:T:C	2.36846e-06	-1.4883e-10	-1.14841	0.000119767	-1.4883e-10	-1.14827
230038751	chr1:230038751:C:T	1.67603e-05	-1.4883e-10	0.808357	0.00103972	-1.4883e-10	1.01289
230038967	chr1:230038967:T:C	2.28642e-05	-1.4883e-10	1.11892	0.00144216	-1.4883e-10	1.34008
230039381	chr1:230039381:A:G	4.77853e-05	-1.4883e-10	1.85606	0.00306963	-1.4883e-10	2.09549
230039438	chr1:230039438:G:A	2.29918e-05	-1.4883e-10	1.12448	0.00145059	-1.4883e-10	1.34591
230039551	chr1:230039551:A:G	2.42762e-05	-1.4883e-10	1.17884	0.00153559	-1.4883e-10	1.40286
230039707	chr1:230039707:T:C	2.30687e-05	-1.4883e-10	1.12782	0.00145568	-1.4883e-10	1.34941
230039781	chr1:230039781:A:G	3.73908e-06	-1.4883e-10	-0.691814	0.000191003	-1.4883e-10	-0.681526
230039960	chr1:230039960:C:G	1.76881e-05	-1.4883e-10	0.862239	0.00110757	-1.4883e-10	1.0761
230040063	chr1:230040063:G:A	2.48652e-05	-1.4883e-10	1.20281	0.00157479	-1.4883e-10	1.42806
230040100	chr1:230040100:C:T	8.22385e-06	0.0963848	-2.24018e-10	0.000626341	0.506077	-2.24018e-10
230040136	chr1:230040136:C:T	2.29967e-05	-1.4883e-10	1.1247	0.00145095	-1.4883e-10	1.34615
230040149	chr1:230040149:C:T	2.27671e-05	-1.4883e-10	1.11466	0.00143583	-1.4883e-10	1.33568
230040188	chr1:230040188:A:G	2.37706e-05	-1.4883e-10	1.1578	0.00150212	-1.4883e-10	1.38082
230040323	chr1:230040323:C:T	2.09007e-05	-1.4883e-10	1.02913	0.00131231	-1.4883e-10	1.24572
230040367	chr1:230040367:A:G	2.333e-05	-1.4883e-10	1.13908	0.00147296	-1.4883e-10	1.36121
230040455	chr1:230040455:C:T	2.28343e-05	-1.4883e-10	1.11761	0.00144019	-1.4883e-10	1.33871
230041003	chr1:230041003:C:T	2.26371e-05	-1.4883e-10	1.10894	0.00142716	-1.4883e-10	1.32963
230041383	chr1:230041383:T:C	2.33144e-05	-1.4883e-10	1.13842	0.00147199	-1.4883e-10	1.36055
230041398	chr1:230041398:C:T	2.33207e-05	-1.4883e-10	1.13869	0.00147234	-1.4883e-10	1.36079
230041415	chr1:230041415:T:C	1.81421e-06	-1.415	-2.24018e-10	7.95506e-05	-1.55742	-2.24018e-10
230041752	chr1:230041752:A:G	2.32137e-05	-1.4883e-10	1.13409	0.00146525	-1.4883e-10	1.35597
230042115	chr1:230042115:T:G	2.02802e-05	-1.4883e-10	0.998992	0.00127167	-1.4883e-10	1.21427
230042294	chr1:230042294:A:G	1.03956e-05	-1.4883e-10	0.330731	0.000625834	-1.4883e-10	0.505269
230042380	chr1:230042380:A:G	2.17181e-05	-1.4883e-10	1.06749	0.00136622	-1.4883e-10	1.28599
230042540	chr1:230042540:C:T	1.01058e-05	-1.4883e-10	0.302452	0.000524894	-1.4883e-10	0.329379
230042570	chr1:230042570:G:A	2.18836e-05	-1.4883e-10	1.07508	0.00137723	-1.4883e-10	1.29401
230042634	chr1:230042634:G:A	2.15049e-05	-1.4883e-10	1.05763	0.0013523	-1.4883e-10	1.27575
230042672	chr1:230042672:AT:A	2.21708e-05	-1.4883e-10	1.08812	0.00139621	-1.4883e-10	1.3077
230042796	chr1:230042796:A:G	1.20046e-05	-1.4883e-10	0.474637	0.000729413	-1.4883e-10	0.658423
230042923	chr1:230042923:T:C	1.22403e-05	-1.4883e-10	0.494083	0.0007445	-1.4883e-10	0.678896
230042968	chr1:230042968:A:G	4.41915e-06	-0.616211	0.0915042	0.000206605	-0.789417	0.18641
230043315	chr1:230043315:T:G	1.1675e-05	-1.4883e-10	0.446798	0.000706776	-1.4883e-10	0.626897
230043326	chr1:230043326:C:T	2.97239e-06	-0.921288	-2.24018e-10	0.000134654	-1.03111	-2.24018e-10
230043342	chr1:230043342:C:T	3.52505e-06	-1.4883e-10	-0.750758	0.000178775	-1.4883e-10	-0.747691
230043347	chr1:230043347:T:C	1.23577e-06	-1.55851	-0.240451	6.05385e-05	-1.61769	-0.212843
230043374	chr1:230043374:AG:A	1.01303e-06	-1.60638	-0.391332	5.00869e-05	-1.65392	-0.36614
230043420	chr1:230043420:T:C	2.79201e-06	-1.4883e-10	-0.983891	0.000142147	-1.4883e-10	-0.976957
230043507	chr1:230043507:A:G	6.98587e-06	0.836302	-0.903066	0.00031434	0.70063	-0.883973
230043604	chr1:230043604:T:C	4.59504e-07	-1.67522	-1.11304	2.26933e-05	-1.70259	-1.10916
230043693	chr1:230043693:G:C	9.83034e-07	-1.6675	-0.360265	4.97293e-05	-1.69301	-0.334217
230044211	chr1:230044211:G:A	1.50398e-05	-1.4883e-10	0.700047	0.000914448	-1.4883e-10	0.884504
230044284	chr1:230044284:T:C	5.46046e-07	-1.58588	-1.02983	2.69788e-05	-1.59987	-1.0389
230044343	chr1:230044343:A:G	8.04772e-07	-1.21227	-1.01558	3.74118e-05	-1.31558	-0.996251
230044700	chr1:230044700:G:A	1.03666e-06	-1.31248	-0.662168	5.13005e-05	-1.36969	-0.626427
230045034	chr1:230045034:A:T	3.72762e-06	-1.4883e-10	-0.694882	0.00019138	-1.4883e-10	-0.679557
230045076	chr1:230045076:G:A	3.00245e-06	-1.4883e-10	-0.911225	0.000152262	-1.4883e-10	-0.908212
230045147	chr1:230045147:A:G	7.40071e-07	-1.26539	-1.04627	3.45399e-05	-1.36244	-1.02927
230045172	chr1:230045172:A:G	7.00512e-07	-1.31385	-1.05275	3.28652e-05	-1.40514	-1.03626
230045403	chr1:230045403:G:A	7.18608e-07	-1.3089	-1.03219	3.37881e-05	-1.39963	-1.01408
230045544	chr1:230045544:C:T	3.38755e-06	-1.4883e-10	-0.790546	0.000177096	-1.4883e-10	-0.757127
230045714	chr1:230045714:C:T	1.40588e-06	-1.66999	-2.24018e-10	7.70715e-05	-1.58908	-2.24018e-10
230046201	chr1:230046201:C:G	5.97008e-07	-1.38093	-1.14555	2.80295e-05	-1.45847	-1.14209
230046306	chr1:230046306:T:G	2.35792e-06	-1.21782	0.0649452	0.000121798	-1.28278	0.151321
230046346	chr1:230046346:C:T	7.32451e-07	-1.62731	-0.694706	3.6277e-05	-1.67533	-0.667306
230046406	chr1:230046406:G:A	3.47986e-06	-1.4883e-10	-0.763662	0.000176314	-1.4883e-10	-0.761551
230046749	chr1:230046749:C:T	2.38234e-06	-1.4883e-10	-1.14257	0.000120369	-1.4883e-10	-1.14325
230046787	chr1:230046787:T:C	2.36948e-06	-1.4883e-10	-1.14798	0.000119833	-1.4883e-10	-1.14772
230046909	chr1:230046909:T:C	3.66825e-06	-1.4883e-10	-0.710938	0.000192433	-1.4883e-10	-0.67407
230046980	chr1:230046980:C:T	3.7667e-06	-1.4883e-10	-0.684454	0.000190828	-1.4883e-10	-0.682443
230047109	chr1:230047109:T:C	1.557e-06	-1.56789	-2.24018e-10	7.41546e-05	-1.62766	-2.24018e-10
230047124	chr1:230047124:A:G	2.38136e-06	-1.4883e-10	-1.14298	0.000120505	-1.4883e-10	-1.14212
230047163	chr1:230047163:G:A	7.54261e-07	-1.3141	-0.978573	3.56401e-05	-1.40346	-0.956882
230047174	chr1:230047174:G:C	3.38556e-06	-1.4883e-10	-0.791134	0.000171521	-1.4883e-10	-0.789112
230047184	chr1:230047184:G:A	3.6302e-06	-0.721366	-2.24018e-10	0.00013834	-1.0041	-2.24018e-10
230047452	chr1:230047452:G:C	1.01655e-06	-1.27771	-0.716532	5.01016e-05	-1.33681	-0.682951
230048049	chr1:230048049:A:T	1.4193e-05	-1.4883e-10	0.642095	0.000857625	-1.4883e-10	0.82035
230048256	chr1:230048256:C:T	3.56324e-06	-1.4883e-10	-0.739983	0.000186704	-1.4883e-10	-0.704294
230048276	chr1:230048276:A:T	4.0806e-06	-1.4883e-10	-0.604409	0.000207013	-1.4883e-10	-0.601037
230049183	chr1:230049183:T:G	3.47215e-06	-1.4883e-10	-0.76588	0.000175922	-1.4883e-10	-0.763779
230049595	chr1:230049595:A:G	7.17426e-07	-1.31126	-1.03148	3.37626e-05	-1.40116	-1.01331
230049767	chr1:230049767:A:G	2.28338e-06	-1.24745	0.0624542	0.000116507	-1.31862	0.142748
230050130	chr1:230050130:T:C	1.53346e-06	-1.58313	-2.24018e-10	7.27583e-05	-1.64667	-2.24018e-10
230050264	chr1:230050264:A:G	5.54495e-07	-1.45851	-1.14184	2.60978e-05	-1.52651	-1.14546
230050432	chr1:230050432:C:T	5.80853e-07	-1.46157	-1.09234	2.8571e-05	-1.50222	-1.07921
230050526	chr1:230050526:T:C	2.73376e-06	-1.4883e-10	-1.00498	0.000138135	-1.4883e-10	-1.00559
230050565	chr1:230050565:A:AAG	5.0692e-07	-1.59457	-1.09548	2.5623e-05	-1.6018	-1.08853
230050901	chr1:230050901:A:T	6.74181e-06	1.04556	-1.14789	0.000222474	0.61907	-1.14808
230050960	chr1:230050960:T:C	9.72908e-06	-0.929445	1.19391	0.000532359	-0.989934	1.33343
230050967	chr1:230050967:T:C	6.44783e-07	-1.38267	-1.06682	3.15808e-05	-1.43011	-1.05116
230051031	chr1:230051031:C:T	6.45737e-07	-1.39206	-1.05595	3.16793e-05	-1.43886	-1.0393
230051097	chr1:230051097:T:C	1.09347e-05	-0.946216	1.3275	0.000600709	-1.00642	1.47071
230051392	chr1:230051392:C:G	7.38012e-06	1.12951	-1.14137	0.000242237	0.696663	-1.14057
230051689	chr1:230051689:A:G	2.47852e-06	-1.4883e-10	-1.10299	0.000125773	-1.4883e-10	-1.09934
230051779	chr1:230051779:T:G	6.12022e-07	-1.40436	-1.09728	2.99631e-05	-1.44916	-1.08469
230051830	chr1:230051830:T:C	7.03133e-07	-1.23924	-1.12362	3.31033e-05	-1.31672	-1.11747
230051971	chr1:230051971:G:A	3.03872e-06	-1.4883e-10	-0.899216	0.000153945	-1.4883e-10	-0.897221
230052198	chr1:230052198:A:G	7.03922e-07	-1.23784	-1.1239	3.3124e-05	-1.31578	-1.11778
230052635	chr1:230052635:C:T	3.12382e-06	-1.4883e-10	-0.871597	0.000158591	-1.4883e-10	-0.867486
230052671	chr1:230052671:C:T	9.71991e-06	-1.06054	1.32406	0.000538423	-1.11205	1.46688
230053001	chr1:230053001:G:A	5.13894e-06	0.746037	-1.11984	0.000174303	0.343422	-1.11645
230053014	chr1:230053014:C:T	5.77107e-06	0.857607	-1.1154	0.000193978	0.44569	-1.11176
230053555	chr1:230053555:G:A	7.03472e-06	1.08658	-1.14638	0.000230293	0.652306	-1.14677
230053764	chr1:230053764:C:T	6.23902e-07	-1.38857	-1.09384	3.03887e-05	-1.4389	-1.08084
230054027	chr1:230054027:C:T	2.36915e-06	-1.4883e-10	-1.14812	0.000119766	-1.4883e-10	-1.14827
230054307	chr1:230054307:C:T	1.39347e-06	-1.67886	-2.24018e-10	6.8538e-05	-1.70643	-2.24018e-10
230054397	chr1:230054397:C:T	3.95352e-06	-1.4883e-10	-0.636048	0.000207655	-1.4883e-10	-0.597937
230054545	chr1:230054545:C:T	5.34086e-06	-1.43134	1.09608	0.000286245	-1.54166	1.2647
230055271	chr1:230055271:A:G	6.885e-07	-1.23662	-1.14728	3.2406e-05	-1.3094	-1.14607
230055863	chr1:230055863:G:A	3.12796e-06	-1.4883e-10	-0.870273	0.000158613	-1.4883e-10	-0.867351
230055949	chr1:230055949:A:C	6.06284e-06	-1.4883e-10	-0.208475	0.000307525	-1.4883e-10	-0.205261
230056305	chr1:230056305:T:C	4.83983e-06	-1.4883e-10	-0.433773	0.000252509	-1.4883e-10	-0.402371
230056348	chr1:230056348:C:T	6.44133e-07	-1.35789	-1.09261	3.1315e-05	-1.41022	-1.0795
230056502	chr1:230056502:C:T	7.67468e-07	-1.13244	-1.14287	3.59258e-05	-1.21248	-1.13988
230056738	chr1:230056738:A:G	3.4728e-06	-1.4883e-10	-0.765693	0.000175792	-1.4883e-10	-0.764515
230057101	chr1:230057101:T:C	8.03592e-07	-1.13818	-1.09113	3.72502e-05	-1.21892	-1.09724
230057790	chr1:230057790:G:A	2.54823e-06	-1.4883e-10	-1.07526	0.000129431	-1.4883e-10	-1.07067
230057798	chr1:230057798:A:T	3.15445e-05	-1.4883e-10	1.44074	0.00197227	-1.4883e-10	1.65312
230059061	chr1:230059061:T:C	2.41194e-06	-1.4883e-10	-1.13022	0.000122268	-1.4883e-10	-1.1276
230059192	chr1:230059192:C:T	3.5072e-06	-1.4883e-10	-0.755835	0.000178061	-1.4883e-10	-0.751692
230059757	chr1:230059757:C:T	2.79219e-06	-1.4883e-10	-0.983829	0.000142321	-1.4883e-10	-0.975731
230059768	chr1:230059768:A:G	2.47493e-06	-1.4883e-10	-1.10444	0.000125293	-1.4883e-10	-1.10316
230059966	chr1:230059966:C:T	5.78886e-07	-1.41215	-1.14515	2.9181e-05	-1.41713	-1.14317
230059978	chr1:230059978:T:C	2.88357e-06	-1.4883e-10	-0.951625	0.00014646	-1.4883e-10	-0.947065
230060356	chr1:230060356:T:C	5.66811e-07	-1.66109	-0.917292	2.81505e-05	-1.68369	-0.912561
230060360	chr1:230060360:T:C	2.44909e-06	-1.4883e-10	-1.11494	0.000123739	-1.4883e-10	-1.11564
230060418	chr1:230060418:C:T	1.5795e-06	-0.472279	-1.08127	6.75849e-05	-0.637378	-1.08305
230060595	chr1:230060595:T:C	4.93074e-07	-1.66428	-1.05347	2.49289e-05	-1.67347	-1.04432
230061308	chr1:230061308:T:C	8.3769e-07	-1.35196	-0.835798	5.00779e-05	-1.21904	-0.801199
230061510	chr1:230061510:T:A	2.9671e-06	-1.4883e-10	-0.923069	0.000150241	-1.4883e-10	-0.921578
230061611	chr1:230061611:T:C	2.66094e-06	-1.4883e-10	-1.03197	0.000135305	-1.4883e-10	-1.02629
230061755	chr1:230061755:T:C	3.16494e-06	-1.4883e-10	-0.858518	0.000159558	-1.4883e-10	-0.861411
230061843	chr1:230061843:C:T	2.54217e-06	-1.4883e-10	-1.07764	0.000128355	-1.4883e-10	-1.07902
230061938	chr1:230061938:T:A	1.40921e-06	-1.5543	-0.113321	8.3248e-05	-1.48527	-0.0267192
230062640	chr1:230062640:C:T	5.09797e-05	-1.4883e-10	1.92077	0.00328483	-1.4883e-10	2.16325
230062955	chr1:230062955:G:A	3.39893e-06	-1.4883e-10	-0.787194	0.000172213	-1.4883e-10	-0.785083
230063038	chr1:230063038:C:T	1.48606e-06	-1.61453	-2.24018e-10	7.49326e-05	-1.61723	-2.24018e-10
230063368	chr1:230063368:A:G	4.2061e-05	-1.4883e-10	1.72847	0.00269898	-1.4883e-10	1.96681
230063514	chr1:230063514:A:G	1.0797e-06	-1.58263	-0.351339	6.31557e-05	-1.48586	-0.302353
230063651	chr1:230063651:C:T	1.63505e-06	-1.44614	-0.0728383	9.98487e-05	-1.37191	0.0417505
230064256	chr1:230064256:C:T	3.50538e-06	-1.4883e-10	-0.756353	0.000186114	-1.4883e-10	-0.70746
230065049	chr1:230065049:GATT:G	2.45676e-06	-1.4883e-10	-1.11181	0.000124859	-1.4883e-10	-1.10663
230065181	chr1:230065181:C:A	1.81837e-06	-1.41291	0.000199241	0.000112113	-1.33332	0.119004
230066281	chr1:230066281:C:T	1.38321e-06	-1.32538	-0.360868	8.49168e-05	-1.19133	-0.300815
230066756	chr1:230066756:C:T	1.48669e-06	-1.6141	-2.24018e-10	8.15026e-05	-1.53318	-2.24018e-10
230067172	chr1:230067172:C:T	6.07553e-07	-1.67322	-0.835748	3.33297e-05	-1.61945	-0.80792
230067546	chr1:230067546:C:G	1.94323e-06	-1.42458	0.0782831	0.000120198	-1.34678	0.202105
230068604	chr1:230068604:GA:G	2.91891e-06	-0.939442	-2.24018e-10	0.00011071	-1.2269	-2.24018e-10
230069564	chr1:230069564:G:A	2.45529e-06	-1.4883e-10	-1.11241	0.000124766	-1.4883e-10	-1.10738
230070949	chr1:230070949:A:G	2.56787e-06	-1.47852	0.410946	0.000159023	-1.40719	0.542417
230071045	chr1:230071045:G:C	5.43467e-05	-1.4883e-10	1.98473	0.00351141	-1.4883e-10	2.22996
230071144	chr1:230071144:G:A	2.32101e-06	-1.47836	0.309704	0.000142756	-1.40755	0.434871
230071216	chr1:230071216:C:T	2.32324e-06	-0.856646	-0.311045	0.000109178	-1.01985	-0.220978
230071312	chr1:230071312:C:T	3.02047e-06	-1.4883e-10	-0.905241	0.000152954	-1.4883e-10	-0.903677
230071547	chr1:230071547:G:T	2.56068e-06	-1.47232	0.401938	0.000158783	-1.39984	0.533566
230071680	chr1:230071680:A:G	6.25763e-05	-1.4883e-10	2.12573	0.00406413	-1.4883e-10	2.37614
230071715	chr1:230071715:A:G	2.3412e-06	-1.50027	0.34028	0.00014389	-1.43216	0.467394
230071728	chr1:230071728:A:G	1.42072e-06	-1.53132	-0.128172	8.28657e-05	-1.46681	-0.0497886
230072100	chr1:230072100:G:T	2.13371e-06	-1.25279	-2.24018e-10	0.000123312	-1.1191	-2.24018e-10
230072163	chr1:230072163:G:A	2.86647e-06	-1.4883e-10	-0.957574	0.000146568	-1.4883e-10	-0.94633
230072214	chr1:230072214:T:C	3.31347e-06	-1.4883e-10	-0.812658	0.00016967	-1.4883e-10	-0.799961
230072625	chr1:230072625:G:A	7.87385e-06	1.20124	-1.14835	0.000325473	0.99977	-1.14831
230072687	chr1:230072687:A:G	2.66817e-06	-1.4883e-10	-1.02926	0.000135454	-1.4883e-10	-1.02519
230072750	chr1:230072750:G:A	1.3504e-06	-1.47328	-0.236974	8.12923e-05	-1.39528	-0.140488
230072858	chr1:230072858:G:A	2.97856e-06	-1.4883e-10	-0.919214	0.000149979	-1.4883e-10	-0.923324
230073105	chr1:230073105:G:A	1.44797e-06	-1.62368	-0.0168095	8.95322e-05	-1.52039	0.0811714
230073566	chr1:230073566:G:A	6.56719e-07	-1.70083	-0.730325	3.52075e-05	-1.67374	-0.698818
230074043	chr1:230074043:T:C	1.04045e-05	1.08037	-0.748786	0.000315115	0.567664	-0.748544
230074211	chr1:230074211:C:G	1.2037e-06	-1.64512	-0.180139	7.05966e-05	-1.56115	-0.115682
230074329	chr1:230074329:T:C	1.11816e-06	-1.70267	-0.196298	6.27158e-05	-1.68721	-0.107989
230074618	chr1:230074618:A:T	7.0515e-06	0.86444	-0.921853	0.000224175	0.400187	-0.921578
230074723	chr1:230074723:A:G	3.64028e-05	-1.4883e-10	1.58399	0.00230667	-1.4883e-10	1.80974
230074850	chr1:230074850:A:G	1.62647e-06	-1.52424	-2.24018e-10	9.74134e-05	-1.35485	-2.24018e-10
230074854	chr1:230074854:A:T	2.03063e-06	-1.30231	-2.24018e-10	0.00011777	-1.16508	-2.24018e-10
230075036	chr1:230075036:C:T	2.52982e-06	-1.4883e-10	-1.08251	0.000127639	-1.4883e-10	-1.08461
230075382	chr1:230075382:A:G	1.14237e-05	-1.4883e-10	0.425036	0.000584921	-1.4883e-10	0.43766
230075496	chr1:230075496:G:T	3.26451e-06	-1.70323	0.875691	0.00017541	-1.64419	0.877498
230075498	chr1:230075498:C:T	6.52392e-07	-1.44606	-0.991702	3.61252e-05	-1.36696	-0.979871
230075651	chr1:230075651:G:A	5.07283e-07	-1.54171	-1.14763	2.48054e-05	-1.57692	-1.14583
230075680	chr1:230075680:T:C	1.3552e-06	-1.70671	-2.24018e-10	7.05255e-05	-1.67784	-2.24018e-10
230075685	chr1:230075685:G:A	9.05589e-07	-1.64659	-0.463236	4.49559e-05	-1.67718	-0.450952
230075726	chr1:230075726:C:T	4.81214e-07	-1.60335	-1.13874	2.5147e-05	-1.57218	-1.1369
230075830	chr1:230075830:G:A	2.40089e-06	-1.4883e-10	-1.13482	0.000121509	-1.4883e-10	-1.13383
230075995	chr1:230075995:C:T	4.28207e-06	-1.4883e-10	-0.556218	0.000216795	-1.4883e-10	-0.554865
230076047	chr1:230076047:A:G	8.15864e-07	-1.28453	-0.929634	4.71555e-05	-1.11781	-0.962554
230076427	chr1:230076427:A:C	1.40208e-06	-1.6727	-2.24018e-10	7.49626e-05	-1.61683	-2.24018e-10
230076569	chr1:230076569:A:C	5.31234e-07	-1.69404	-0.949171	2.73111e-05	-1.67077	-0.955751
230076608	chr1:230076608:A:G	3.40972e-06	-1.4883e-10	-0.784024	0.000170434	-1.4883e-10	-0.795467
230076737	chr1:230076737:C:T	5.09887e-07	-1.57265	-1.11157	2.27685e-05	-1.69574	-1.1127
230076834	chr1:230076834:G:A	1.31805e-06	-1.59531	-0.139191	6.47985e-05	-1.66804	-0.0944966
230077964	chr1:230077964:C:T	3.33847e-06	-0.805142	-2.24018e-10	9.44587e-05	-1.38565	-2.24018e-10
230078449	chr1:230078449:A:G	5.59935e-06	-1.4883e-10	-0.288003	0.000297033	-1.4883e-10	-0.239975
230078561	chr1:230078561:G:A	1.95971e-06	-1.29548	-0.0423782	9.37931e-05	-1.36204	-0.0306816
230078593	chr1:230078593:A:G	3.28428e-06	-1.4883e-10	-0.821505	0.000166976	-1.4883e-10	-0.815965
230078670	chr1:230078670:C:T	2.60609e-06	-1.4883e-10	-1.0528	0.000131899	-1.4883e-10	-1.05178
230079149	chr1:230079149:T:C	3.88639e-06	-1.4883e-10	-0.653174	0.00019772	-1.4883e-10	-0.646968
230079241	chr1:230079241:C:T	2.37469e-06	-1.4883e-10	-1.14579	0.00012004	-1.4883e-10	-1.14599
230079275	chr1:230079275:A:G	5.92328e-06	-1.4883e-10	-0.231762	0.000314694	-1.4883e-10	-0.182215
230079289	chr1:230079289:T:G	2.46324e-06	-1.4883e-10	-1.10918	0.000124808	-1.4883e-10	-1.10704
230079373	chr1:230079373:G:A	2.46692e-06	-1.4883e-10	-1.10768	0.000125143	-1.4883e-10	-1.10436
230080215	chr1:230080215:G:A	1.57847e-06	-1.5542	-2.24018e-10	7.24396e-05	-1.65106	-2.24018e-10
230080904	chr1:230080904:C:T	4.6828e-06	-1.4883e-10	-0.466757	0.00023898	-1.4883e-10	-0.457435
230081343	chr1:230081343:T:C	1.8085e-05	-1.4883e-10	0.884432	0.000932952	-1.4883e-10	0.904537
230081355	chr1:230081355:C:T	2.63075e-06	-1.4883e-10	-1.04338	0.00013351	-1.4883e-10	-1.03964
230081493	chr1:230081493:TA:T	2.24966e-06	-1.19987	-2.24018e-10	6.94943e-05	-1.69257	-2.24018e-10
230082041	chr1:230082041:G:A	1.16364e-06	-1.01151	-0.84759	6.35417e-05	-0.96338	-0.818741
230082052	chr1:230082052:A:G	9.83675e-06	-0.0135789	0.289051	0.000124456	-1.42564	0.315773
230082725	chr1:230082725:G:A	4.84455e-07	-1.60852	-1.12686	2.47726e-05	-1.59481	-1.12927
230083702	chr1:230083702:A:G	3.80895e-06	-1.4883e-10	-0.6733	0.000196076	-1.4883e-10	-0.655315
230083708	chr1:230083708:T:C	1.67376e-06	-1.49558	-2.24018e-10	0.000115486	-1.18467	-2.24018e-10
230083723	chr1:230083723:A:G	5.88519e-07	-1.69598	-0.844819	3.36943e-05	-1.57122	-0.845265
230083950	chr1:230083950:G:A	1.09196e-06	-1.34997	-0.572714	7.71503e-05	-1.02426	-0.563806
230084007	chr1:230084007:A:T	1.16899e-05	0.448075	-2.24018e-10	0.000266188	-0.349616	-2.24018e-10
230084373	chr1:230084373:G:C	6.43737e-06	-1.4883e-10	-0.148534	0.000341439	-1.4883e-10	-0.100648
230084441	chr1:230084441:CAA:C	5.1654e-06	-1.4883e-10	-0.36867	0.000273268	-1.4883e-10	-0.323364
230084444	chr1:230084444:A:C	5.04159e-06	-1.4883e-10	-0.392932	0.000266531	-1.4883e-10	-0.348327
230084564	chr1:230084564:G:A	4.7722e-07	-1.67059	-1.07984	2.94198e-05	-1.46824	-1.08391
230085598	chr1:230085598:G:A	3.48861e-06	-1.4883e-10	-0.761151	0.000178509	-1.4883e-10	-0.749177
230085658	chr1:230085658:C:T	4.39677e-07	-1.6923	-1.14007	2.23239e-05	-1.68662	-1.14153
230087053	chr1:230087053:A:G	3.23269e-06	-1.4883e-10	-0.837339	0.000162	-1.4883e-10	-0.846223
230087115	chr1:230087115:C:T	7.29979e-07	-1.17708	-1.14832	5.36523e-05	-0.80321	-1.14808
230087494	chr1:230087494:A:T	1.67669e-06	-0.345748	-1.14808	0.000120306	0.00400927	-1.14779
230087651	chr1:230087651:C:T	6.79311e-06	-1.4883e-10	-0.094744	0.000360755	-1.4883e-10	-0.0456183
230087672	chr1:230087672:C:T	7.4997e-07	-1.2453	-1.05308	5.3979e-05	-0.898782	-1.04644
230088035	chr1:230088035:G:A	5.72899e-06	-1.4883e-10	-0.265113	0.000303	-1.4883e-10	-0.220083
230088072	chr1:230088072:C:T	2.63418e-06	-1.4883e-10	-1.04208	0.000134226	-1.4883e-10	-1.03429
230088620	chr1:230088620:C:G	7.44859e-07	-1.26428	-1.04093	5.22797e-05	-0.94328	-1.03393
230088787	chr1:230088787:T:C	7.5992e-07	-1.24512	-1.04008	5.37096e-05	-0.917366	-1.03286
230088952	chr1:230088952:G:A	2.58113e-06	-1.4883e-10	-1.06242	0.000129927	-1.4883e-10	-1.06684
230088973	chr1:230088973:A:G	3.96243e-06	-1.4883e-10	-0.633796	0.000207742	-1.4883e-10	-0.597519
230089112	chr1:230089112:C:T	2.47933e-06	-1.4883e-10	-1.10267	0.000125357	-1.4883e-10	-1.10265
230089794	chr1:230089794:G:A	2.88837e-06	-1.4883e-10	-0.94996	0.000147397	-1.4883e-10	-0.940684
230089936	chr1:230089936:G:A	5.39111e-06	-1.4883e-10	-0.325903	0.000285545	-1.4883e-10	-0.279419
230089995	chr1:230089995:T:G	7.3483e-06	-1.4883e-10	-0.0161849	0.000391139	-1.4883e-10	0.0352466
230090206	chr1:230090206:A:G	2.44472e-06	-1.4883e-10	-1.11672	0.000123526	-1.4883e-10	-1.11736
230090999	chr1:230090999:A:T	5.63889e-06	0.513858	-0.794824	0.000484856	1.02872	-0.778688
230091009	chr1:230091009:C:T	3.89309e-06	-1.4883e-10	-0.651451	0.000204151	-1.4883e-10	-0.614955
230091022	chr1:230091022:A:G	2.13689e-05	-1.4883e-10	1.05129	0.00120656	-1.4883e-10	1.16171
230091035	chr1:230091035:T:G	1.90311e-05	-1.4883e-10	0.935422	0.00107425	-1.4883e-10	1.04556
230091071	chr1:230091071:C:G	3.02007e-06	-1.4883e-10	-0.905374	0.000154092	-1.4883e-10	-0.896268
230091082	chr1:230091082:T:TC	5.63235e-06	0.207345	-0.489472	7.23297e-05	-1.1826	-0.469978
230091353	chr1:230091353:T:C	7.76402e-07	-1.13883	-1.12491	2.55965e-05	-1.57089	-1.12047
230091419	chr1:230091419:G:A	6.71552e-06	-0.106232	-2.24018e-10	0.000733193	0.663592	-2.24018e-10
230091687	chr1:230091687:G:A	2.41013e-06	-1.4883e-10	-1.13097	0.000121751	-1.4883e-10	-1.13184
230092045	chr1:230092045:T:C	3.64185e-05	-1.4883e-10	1.58442	0.00229843	-1.4883e-10	1.80616
230092945	chr1:230092945:G:A	4.32837e-07	-1.70367	-1.14438	5.30116e-05	-0.817707	-1.1456
230093040	chr1:230093040:T:C	2.60288e-06	-1.4883e-10	-1.05404	0.000132704	-1.4883e-10	-1.04569
230093233	chr1:230093233:G:T	4.36374e-07	-1.70408	-1.13583	5.20368e-05	-0.843826	-1.13804
230093410	chr1:230093410:GT:G	4.42138e-07	-1.69878	-1.12801	5.74139e-05	-0.752658	-1.13087
230094422	chr1:230094422:C:G	4.35608e-07	-1.69725	-1.14441	5.16733e-05	-0.847101	-1.14178
230094625	chr1:230094625:T:C	5.11626e-07	-1.64655	-1.03426	3.61264e-05	-1.33276	-1.01403
230095012	chr1:230095012:A:G	6.32414e-07	-1.57207	-0.896792	3.65042e-05	-1.43474	-0.901654
230095202	chr1:230095202:T:C	6.65233e-06	-1.4883e-10	-0.115687	0.000353644	-1.4883e-10	-0.0655274
230095263	chr1:230095263:T:C	4.46868e-06	-1.4883e-10	-0.513561	0.000234477	-1.4883e-10	-0.47646
230095269	chr1:230095269:C:T	3.60872e-06	-1.4883e-10	-0.727301	0.00017971	-1.4883e-10	-0.742474
230095468	chr1:230095468:A:T	1.52405e-06	-1.58928	-2.24018e-10	0.000125201	-1.1039	-2.24018e-10
230095509	chr1:230095509:C:T	4.42078e-07	-1.67857	-1.14836	2.21843e-05	-1.68632	-1.14811
230095719	chr1:230095719:A:C	2.59742e-06	-1.4883e-10	-1.05614	0.000131649	-1.4883e-10	-1.05367
230095790	chr1:230095790:C:T	3.23484e-06	-1.4883e-10	-0.836674	0.000164475	-1.4883e-10	-0.831056
230095799	chr1:230095799:T:C	5.16248e-07	-1.68283	-0.988992	4.23759e-05	-1.22208	-0.965157
230095889	chr1:230095889:G:A	7.81556e-07	-1.29166	-0.965458	4.63301e-05	-1.12777	-0.970259
230096035	chr1:230096035:A:G	7.29132e-07	-1.19408	-1.13247	0.000163001	0.29687	-1.13693
230096333	chr1:230096333:A:G	5.00271e-07	-1.68186	-1.0214	4.0714e-05	-1.22724	-1.00001
230096450	chr1:230096450:G:A	2.55596e-06	-1.4883e-10	-1.07223	0.000130226	-1.4883e-10	-1.06455
230096494	chr1:230096494:T:A	4.33164e-07	-1.69898	-1.14831	2.18563e-05	-1.70091	-1.14842
230096570	chr1:230096570:A:G	3.22535e-06	-0.839611	-2.24018e-10	0.000204628	-0.612625	-2.24018e-10
230096573	chr1:230096573:T:G	1.66183e-06	-1.50273	-2.24018e-10	6.90549e-05	-1.69891	-2.24018e-10
230097043	chr1:230097043:G:A	4.30609e-07	-1.70541	-1.1478	4.66327e-05	-0.944918	-1.1466
230097091	chr1:230097091:G:A	6.15343e-06	-1.4883e-10	-0.193644	0.000326604	-1.4883e-10	-0.14507
230097267	chr1:230097267:A:T	4.34802e-07	-1.70411	-1.13941	4.82426e-05	-0.921967	-1.13561
230098117	chr1:230098117:G:C	4.42088e-07	-1.68389	-1.14301	5.70059e-05	-0.745105	-1.14556
230098520	chr1:230098520:T:C	3.31268e-06	-1.4883e-10	-0.812897	0.000165117	-1.4883e-10	-0.827163
230098541	chr1:230098541:C:T	7.09565e-06	-1.4883e-10	-0.0511713	0.000377661	-1.4883e-10	0.000179338
230098798	chr1:230098798:C:T	2.98449e-06	-1.4883e-10	-0.917224	0.000149336	-1.4883e-10	-0.927621
230099014	chr1:230099014:G:A	3.59081e-06	-0.253864	-0.478412	7.70891e-05	-1.13109	-0.457765
230099032	chr1:230099032:G:A	4.17726e-06	-1.4883e-10	-0.580998	0.000218762	-1.4883e-10	-0.545831
230099285	chr1:230099285:G:A	4.30473e-07	-1.70613	-1.1474	2.17871e-05	-1.70582	-1.14668
230099873	chr1:230099873:T:G	2.43151e-06	-1.4883e-10	-1.12214	0.000123119	-1.4883e-10	-1.12066
230100264	chr1:230100264:C:T	4.33991e-07	-1.70264	-1.14275	4.85824e-05	-0.905224	-1.14533
230100654	chr1:230100654:C:T	4.38233e-07	-1.69038	-1.14528	5.46116e-05	-0.786615	-1.14696
230100758	chr1:230100758:G:A	4.30919e-07	-1.70443	-1.14806	4.74614e-05	-0.926842	-1.14706
230100864	chr1:230100864:AATATAC:A	4.311e-07	-1.70374	-1.14832	4.80626e-05	-0.913663	-1.14765
230101395	chr1:230101395:C:T	4.87876e-07	-1.70603	-1.02232	4.79805e-05	-1.04681	-1.01621
230101420	chr1:230101420:C:T	8.16058e-07	-1.67882	-0.535104	0.000105889	-0.736419	-0.535005
230101425	chr1:230101425:G:A	2.43915e-06	-1.4883e-10	-1.11901	0.000123972	-1.4883e-10	-1.11376
230101429	chr1:230101429:G:A	4.37085e-07	-1.70459	-1.13369	2.21388e-05	-1.70525	-1.13124
230101521	chr1:230101521:T:G	2.37406e-06	-1.4883e-10	-1.14605	0.000120095	-1.4883e-10	-1.14553
230101535	chr1:230101535:C:T	7.16145e-07	-1.7051	-0.639423	7.54366e-05	-0.967831	-0.642693
230101603	chr1:230101603:A:G	6.64009e-06	-1.4883e-10	-0.117528	0.000353897	-1.4883e-10	-0.0648108
230101630	chr1:230101630:C:G	4.29832e-07	-1.7066	-1.14842	2.40753e-05	-1.60427	-1.14836
230101793	chr1:230101793:T:A	6.99431e-07	-1.70671	-0.661429	6.90981e-05	-1.03367	-0.664616
230102217	chr1:230102217:C:T	1.76788e-06	-1.44087	-2.24018e-10	7.76954e-05	-1.58102	-2.24018e-10
230102239	chr1:230102239:T:C	3.63872e-06	-1.4883e-10	-0.719022	0.000184308	-1.4883e-10	-0.717209
230102562	chr1:230102562:G:A	3.51044e-06	-1.4883e-10	-0.754913	0.000177781	-1.4883e-10	-0.753265
230102760	chr1:230102760:A:G	9.70672e-07	-1.64645	-0.393968	7.03719e-05	-1.31338	-0.366638
230102822	chr1:230102822:T:C	6.82966e-07	-1.7067	-0.685262	6.77229e-05	-1.03001	-0.688383
230103074	chr1:230103074:C:T	4.42849e-07	-1.68943	-1.13575	2.23624e-05	-1.69296	-1.13347
230103510	chr1:230103510:A:G	4.36269e-07	-1.69184	-1.14831	5.44826e-05	-0.788305	-1.14763
230103512	chr1:230103512:T:C	4.38605e-07	-1.69032	-1.14449	5.53842e-05	-0.777532	-1.14199
230103880	chr1:230103880:CCG:C	2.49315e-06	-1.4883e-10	-1.09711	0.00012685	-1.4883e-10	-1.09081
230103881	chr1:230103881:C:T	4.41342e-07	-1.68016	-1.14842	5.92737e-05	-0.703485	-1.14817
230103882	chr1:230103882:G:A	1.43297e-06	-1.65091	-2.24018e-10	7.76717e-05	-1.58133	-2.24018e-10
230104003	chr1:230104003:G:A	2.37322e-06	-1.4883e-10	-1.1464	0.000119975	-1.4883e-10	-1.14654
230104422	chr1:230104422:T:C	6.24219e-06	-1.4883e-10	-0.179322	0.000331191	-1.4883e-10	-0.131121
230104703	chr1:230104703:T:A	4.35365e-07	-1.6991	-1.14312	5.18259e-05	-0.845706	-1.14022
230104722	chr1:230104722:G:A	4.38383e-07	-1.68716	-1.14816	5.63994e-05	-0.752945	-1.14841
230104921	chr1:230104921:A:G	2.56463e-06	-1.4883e-10	-1.06884	0.000129715	-1.4883e-10	-1.06847
230105008	chr1:230105008:C:T	1.01261e-06	-1.60673	-0.391393	6.51411e-05	-1.39422	-0.363039
230105367	chr1:230105367:G:C	4.42338e-07	-1.67814	-1.1482	2.22708e-05	-1.68215	-1.14839
230105377	chr1:230105377:A:C	5.27465e-07	-1.70226	-0.948065	5.42519e-05	-1.02075	-0.919424
230105406	chr1:230105406:CG:C	2.47441e-06	-1.4883e-10	-1.10465	0.000124837	-1.4883e-10	-1.10681
230105461	chr1:230105461:T:C	2.40937e-06	-1.4883e-10	-1.13129	0.000121769	-1.4883e-10	-1.13169
230105653	chr1:230105653:G:A	1.31456e-06	-1.58356	-0.153588	7.87267e-05	-1.43932	-0.128518
230105709	chr1:230105709:G:A	4.31961e-07	-1.70169	-1.14838	4.9507e-05	-0.883409	-1.14829
230105797	chr1:230105797:C:T	3.03074e-06	-1.4883e-10	-0.901846	0.000153249	-1.4883e-10	-0.901753
230106092	chr1:230106092:T:C	6.71627e-07	-1.34701	-1.0617	2.58346e-05	-1.62284	-1.05926
230106207	chr1:230106207:T:C	8.57478e-06	-1.4883e-10	0.138172	0.000427224	-1.4883e-10	0.123491
230106230	chr1:230106230:G:C	4.95103e-07	-1.70125	-1.0124	3.49382e-05	-1.35616	-1.02407
230106357	chr1:230106357:A:G	3.7213e-06	-1.4883e-10	-0.696579	0.000187478	-1.4883e-10	-0.700156
230106576	chr1:230106576:G:A	1.588e-06	-1.54818	-2.24018e-10	6.85849e-05	-1.70574	-2.24018e-10
230106614	chr1:230106614:G:A	2.00316e-06	-1.31593	-2.24018e-10	7.53891e-05	-1.61115	-2.24018e-10
230106648	chr1:230106648:A:G	4.39237e-07	-1.69977	-1.1336	2.58258e-05	-1.5477	-1.13474
230106780	chr1:230106780:C:CTG	4.40499e-07	-1.70646	-1.12404	4.0282e-05	-1.10777	-1.13014
230107071	chr1:230107071:C:T	4.54577e-06	-0.00793978	-0.488517	8.69272e-05	-1.0012	-0.467543
230107215	chr1:230107215:C:T	4.34632e-07	-1.69873	-1.14518	5.19603e-05	-0.840499	-1.14284
230107359	chr1:230107359:G:T	1.12555e-06	-1.56883	-0.323545	6.54088e-05	-1.45271	-0.300451
230107492	chr1:230107492:A:G	3.59897e-06	-0.730007	-2.24018e-10	0.000116096	-1.1794	-2.24018e-10
230108136	chr1:230108136:C:G	1.06237e-06	-1.53482	-0.415329	5.79716e-05	-1.48683	-0.387037
230108394	chr1:230108394:C:T	1.35596e-06	-1.70614	-2.24018e-10	7.41148e-05	-1.6282	-2.24018e-10
230108590	chr1:230108590:G:C	4.34513e-07	-1.6993	-1.14488	5.17079e-05	-0.845754	-1.14245
230108711	chr1:230108711:A:G	4.34412e-07	-1.7	-1.14441	5.13556e-05	-0.853201	-1.14184
230108886	chr1:230108886:T:G	6.2479e-06	-1.4883e-10	-0.178407	0.00033236	-1.4883e-10	-0.127599
230108944	chr1:230108944:GT:G	4.33846e-07	-1.70076	-1.14496	5.08758e-05	-0.861874	-1.14256
230109088	chr1:230109088:A:G	2.39065e-06	-1.4883e-10	-1.13909	0.000120836	-1.4883e-10	-1.13938
230109122	chr1:230109122:C:T	6.73653e-07	-1.46608	-0.939617	3.18441e-05	-1.54859	-0.924373
230109453	chr1:230109453:T:C	5.00733e-07	-1.57025	-1.13209	2.7365e-05	-1.4877	-1.13685
230109554	chr1:230109554:G:A	7.96534e-07	-1.29399	-0.944144	4.8119e-05	-1.11214	-0.947997
230109689	chr1:230109689:G:A	4.34192e-07	-1.70035	-1.14458	5.11696e-05	-0.856614	-1.14206
230110153	chr1:230110153:T:C	4.35886e-07	-1.69675	-1.14428	5.30896e-05	-0.82015	-1.14169
230110340	chr1:230110340:GT:G	2.84386e-06	-1.4883e-10	-0.96549	0.000145326	-1.4883e-10	-0.954841
230110707	chr1:230110707:C:T	4.4065e-07	-1.68843	-1.14173	5.70884e-05	-0.750862	-1.13835
230110872	chr1:230110872:G:A	2.52253e-06	-1.4883e-10	-1.08539	0.000127579	-1.4883e-10	-1.08508
230110932	chr1:230110932:G:A	4.87271e-06	-0.427004	-2.24018e-10	0.000146204	-0.948816	-2.24018e-10
230110939	chr1:230110939:T:C	2.95163e-06	-1.4883e-10	-0.928296	0.000148749	-1.4883e-10	-0.931559
230111059	chr1:230111059:T:C	4.3344e-07	-1.7005	-1.14615	5.09419e-05	-0.858984	-1.14415
230111246	chr1:230111246:TACTAATTTGTGCACACGTGCAC:T	4.32426e-07	-1.70306	-1.14594	2.50844e-05	-1.56518	-1.14639
230111376	chr1:230111376:G:A	4.43717e-07	-1.67952	-1.1437	2.23999e-05	-1.68247	-1.14229
230111622	chr1:230111622:G:A	4.34638e-07	-1.70099	-1.1429	5.08553e-05	-0.864875	-1.13996
230111817	chr1:230111817:A:G	7.04943e-07	-1.43177	-0.92852	3.15594e-05	-1.56897	-0.912978
230112519	chr1:230112519:G:A	4.37963e-07	-1.68816	-1.14811	5.66267e-05	-0.750161	-1.14717
230112992	chr1:230112992:G:A	7.12683e-07	-1.4252	-0.924171	4.19821e-05	-1.26852	-0.928054
230113422	chr1:230113422:C:CT	8.9193e-06	0.177564	-2.24018e-10	0.000867852	0.832204	-2.24018e-10
230114435	chr1:230114435:T:C	4.43218e-07	-1.6875	-1.13684	5.85346e-05	-0.731272	-1.13293
230114443	chr1:230114443:C:T	6.32198e-07	-1.66284	-0.806366	3.4282e-05	-1.58565	-0.813543
230114550	chr1:230114550:T:C	4.31457e-07	-1.70475	-1.14649	4.43594e-05	-0.996787	-1.1447
230115414	chr1:230115414:T:G	6.0059e-06	-1.4883e-10	-0.217911	0.000318392	-1.4883e-10	-0.170534
230115760	chr1:230115760:G:A	4.42352e-07	-1.68716	-1.13914	5.85119e-05	-0.728981	-1.13561
230115873	chr1:230115873:A:T	2.69573e-06	-1.4883e-10	-1.01898	0.000135948	-1.4883e-10	-1.02154
230116076	chr1:230116076:G:A	4.35781e-07	-1.70126	-1.14001	4.34067e-05	-1.02494	-1.13826
230117287	chr1:230117287:C:T	4.44351e-07	-1.68501	-1.13678	5.95749e-05	-0.713713	-1.13287
230117478	chr1:230117478:G:A	1.46617e-06	-1.628	-2.24018e-10	8.04229e-05	-1.54652	-2.24018e-10
230117500	chr1:230117500:C:T	4.44201e-07	-1.68688	-1.13525	5.89099e-05	-0.726706	-1.1311
230117553	chr1:230117553:T:A	4.53852e-07	-1.67345	-1.12719	6.34999e-05	-0.660793	-1.12199
230117631	chr1:230117631:C:A	4.31703e-07	-1.70476	-1.14592	2.34849e-05	-1.63114	-1.14632
230117659	chr1:230117659:G:A	4.57046e-07	-1.67056	-1.12307	6.48565e-05	-0.644209	-1.11743
230118164	chr1:230118164:T:G	3.79552e-06	-1.4883e-10	-0.676833	0.000189185	-1.4883e-10	-0.691093
230118216	chr1:230118216:C:A	5.88692e-06	-1.4883e-10	-0.23792	0.000311887	-1.4883e-10	-0.191176
230118894	chr1:230118894:C:T	2.79293e-06	-1.4883e-10	-0.983561	0.000140397	-1.4883e-10	-0.989341
230118968	chr1:230118968:C:G	3.0543e-06	-1.4883e-10	-0.894104	0.00015636	-1.4883e-10	-0.881658
230118971	chr1:230118971:C:T	8.33756e-07	-1.68341	-0.509061	7.13321e-05	-1.18255	-0.483916
230119552	chr1:230119552:T:C	1.84653e-05	-1.4883e-10	0.905239	0.00113649	-1.4883e-10	1.10188
230119626	chr1:230119626:A:G	4.25838e-06	-1.4883e-10	-0.561765	0.000211877	-1.4883e-10	-0.577813
230119729	chr1:230119729:C:G	3.09948e-06	-1.4883e-10	-0.87942	0.000158737	-1.4883e-10	-0.866569
230119883	chr1:230119883:C:T	8.30852e-07	-1.19133	-1.00463	2.58891e-05	-1.68339	-0.996606
230120037	chr1:230120037:C:T	8.92523e-07	-1.14306	-0.981296	2.67979e-05	-1.67292	-0.972574
230120112	chr1:230120112:C:T	4.96163e-07	-1.70138	-1.01012	5.76335e-05	-0.881805	-0.997909
230120351	chr1:230120351:A:G	4.48553e-07	-1.66829	-1.1441	2.22135e-05	-1.68842	-1.1447
230120352	chr1:230120352:T:TCCTG	4.36918e-07	-1.69039	-1.14827	2.26689e-05	-1.66469	-1.14814
230120536	chr1:230120536:C:T	7.81848e-07	-1.70648	-0.550264	4.01309e-05	-1.67207	-0.569595
230120569	chr1:230120569:C:A	1.60467e-06	-1.53773	-2.24018e-10	7.14103e-05	-1.66537	-2.24018e-10
230121279	chr1:230121279:C:T	7.36536e-06	-1.4883e-10	-0.0138651	0.000392359	-1.4883e-10	0.0383603
230121374	chr1:230121374:G:A	3.08082e-06	-1.4883e-10	-0.885459	0.000159557	-1.4883e-10	-0.861415
230121415	chr1:230121415:T:G	6.81736e-06	-0.0911817	-2.24018e-10	0.000189642	-0.688681	-2.24018e-10
230121728	chr1:230121728:C:T	4.30644e-07	-1.70582	-1.14731	2.35984e-05	-1.62567	-1.14697
230121966	chr1:230121966:TTC:T	3.05372e-06	-1.4883e-10	-0.894292	0.00015643	-1.4883e-10	-0.88121
230122171	chr1:230122171:C:T	4.31329e-07	-1.70412	-1.14742	2.3323e-05	-1.63728	-1.1471
230122175	chr1:230122175:G:A	3.90589e-06	-1.4883e-10	-0.648167	0.000194578	-1.4883e-10	-0.662983
230122690	chr1:230122690:T:C	3.42869e-06	-1.4883e-10	-0.778476	0.0001709	-1.4883e-10	-0.792739
230123971	chr1:230123971:G:A	4.78364e-07	-1.59988	-1.14816	2.25513e-05	-1.67042	-1.1476
230124032	chr1:230124032:C:T	2.77683e-06	-1.4883e-10	-0.989344	0.000140224	-1.4883e-10	-0.990575
230124135	chr1:230124135:A:G	4.84491e-06	-0.432724	-2.24018e-10	0.000550132	0.376341	-2.24018e-10
230124224	chr1:230124224:G:A	3.10083e-06	-0.878982	-2.24018e-10	9.22075e-05	-1.40978	-2.24018e-10
230124853	chr1:230124853:T:TCA	1.99292e-06	-0.893755	-0.427298	5.60298e-05	-1.51295	-0.394978
230124855	chr1:230124855:TGAG:T	2.0018e-06	-0.888272	-0.428334	5.61216e-05	-1.51026	-0.396031
230125063	chr1:230125063:T:G	4.75703e-07	-1.64354	-1.11008	3.0074e-05	-1.42817	-1.10199
230125215	chr1:230125215:A:G	1.8878e-05	-1.4883e-10	0.927342	0.00116308	-1.4883e-10	1.12501
230126072	chr1:230126072:G:A	2.8926e-06	-1.4883e-10	-0.948496	0.000146366	-1.4883e-10	-0.947706
230126182	chr1:230126182:T:G	4.33848e-07	-1.70379	-1.14193	2.34357e-05	-1.63842	-1.14113
230126214	chr1:230126214:A:G	1.57439e-06	-1.55679	-2.24018e-10	6.85547e-05	-1.70619	-2.24018e-10
230126298	chr1:230126298:C:T	5.5167e-06	-1.4883e-10	-0.302873	0.000279977	-1.4883e-10	-0.299108
230126475	chr1:230126475:T:C	2.69162e-06	-1.4883e-10	-1.02051	0.000137448	-1.4883e-10	-1.01057
230127626	chr1:230127626:G:A	9.81008e-07	-0.891934	-1.13789	4.19395e-05	-1.05786	-1.13973
230127721	chr1:230127721:C:T	2.23193e-06	-0.452315	-0.75547	6.16252e-05	-1.09812	-0.714627
230127740	chr1:230127740:ATCC:A	4.6065e-07	-1.68688	-1.09889	4.64129e-05	-1.0069	-1.08934
230127855	chr1:230127855:C:G	4.05729e-06	-1.4883e-10	-0.610139	0.000204361	-1.4883e-10	-0.613928
230127858	chr1:230127858:A:T	4.34833e-07	-1.69581	-1.14763	4.08562e-05	-1.07769	-1.14607
230127990	chr1:230127990:T:C	4.5578e-07	-1.70442	-1.09198	4.18172e-05	-1.11948	-1.08103
230128009	chr1:230128009:CTGAA:C	1.3976e-06	-0.74712	-0.928775	6.05277e-05	-0.904445	-0.926272
230128088	chr1:230128088:A:G	7.3777e-07	-1.27004	-1.04474	2.42763e-05	-1.70655	-1.03777
230128159	chr1:230128159:T:C	4.66078e-07	-1.68329	-1.09077	4.77594e-05	-0.987134	-1.08051
230128212	chr1:230128212:G:A	4.60534e-07	-1.683	-1.10302	4.71905e-05	-0.985745	-1.09388
230128309	chr1:230128309:G:A	1.96914e-06	-1.33306	-2.24018e-10	7.31942e-05	-1.6407	-2.24018e-10
230128315	chr1:230128315:T:C	7.87537e-07	-1.69401	-0.555488	4.14967e-05	-1.67891	-0.52929
230128371	chr1:230128371:C:T	2.77179e-06	-1.4883e-10	-0.99116	0.000139121	-1.4883e-10	-0.998472
230128872	chr1:230128872:G:A	8.18853e-07	-1.19357	-1.01694	2.62946e-05	-1.665	-0.99945
230129001	chr1:230129001:G:A	5.65219e-07	-1.67	-0.911194	7.44372e-05	-0.697703	-0.926159
230129595	chr1:230129595:T:C	1.37889e-06	-0.571088	-1.11828	5.83192e-05	-0.746767	-1.12112
230130147	chr1:230130147:A:C	3.52999e-06	-1.4883e-10	-0.749359	0.000184021	-1.4883e-10	-0.71877
230130259	chr1:230130259:G:A	3.24675e-06	-1.4883e-10	-0.832999	0.000162248	-1.4883e-10	-0.84469
230130712	chr1:230130712:A:T	1.46569e-06	-0.917153	-0.711172	4.65511e-05	-1.38603	-0.707234
230131476	chr1:230131476:A:C	2.09414e-06	-0.97984	-0.29167	0.000126916	-0.833911	-0.256384
230131477	chr1:230131477:T:C	1.53674e-06	-0.935952	-0.645038	4.91462e-05	-1.39811	-0.640904
230131765	chr1:230131765:G:A	3.3951e-06	-1.4883e-10	-0.788319	0.000171096	-1.4883e-10	-0.791592
230131943	chr1:230131943:G:A	6.77245e-07	-1.25489	-1.14549	2.20636e-05	-1.69247	-1.14742
230132068	chr1:230132068:C:CT	2.39371e-06	-1.13781	-2.24018e-10	7.17799e-05	-1.66021	-2.24018e-10
230132519	chr1:230132519:C:G	2.83034e-06	-1.4883e-10	-0.970255	0.00014312	-1.4883e-10	-0.970132
230132562	chr1:230132562:G:A	2.12962e-05	-1.4883e-10	1.04788	0.00116941	-1.4883e-10	1.13044
230132692	chr1:230132692:T:C	3.3601e-06	-1.4883e-10	-0.798683	0.000173119	-1.4883e-10	-0.779836
230133261	chr1:230133261:G:A	2.76651e-06	-1.4883e-10	-0.993068	0.000140035	-1.4883e-10	-0.991927
230133426	chr1:230133426:G:A	3.35508e-06	-1.4883e-10	-0.800178	0.000174585	-1.4883e-10	-0.771404
230133692	chr1:230133692:T:G	1.5752e-05	-1.4883e-10	0.746315	0.00096195	-1.4883e-10	0.935146
230133694	chr1:230133694:A:T	1.58622e-05	-1.4883e-10	0.753288	0.000968976	-1.4883e-10	0.942423
230133942	chr1:230133942:TTATG:T	5.32571e-07	-1.70672	-0.933978	2.97184e-05	-1.6083	-0.933755
230133973	chr1:230133973:C:G	1.57419e-06	-0.430402	-1.12651	6.62244e-05	-0.611836	-1.12893
230134202	chr1:230134202:G:A	1.30849e-06	-1.07509	-0.666686	7.77401e-05	-0.943049	-0.637397
230134646	chr1:230134646:A:G	1.47289e-06	-0.979419	-0.644009	4.77726e-05	-1.42754	-0.639829
230134829	chr1:230134829:C:T	1.4418e-06	-1.03095	-0.613814	4.77557e-05	-1.45825	-0.609473
230134851	chr1:230134851:T:C	2.45416e-06	-1.4883e-10	-1.11287	0.000124315	-1.4883e-10	-1.111
230135120	chr1:230135120:TA:T	5.28023e-07	-1.52217	-1.1271	2.24008e-05	-1.70042	-1.1243
230135237	chr1:230135237:C:T	6.04536e-06	-1.4883e-10	-0.211363	0.000311995	-1.4883e-10	-0.190829
230135383	chr1:230135383:G:A	5.24518e-07	-1.57173	-1.0842	9.91006e-05	-0.249705	-1.08798
230135473	chr1:230135473:C:T	6.85598e-06	-1.4883e-10	-0.0855321	0.00035605	-1.4883e-10	-0.0587472
230135508	chr1:230135508:C:T	1.54062e-06	-0.978746	-0.599722	5.0001e-05	-1.42649	-0.595281
230135694	chr1:230135694:G:A	1.60903e-06	-0.933472	-0.601547	5.13284e-05	-1.39844	-0.597128
230135708	chr1:230135708:C:T	2.81676e-06	-1.4883e-10	-0.975067	0.000142586	-1.4883e-10	-0.973868
230135820	chr1:230135820:G:A	1.63712e-06	-0.970572	-0.547145	5.29616e-05	-1.4218	-0.542454
230135869	chr1:230135869:T:C	8.43934e-07	-1.54358	-0.636755	3.76836e-05	-1.70418	-0.600409
230135931	chr1:230135931:G:A	1.01618e-06	-0.896131	-1.09847	2.8696e-05	-1.47291	-1.10415
230135941	chr1:230135941:C:T	5.32882e-07	-1.60691	-1.03319	2.54077e-05	-1.65741	-1.04136
230136061	chr1:230136061:G:A	3.14487e-06	-1.4883e-10	-0.86488	0.000159069	-1.4883e-10	-0.864481
230136316	chr1:230136316:T:C	4.81818e-07	-1.68882	-1.05202	2.85558e-05	-1.522	-1.05996
230136548	chr1:230136548:G:A	4.50816e-07	-1.67886	-1.12848	2.94372e-05	-1.42178	-1.12978
230136633	chr1:230136633:G:A	4.44401e-07	-1.6962	-1.12548	2.96249e-05	-1.41822	-1.12698
230136655	chr1:230136655:TGA:T	1.376e-06	-1.69147	-2.24018e-10	7.07018e-05	-1.67535	-2.24018e-10
230136724	chr1:230136724:C:T	2.60004e-06	-1.4883e-10	-1.05513	0.000131132	-1.4883e-10	-1.05762
230136877	chr1:230136877:G:A	5.57023e-07	-1.6728	-0.923004	4.10021e-05	-1.30701	-0.913185
230136943	chr1:230136943:G:C	1.64825e-06	-0.409157	-1.10178	2.70397e-05	-1.5317	-1.10481
230137016	chr1:230137016:C:T	2.81941e-06	-1.4883e-10	-0.974126	0.00014291	-1.4883e-10	-0.971601
230137118	chr1:230137118:G:C	6.56879e-07	-1.69852	-0.732389	3.40637e-05	-1.69998	-0.705605
230137128	chr1:230137128:A:T	4.80546e-07	-1.68899	-1.05449	4.76955e-05	-1.00821	-1.06077
230137178	chr1:230137178:C:T	1.0146e-06	-1.67214	-0.324024	5.11124e-05	-1.70671	-0.293075
230137261	chr1:230137261:A:G	2.56778e-06	-1.4883e-10	-1.06761	0.000129927	-1.4883e-10	-1.06684
230137332	chr1:230137332:G:A	2.93822e-06	-1.4883e-10	-0.932848	0.000150241	-1.4883e-10	-0.921579
230137466	chr1:230137466:T:A	9.65497e-07	-1.69972	-0.346043	4.83079e-05	-1.70561	-0.350614
230137681	chr1:230137681:G:C	9.4365e-07	-1.51337	-0.555283	4.01619e-05	-1.7041	-0.5368
230138119	chr1:230138119:T:C	5.03639e-07	-1.54894	-1.14761	2.34018e-05	-1.63262	-1.14838
230138299	chr1:230138299:C:T	8.15989e-07	-1.70667	-0.507342	4.34924e-05	-1.69148	-0.469747
230138420	chr1:230138420:G:A	3.08526e-06	-1.4883e-10	-0.884018	0.000157443	-1.4883e-10	-0.874754
230138422	chr1:230138422:G:A	2.76625e-06	-1.5974	0.604236	0.000126475	-1.69713	0.603362
230138649	chr1:230138649:G:A	4.4374e-07	-1.67686	-1.14631	3.27006e-05	-1.29936	-1.14707
230138737	chr1:230138737:T:C	4.41589e-07	-1.67975	-1.14828	3.3011e-05	-1.28856	-1.14841
230138783	chr1:230138783:C:T	2.70182e-06	-1.4883e-10	-1.01673	0.000135408	-1.4883e-10	-1.02552
230139060	chr1:230139060:T:C	4.53373e-07	-1.65346	-1.14824	2.90033e-05	-1.41801	-1.1484
230139347	chr1:230139347:A:T	3.19509e-06	-1.4883e-10	-0.849037	0.00016314	-1.4883e-10	-0.839209
230139642	chr1:230139642:G:A	6.29023e-07	-1.6176	-0.856646	3.7253e-05	-1.44051	-0.875578
230139929	chr1:230139929:T:A	1.00946e-06	-1.64904	-0.352202	5.31231e-05	-1.64856	-0.31265
230139930	chr1:230139930:C:T	5.45536e-07	-1.59216	-1.02448	2.75207e-05	-1.6114	-1.00748
230140169	chr1:230140169:C:T	5.94581e-07	-1.64777	-0.882786	3.8554e-05	-1.38093	-0.900829
230140416	chr1:230140416:C:T	1.66203e-05	-1.4883e-10	0.799969	0.00101705	-1.4883e-10	0.990841
230140443	chr1:230140443:G:A	4.99096e-07	-1.58548	-1.12013	2.46484e-05	-1.61786	-1.11124
230140578	chr1:230140578:C:T	1.12375e-05	-1.4883e-10	0.408599	0.000673304	-1.4883e-10	0.578381
230141256	chr1:230141256:G:A	2.41279e-06	-1.4883e-10	-1.12987	0.000122143	-1.4883e-10	-1.12862
230141272	chr1:230141272:C:T	3.19353e-06	-1.4883e-10	-0.849526	0.000163693	-1.4883e-10	-0.835826
230141277	chr1:230141277:C:G	3.17977e-05	1.44874	-2.24018e-10	0.000573126	0.417288	-2.24018e-10
230141368	chr1:230141368:A:G	8.20692e-06	-0.7157	0.810025	0.000265526	-1.17861	0.826501
230141833	chr1:230141833:T:G	7.77694e-06	0.466501	-0.425991	4.92279e-05	-1.64098	-0.396378
230142477	chr1:230142477:A:G	1.89695e-05	-1.4883e-10	0.932181	0.00116566	-1.4883e-10	1.12723
230142544	chr1:230142544:C:G	0.000139561	3.84398	-0.91613	2.94475e-05	-1.64233	-0.908878
230143079	chr1:230143079:A:G	0.000162257	3.98132	-0.902791	3.02023e-05	-1.63058	-0.895317
230143145	chr1:230143145:C:T	0.000197293	4.18043	-0.906396	3.07283e-05	-1.60967	-0.898964
230143263	chr1:230143263:G:C	6.69792e-07	-1.40057	-1.01087	3.25093e-05	-1.42995	-1.02234
230143264	chr1:230143264:C:T	0.000270954	4.07786	-0.486567	4.78345e-05	-1.61942	-0.446655
230143320	chr1:230143320:G:T	0.000209253	4.20186	-0.868966	3.20024e-05	-1.60705	-0.860954
230143343	chr1:230143343:T:C	0.000215671	4.16154	-0.798441	3.41971e-05	-1.61207	-0.789603
230143422	chr1:230143422:G:A	0.000212772	4.24748	-0.897918	3.12603e-05	-1.60112	-0.890353
230143572	chr1:230143572:A:G	3.90048e-06	-0.649555	-2.24018e-10	7.32448e-05	-1.64001	-2.24018e-10
230143663	chr1:230143663:G:A	0.000198315	4.16493	-0.885728	3.13096e-05	-1.61191	-0.877979
230143664	chr1:230143664:C:T	8.65111e-07	-1.09287	-1.06268	2.57217e-05	-1.62468	-1.0618
230143669	chr1:230143669:C:T	2.69134e-06	-1.4883e-10	-1.02061	0.000139483	-1.4883e-10	-0.995871
230143673	chr1:230143673:C:G	2.69134e-06	-1.4883e-10	-1.02061	0.000139483	-1.4883e-10	-0.995871
230143835	chr1:230143835:A:G	0.000150139	3.94343	-0.942518	3.29035e-05	-1.51167	-0.928564
230144303	chr1:230144303:C:T	2.82393e-06	-1.4883e-10	-0.972522	0.000146986	-1.4883e-10	-0.943481
230144367	chr1:230144367:C:T	2.06255e-06	-1.28671	-2.24018e-10	0.000262983	-0.361728	-2.24018e-10
230144451	chr1:230144451:T:C	0.000225027	4.00011	-0.594542	4.24031e-05	-1.62852	-0.558075
230144570	chr1:230144570:C:T	2.36915e-06	-1.4883e-10	-1.14812	0.000119817	-1.4883e-10	-1.14785
230144619	chr1:230144619:A:G	0.000145527	3.93704	-0.967328	3.20316e-05	-1.51291	-0.954183
230144738	chr1:230144738:A:G	2.82393e-06	-1.4883e-10	-0.972522	0.000146986	-1.4883e-10	-0.943481
230144766	chr1:230144766:T:C	0.000244466	4.07455	-0.586131	4.31492e-05	-1.61978	-0.549375
230144775	chr1:230144775:T:C	0.000241686	4.10186	-0.624877	4.15787e-05	-1.61689	-0.589339
230144949	chr1:230144949:C:T	4.18543e-05	1.72354	-2.24018e-10	0.000231343	-0.489917	-2.24018e-10
230145049	chr1:230145049:C:T	2.50261e-06	-1.4883e-10	-1.09332	0.000126042	-1.4883e-10	-1.0972
230145107	chr1:230145107:C:T	6.18309e-07	-1.3829	-1.10852	2.52201e-05	-1.59691	-1.10927
230145123	chr1:230145123:TA:T	4.79081e-07	-1.6178	-1.12874	2.20951e-05	-1.70429	-1.13417
230145328	chr1:230145328:T:C	2.83313e-06	-1.4883e-10	-0.969272	0.000147502	-1.4883e-10	-0.939977
230145409	chr1:230145409:G:A	6.68038e-05	2.59439	-0.403283	4.63065e-05	-1.69472	-0.403816
230145669	chr1:230145669:A:C	2.82442e-06	-1.4883e-10	-0.972349	0.000147013	-1.4883e-10	-0.943294
230145871	chr1:230145871:G:A	0.000176591	4.25	-1.08682	3.01864e-05	-1.43872	-1.08771
230145923	chr1:230145923:A:G	2.82226e-06	-1.4883e-10	-0.973116	0.000146891	-1.4883e-10	-0.944123
230145951	chr1:230145951:A:G	0.000248742	4.63883	-1.13306	5.13583e-05	-0.860238	-1.13475
230146206	chr1:230146206:A:G	0.000277199	4.08591	-0.471834	4.86088e-05	-1.61888	-0.431136
230146210	chr1:230146210:A:T	2.81655e-06	-1.4883e-10	-0.97514	0.00014657	-1.4883e-10	-0.946313
230146317	chr1:230146317:A:G	2.82393e-06	-1.4883e-10	-0.972522	0.000146986	-1.4883e-10	-0.943481
230146452	chr1:230146452:G:A	2.39558e-06	-1.4883e-10	-1.13703	0.000121031	-1.4883e-10	-1.13777
230146559	chr1:230146559:C:T	1.56628e-06	-1.56195	-2.24018e-10	7.09729e-05	-1.67152	-2.24018e-10
230146960	chr1:230146960:T:C	0.000231711	4.56221	-1.12738	5.06439e-05	-0.884555	-1.12444
230147106	chr1:230147106:C:T	0.000231173	4.26796	-0.835448	3.33788e-05	-1.59901	-0.826888
230147152	chr1:230147152:G:A	2.69304e-06	-1.4883e-10	-1.01998	0.000139583	-1.4883e-10	-0.995158
230147721	chr1:230147721:C:T	2.69304e-06	-1.4883e-10	-1.01998	0.000139583	-1.4883e-10	-0.995158
230147759	chr1:230147759:G:A	0.000336019	4.63746	-0.830944	3.56839e-05	-1.53691	-0.822211
230147786	chr1:230147786:T:G	3.21027e-06	-1.4883e-10	-0.8443	0.000165572	-1.4883e-10	-0.824414
230147846	chr1:230147846:C:T	3.06461e-06	-1.4883e-10	-0.890732	0.0001606	-1.4883e-10	-0.8549
230147889	chr1:230147889:A:G	2.69416e-06	-1.4883e-10	-1.01957	0.000139647	-1.4883e-10	-0.9947
230147900	chr1:230147900:G:C	3.21182e-06	-1.4883e-10	-0.843817	0.000165646	-1.4883e-10	-0.823962
230148060	chr1:230148060:C:T	2.39804e-06	-1.4883e-10	-1.136	0.000121755	-1.4883e-10	-1.13181
230148155	chr1:230148155:A:C	3.06937e-06	-1.4883e-10	-0.88918	0.000160866	-1.4883e-10	-0.853247
230148165	chr1:230148165:C:T	1.6874e-05	-1.4883e-10	0.815121	0.0010307	-1.4883e-10	1.00418
230148527	chr1:230148527:T:C	2.68412e-06	-1.4883e-10	-1.0233	0.00013907	-1.4883e-10	-0.998839
230148628	chr1:230148628:C:T	0.000324223	4.3242	-0.55342	4.60419e-05	-1.58871	-0.515557
230148956	chr1:230148956:T:C	0.000173927	4.06925	-0.921267	3.44204e-05	-1.48859	-0.906579
230149101	chr1:230149101:G:A	2.48122e-06	-1.1019	-2.24018e-10	8.38158e-05	-1.5052	-2.24018e-10
230149177	chr1:230149177:A:G	0.000299688	4.24726	-0.555168	4.55219e-05	-1.59826	-0.517367
230149309	chr1:230149309:G:A	0.00867848	7.83765	-0.779706	3.83385e-05	-1.48168	-0.805684
230149625	chr1:230149625:G:A	0.000269437	4.40553	-0.819851	3.45638e-05	-1.57999	-0.811024
230150186	chr1:230150186:G:A	2.40618e-06	-1.4883e-10	-1.13261	0.000122229	-1.4883e-10	-1.12792
230150269	chr1:230150269:C:T	2.02686e-06	-0.393759	-0.910409	3.12796e-05	-1.59219	-0.89866
230151381	chr1:230151381:T:G	4.5642e-05	2.91743	-1.10725	3.09252e-05	-1.38925	-1.113
230151566	chr1:230151566:T:C	3.06595e-06	-1.4883e-10	-0.890296	0.000156511	-1.4883e-10	-0.880688
230151770	chr1:230151770:A:C	0.000255816	4.48735	-0.953547	3.05336e-05	-1.56576	-0.949234
230151970	chr1:230151970:A:G	2.36971e-06	-1.4883e-10	-1.14788	0.000119814	-1.4883e-10	-1.14787
230152015	chr1:230152015:C:T	2.36976e-06	-1.4883e-10	-1.14787	0.000119817	-1.4883e-10	-1.14785
230154091	chr1:230154091:C:G	2.39554e-06	-1.4883e-10	-1.13704	0.000121286	-1.4883e-10	-1.13567
230154099	chr1:230154099:GTGTC:G	1.55928e-06	-1.56643	-2.24018e-10	6.8853e-05	-1.70184	-2.24018e-10
230154322	chr1:230154322:C:T	0.902882	12.8495	-1.14681	2.51412e-05	-1.56191	-1.1474
230154507	chr1:230154507:G:A	0.005176	7.26984	-0.728704	3.85661e-05	-1.52586	-0.755583
230154916	chr1:230154916:G:GT	2.93503e-06	-1.4883e-10	-0.933936	0.00014716	-1.4883e-10	-0.942297
230155197	chr1:230155197:T:A	2.96932e-06	-1.4883e-10	-0.922319	0.000153625	-1.4883e-10	-0.899304
230155626	chr1:230155626:G:A	7.87065e-07	-1.36512	-0.884979	3.23992e-05	-1.59146	-0.864221
230155871	chr1:230155871:A:G	5.17314e-07	-1.69432	-0.975435	5.59179e-05	-0.950778	-0.959154
230156043	chr1:230156043:G:A	6.86009e-07	-1.23934	-1.14818	2.71287e-05	-1.48583	-1.14739
230156121	chr1:230156121:T:C	0.000142902	3.79461	-0.843107	3.54698e-05	-1.53915	-0.825982
230156590	chr1:230156590:A:G	2.42056e-06	-1.4883e-10	-1.12665	0.00012305	-1.4883e-10	-1.12122
230156752	chr1:230156752:T:C	0.000148438	3.72314	-0.733628	3.96316e-05	-1.54043	-0.713764
230156830	chr1:230156830:T:C	5.17005e-07	-1.69137	-0.978982	5.43196e-05	-0.976021	-0.962912
230157290	chr1:230157290:A:G	5.19065e-05	2.91812	-0.979328	2.60019e-05	-1.68205	-0.993601
230158030	chr1:230158030:G:A	5.42709e-06	-0.1862	-0.133052	0.000151313	-0.746012	-0.168451
230158033	chr1:230158033:G:A	1.75339e-06	-0.698192	-0.750911	0.000125214	-0.361806	-0.741984
230158326	chr1:230158326:G:T	2.71093e-06	-1.4883e-10	-1.01336	0.000137713	-1.4883e-10	-1.00865
230158438	chr1:230158438:A:T	0.000934669	5.94089	-1.11135	0.000146916	0.164854	-1.10881
230158846	chr1:230158846:A:G	2.49369e-06	-1.4883e-10	-1.09689	0.000126433	-1.4883e-10	-1.09411
230158901	chr1:230158901:A:G	1.55957e-06	-1.56625	-2.24018e-10	6.88929e-05	-1.70126	-2.24018e-10
230159100	chr1:230159100:G:A	5.73619e-06	-1.4883e-10	-0.263859	0.00029537	-1.4883e-10	-0.245587
230159169	chr1:230159169:C:T	0.000976099	5.88936	-1.01645	0.000325168	0.897114	-1.04659
230159329	chr1:230159329:TCTTAAAGTGTTCAGCACTCCC:T	0.000952999	5.85196	-1.003	0.000321901	0.87517	-1.03474
230159498	chr1:230159498:C:T	0.000756533	5.53659	-0.918495	0.000151968	-0.00790383	-0.902241
230159560	chr1:230159560:C:G	0.00274119	7.03025	-1.12476	0.0005606	1.53196	-1.13677
230159680	chr1:230159680:G:A	2.65445e-06	-1.4883e-10	-1.03442	0.00013478	-1.4883e-10	-1.03017
230159998	chr1:230159998:A:G	2.21428e-06	-1.21573	-2.24018e-10	7.57749e-05	-1.60605	-2.24018e-10
230160293	chr1:230160293:G:A	1.09706e-05	-1.4883e-10	0.384567	0.00065914	-1.4883e-10	0.55712
230160406	chr1:230160406:C:T	0.00276761	6.91506	-0.999979	0.000579378	1.4603	-1.03216
230160746	chr1:230160746:G:A	0.000984582	5.98242	-1.10086	0.000151649	0.185725	-1.09797
230161297	chr1:230161297:A:G	2.40329e-06	-1.4883e-10	-1.13382	0.000122284	-1.4883e-10	-1.12747
230161648	chr1:230161648:TGA:T	2.10089e-06	-1.26829	-2.24018e-10	7.19312e-05	-1.65811	-2.24018e-10
230161683	chr1:230161683:T:G	1.27349e-05	-1.4883e-10	0.53369	0.000630049	-1.4883e-10	0.51198
230161913	chr1:230161913:C:T	0.00164183	6.34568	-0.952768	0.000467717	1.204	-0.989959
230162032	chr1:230162032:A:T	0.0016595	6.3718	-0.968187	0.000468709	1.21998	-1.00381
230162220	chr1:230162220:C:T	2.35545e-05	2.24609	-1.09743	3.16273e-05	-1.36803	-1.11177
230162539	chr1:230162539:T:A	0.000869979	5.6993	-0.941487	0.000197475	0.279235	-0.927441
230163140	chr1:230163140:C:T	2.90463e-06	-1.4883e-10	-0.944348	0.000146784	-1.4883e-10	-0.944853
230163476	chr1:230163476:T:C	0.000736095	5.67449	-1.08378	9.96317e-05	-0.269572	-1.06276
230163881	chr1:230163881:C:T	2.39085e-06	-1.4883e-10	-1.139	0.00012049	-1.4883e-10	-1.14225
230164203	chr1:230164203:T:C	0.00142957	6.21008	-0.955609	0.000431879	1.12683	-0.992503
230164334	chr1:230164334:G:A	2.72267e-06	-1.4883e-10	-1.00904	0.000138285	-1.4883e-10	-1.0045
230164728	chr1:230164728:C:A	4.02689e-06	-0.617659	-2.24018e-10	8.10485e-05	-1.53877	-2.24018e-10
230164735	chr1:230164735:C:T	0.0174732	8.82239	-1.06462	0.000144877	0.130217	-1.08815
230164840	chr1:230164840:C:T	0.00082124	5.667	-0.966836	0.000188764	0.260361	-0.953683
230165542	chr1:230165542:T:C	3.2107e-06	-1.4883e-10	-0.844166	0.000162215	-1.4883e-10	-0.844892
230165705	chr1:230165705:A:G	0.0006894	5.46937	-0.9442	0.00017498	0.161159	-0.930304
230165983	chr1:230165983:G:A	1.41782e-06	-1.66153	-2.24018e-10	7.12416e-05	-1.66774	-2.24018e-10
230166030	chr1:230166030:G:A	0.000776572	5.58176	-0.937528	0.000186021	0.215477	-0.923435
230166602	chr1:230166602:T:G	4.92583e-06	-1.4883e-10	-0.41616	0.000245969	-1.4883e-10	-0.428611
230166915	chr1:230166915:A:G	0.000689254	5.6246	-1.09964	9.52175e-05	-0.294574	-1.08308
230167253	chr1:230167253:C:G	9.5344e-07	-1.29091	-0.767421	6.8524e-05	-0.949199	-0.757433
230167404	chr1:230167404:C:T	0.0019349	6.40758	-0.850423	0.000262619	0.45122	-0.814333
230167490	chr1:230167490:G:A	5.69915e-07	-1.44446	-1.12847	6.03801e-05	-0.709025	-1.12413
230167602	chr1:230167602:C:T	2.80001e-06	-1.4883e-10	-0.981031	0.000142894	-1.4883e-10	-0.971716
230167766	chr1:230167766:C:T	0.000113066	3.83984	-1.12252	4.58553e-05	-1.00003	-1.1083
230167865	chr1:230167865:C:A	0.00140871	6.20877	-0.968994	0.000423231	1.11868	-1.00458
230167938	chr1:230167938:C:A	2.18522e-06	-1.3191	0.0901635	0.000116013	-1.28526	0.105142
230168102	chr1:230168102:T:G	0.00249292	6.59548	-0.784923	0.000632375	1.34487	-0.829208
230168305	chr1:230168305:C:T	0.00207308	6.45814	-0.832002	0.000559431	1.27067	-0.877568
230168487	chr1:230168487:T:C	2.44464e-06	-1.4883e-10	-1.11676	0.000123598	-1.4883e-10	-1.11679
230168606	chr1:230168606:G:A	0.00259186	6.55768	-0.708199	0.000605636	1.21329	-0.740832
230168865	chr1:230168865:A:G	2.43516e-06	-1.4883e-10	-1.12064	0.000123506	-1.4883e-10	-1.11753
230169168	chr1:230169168:A:G	0.00256632	6.46298	-0.623404	0.000619916	1.15459	-0.658825
230169184	chr1:230169184:C:G	0.00246827	6.42263	-0.622011	0.000605944	1.13045	-0.657477
230169566	chr1:230169566:G:A	0.00249471	6.48162	-0.67035	0.00059999	1.1674	-0.704303
230169791	chr1:230169791:A:G	2.48499e-06	-1.4883e-10	-1.10038	0.000125525	-1.4883e-10	-1.10132
230169793	chr1:230169793:T:A	9.08491e-07	-0.970119	-1.1365	2.51505e-05	-1.56707	-1.14187
230169999	chr1:230169999:G:A	3.88997e-06	-1.4883e-10	-0.652251	0.00020231	-1.4883e-10	-0.624014
230170220	chr1:230170220:A:G	0.00227536	6.37338	-0.654133	0.00057278	1.10532	-0.68864
230170878	chr1:230170878:G:A	2.22886e-06	-1.20916	-2.24018e-10	7.35832e-05	-1.6354	-2.24018e-10
230171436	chr1:230171436:T:C	0.000274504	4.42038	-0.816067	0.000313923	0.639655	-0.824323
230171476	chr1:230171476:T:G	1.89829e-05	1.96379	-1.0309	0.000181225	0.301982	-1.03606
230171586	chr1:230171586:C:T	9.72281e-07	-1.07085	-0.967913	2.82788e-05	-1.61714	-0.974568
230171651	chr1:230171651:C:T	1.83658e-06	-0.594648	-0.8081	5.70875e-05	-1.04963	-0.839606
230171804	chr1:230171804:G:A	2.42445e-06	-1.4883e-10	-1.12505	0.000122272	-1.4883e-10	-1.12757
230171951	chr1:230171951:G:A	7.59626e-07	-1.23327	-1.05231	3.86748e-05	-1.2233	-1.05533
230172247	chr1:230172247:C:G	5.06121e-07	-1.7052	-0.986429	3.02686e-05	-1.53245	-0.991257
230172591	chr1:230172591:A:G	2.43694e-06	-1.4883e-10	-1.11991	0.000123609	-1.4883e-10	-1.11669
230172593	chr1:230172593:A:G	7.10712e-06	-1.4883e-10	-0.0495559	0.000368215	-1.4883e-10	-0.0251489
230172638	chr1:230172638:G:A	1.72741e-06	-0.342226	-1.1218	3.49828e-05	-1.26512	-1.11384
230173060	chr1:230173060:G:C	4.29926e-07	-1.70637	-1.14842	2.79979e-05	-1.45374	-1.14795
230173109	chr1:230173109:A:G	4.53772e-07	-1.70626	-1.09456	2.44332e-05	-1.64306	-1.09481
230173160	chr1:230173160:T:A	7.58225e-06	1.11565	-1.10049	4.7277e-05	-0.995534	-1.08226
230173460	chr1:230173460:T:G	2.52254e-06	-1.4883e-10	-1.08539	0.000126803	-1.4883e-10	-1.09118
230173518	chr1:230173518:G:A	9.65969e-07	-1.6563	-0.388975	6.81563e-05	-1.32313	-0.388885
230173657	chr1:230173657:G:T	5.25038e-07	-1.6845	-0.970434	2.71143e-05	-1.67139	-0.962365
230173873	chr1:230173873:A:G	1.58062e-05	1.69695	-0.947207	7.34006e-05	-0.725268	-0.912617
230174025	chr1:230174025:T:C	4.32304e-05	2.90366	-1.14777	5.05975e-05	-0.861535	-1.14838
230174109	chr1:230174109:C:T	4.40797e-07	-1.68146	-1.14837	2.3629e-05	-1.62306	-1.14829
230174171	chr1:230174171:A:G	3.37861e-06	-1.4883e-10	-0.793189	0.000177248	-1.4883e-10	-0.756266
230174323	chr1:230174323:A:G	4.01515e-05	2.82132	-1.13931	4.8945e-05	-0.907708	-1.13541
230174348	chr1:230174348:C:T	4.38575e-07	-1.68647	-1.14841	2.34173e-05	-1.63245	-1.14789
230174408	chr1:230174408:C:T	9.74612e-07	-0.891867	-1.1445	2.4494e-05	-1.59285	-1.14253
230174534	chr1:230174534:G:A	6.81282e-07	-1.39252	-1.00191	2.6107e-05	-1.67813	-0.993486
230174822	chr1:230174822:C:T	2.65206e-06	-0.0343497	-1.00097	3.4493e-05	-1.42176	-0.971297
230174930	chr1:230174930:G:A	3.81259e-06	-1.4883e-10	-0.672344	0.000192702	-1.4883e-10	-0.67267
230174982	chr1:230174982:C:T	4.41962e-05	2.92593	-1.14795	5.12001e-05	-0.849663	-1.14841
230174994	chr1:230174994:C:T	4.68997e-05	2.98515	-1.1478	5.23935e-05	-0.826656	-1.14838
230175003	chr1:230175003:G:A	8.67588e-07	-1.41649	-0.736206	3.47775e-05	-1.65351	-0.731334
230175226	chr1:230175226:T:C	4.38627e-07	-1.7061	-1.12866	2.72565e-05	-1.50696	-1.12157
230175430	chr1:230175430:A:G	3.93647e-05	2.81056	-1.14834	4.87795e-05	-0.898142	-1.14837
230175759	chr1:230175759:C:T	7.94055e-07	-1.4796	-0.761657	3.48237e-05	-1.62666	-0.756858
230175846	chr1:230175846:T:C	3.85241e-06	-1.4883e-10	-0.661955	0.000194532	-1.4883e-10	-0.663221
230175931	chr1:230175931:G:A	4.41097e-05	2.92374	-1.14772	5.11065e-05	-0.851548	-1.14836
230175999	chr1:230175999:G:A	3.22773e-06	-1.4883e-10	-0.838874	0.000168962	-1.4883e-10	-0.804141
230176103	chr1:230176103:G:A	2.55709e-06	-1.4883e-10	-1.07178	0.000128811	-1.4883e-10	-1.07547
230176172	chr1:230176172:G:A	3.55743e-05	2.70823	-1.14726	4.66507e-05	-0.942951	-1.14818
230176548	chr1:230176548:C:T	1.32549e-06	-0.872537	-0.856335	3.35527e-05	-1.58447	-0.836225
230176837	chr1:230176837:G:T	5.01004e-06	-0.39921	-2.24018e-10	0.000103164	-1.2975	-2.24018e-10
230176958	chr1:230176958:C:T	4.40043e-05	2.91609	-1.14245	5.07851e-05	-0.861218	-1.145
230177149	chr1:230177149:T:C	4.44999e-07	-1.68662	-1.13372	2.23595e-05	-1.69926	-1.1273
230177691	chr1:230177691:G:T	5.31016e-07	-1.66262	-0.980999	2.56746e-05	-1.70593	-0.982391
230177830	chr1:230177830:T:C	2.42128e-06	-1.4883e-10	-1.12636	0.000122514	-1.4883e-10	-1.12559
230177905	chr1:230177905:C:G	4.49722e-05	2.91409	-1.11869	5.25049e-05	-0.848206	-1.12471
230177916	chr1:230177916:A:G	4.49446e-05	2.91833	-1.12355	5.23633e-05	-0.846585	-1.12903
230178165	chr1:230178165:T:C	4.93097e-05	2.99877	-1.1113	5.48271e-05	-0.811569	-1.11806
230178499	chr1:230178499:T:A	2.42304e-06	-1.4883e-10	-1.12563	0.000121777	-1.4883e-10	-1.13162
230178545	chr1:230178545:A:G	4.43221e-05	2.8964	-1.11557	5.22478e-05	-0.855923	-1.1219
230178650	chr1:230178650:A:G	4.43849e-05	2.90362	-1.12137	5.21624e-05	-0.852376	-1.12708
230178768	chr1:230178768:G:A	3.15901e-06	-1.4883e-10	-0.860394	0.000159846	-1.4883e-10	-0.859608
230178781	chr1:230178781:G:A	1.0193e-05	1.38847	-1.07742	6.80432e-05	-0.6542	-1.05947
230179208	chr1:230179208:G:A	5.14221e-05	3.04554	-1.11612	5.57209e-05	-0.791071	-1.12239
230179437	chr1:230179437:G:A	5.70145e-07	-1.65455	-0.917963	2.73147e-05	-1.70664	-0.919748
230179768	chr1:230179768:G:A	2.42988e-06	-1.4883e-10	-1.12281	0.000123206	-1.4883e-10	-1.11996
230180022	chr1:230180022:C:T	4.66723e-06	0.666577	-1.13666	5.2523e-05	-0.831871	-1.14069
230180443	chr1:230180443:A:G	3.95954e-06	0.499228	-1.13375	4.85848e-05	-0.912199	-1.13831
230180698	chr1:230180698:T:A	5.37432e-05	3.08234	-1.10877	5.70304e-05	-0.774485	-1.11575
230181272	chr1:230181272:C:T	4.84777e-05	2.98031	-1.10986	5.44939e-05	-0.818995	-1.11673
230181344	chr1:230181344:T:TA	5.39399e-07	-1.62647	-1.00148	2.51947e-05	-1.70444	-1.00275
230181430	chr1:230181430:C:T	2.59697e-06	-1.4883e-10	-1.05631	0.000132039	-1.4883e-10	-1.05072
230181445	chr1:230181445:C:T	3.07289e-06	-1.4883e-10	-0.888036	0.000160381	-1.4883e-10	-0.856263
230181784	chr1:230181784:G:A	2.55657e-06	-1.4883e-10	-1.07199	0.000128787	-1.4883e-10	-1.07566
230181912	chr1:230181912:C:A	3.58451e-06	-1.4883e-10	-0.734032	0.000181153	-1.4883e-10	-0.734474
230181941	chr1:230181941:C:T	4.58181e-06	0.649082	-1.13764	5.18428e-05	-0.844119	-1.14148
230182074	chr1:230182074:G:A	4.31522e-05	2.86838	-1.1143	5.16951e-05	-0.867709	-1.12074
230182193	chr1:230182193:TTG:T	1.48545e-06	-1.61494	-2.24018e-10	7.98391e-05	-1.5538	-2.24018e-10
230182318	chr1:230182318:G:A	3.13662e-06	-1.4883e-10	-0.867508	0.000163901	-1.4883e-10	-0.834553
230182520	chr1:230182520:C:T	5.7806e-06	-0.256146	-2.24018e-10	0.000968611	0.942046	-2.24018e-10
230182612	chr1:230182612:T:G	3.15938e-06	-1.4883e-10	-0.860278	0.000165156	-1.4883e-10	-0.826928
230182656	chr1:230182656:C:T	4.08207e-05	2.81572	-1.11718	5.04261e-05	-0.889971	-1.12334
230182734	chr1:230182734:T:C	2.61424e-06	-1.4883e-10	-1.04968	0.000131738	-1.4883e-10	-1.053
230183061	chr1:230183061:A:G	2.56e-06	-1.4883e-10	-1.07065	0.000128955	-1.4883e-10	-1.07435
230183806	chr1:230183806:T:C	2.58392e-06	-1.4883e-10	-1.06135	0.000130876	-1.4883e-10	-1.05957
230184102	chr1:230184102:AT:A	6.02334e-07	-1.53037	-0.98723	2.62387e-05	-1.67802	-0.988558
230184282	chr1:230184282:A:G	1.01475e-05	1.44701	-1.14043	8.49734e-05	-0.347812	-1.14367
230184410	chr1:230184410:C:T	4.17958e-05	2.82886	-1.10671	5.14462e-05	-0.879405	-1.11387
230184592	chr1:230184592:G:A	1.13985e-06	-1.64772	-0.232041	6.99052e-05	-1.45784	-0.228833
230184682	chr1:230184682:G:A	4.58525e-05	2.93057	-1.11579	5.32986e-05	-0.835818	-1.12209
230184854	chr1:230184854:G:A	4.78374e-05	2.9545	-1.09735	5.482e-05	-0.824395	-1.10537
230184901	chr1:230184901:C:T	5.15851e-06	-0.370005	-2.24018e-10	0.000104959	-1.28024	-2.24018e-10
230185553	chr1:230185553:T:TAA	3.3763e-06	-1.4883e-10	-0.793874	0.00017713	-1.4883e-10	-0.756932
230185746	chr1:230185746:A:G	4.45636e-07	-1.68655	-1.13236	2.93307e-05	-1.4238	-1.13138
230185907	chr1:230185907:C:T	4.12375e-06	-1.4883e-10	-0.593889	0.00020969	-1.4883e-10	-0.588185
230186321	chr1:230186321:C:T	1.18391e-06	-1.62745	-0.21438	6.86498e-05	-1.49356	-0.211239
230186370	chr1:230186370:C:T	4.05206e-06	-1.4883e-10	-0.611428	0.000206004	-1.4883e-10	-0.605919
230186806	chr1:230186806:T:C	7.65521e-06	0.0247333	-2.24018e-10	0.000148379	-0.934045	-2.24018e-10
230186917	chr1:230186917:T:C	2.54758e-06	-1.4883e-10	-1.07551	0.000128445	-1.4883e-10	-1.07832
230186962	chr1:230186962:A:G	2.81657e-05	2.43579	-1.10834	4.01116e-05	-1.12664	-1.11551
230187001	chr1:230187001:C:T	1.51e-05	1.70886	-1.00482	8.25906e-05	-0.546303	-0.973618
230187230	chr1:230187230:A:G	2.38131e-06	-1.4883e-10	-1.143	0.000120375	-1.4883e-10	-1.14321
230187313	chr1:230187313:C:T	2.70394e-06	-1.4883e-10	-1.01594	0.000136327	-1.4883e-10	-1.01876
230187499	chr1:230187499:T:TG	4.45561e-07	-1.68794	-1.13114	2.87717e-05	-1.44432	-1.13011
230187649	chr1:230187649:C:T	3.42058e-06	-1.4883e-10	-0.780845	0.000179566	-1.4883e-10	-0.743275
230187922	chr1:230187922:G:T	4.63507e-07	-1.64612	-1.13347	3.24475e-05	-1.32167	-1.13253
230187955	chr1:230187955:G:A	4.73204e-07	-1.61754	-1.14134	2.18382e-05	-1.70664	-1.14352
230188112	chr1:230188112:G:A	3.33597e-06	-1.4883e-10	-0.805891	0.000174914	-1.4883e-10	-0.769522
230188239	chr1:230188239:G:A	3.82301e-06	-1.4883e-10	-0.669615	0.000201833	-1.4883e-10	-0.626377
230188348	chr1:230188348:C:G	4.37699e-05	-1.4883e-10	1.76829	0.00233932	-1.4883e-10	1.8238
230188373	chr1:230188373:G:A	4.55139e-05	2.92321	-1.11584	5.31241e-05	-0.839108	-1.12208
230188399	chr1:230188399:G:T	5.59238e-05	3.12102	-1.10768	5.84052e-05	-0.751691	-1.11472
230188427	chr1:230188427:C:T	5.16291e-05	3.0297	-1.09627	5.65006e-05	-0.795276	-1.10429
230188618	chr1:230188618:T:C	0.000183195	4.3476	-1.1477	0.000115367	-0.0389616	-1.14674
230189055	chr1:230189055:G:A	2.49969e-05	2.29163	-1.08353	3.92706e-05	-1.17208	-1.09126
230189281	chr1:230189281:C:G	3.52917e-05	2.67187	-1.11888	4.41223e-05	-1.03532	-1.11154
230189351	chr1:230189351:G:A	1.22677e-06	-0.866025	-0.940244	3.4246e-05	-1.47718	-0.923066
230189353	chr1:230189353:T:C	3.62042e-06	-1.4883e-10	-0.724063	0.000180469	-1.4883e-10	-0.73826
230189745	chr1:230189745:A:C	3.41991e-06	-1.4883e-10	-0.781039	0.000179506	-1.4883e-10	-0.743608
230190046	chr1:230190046:A:G	3.84048e-06	-1.4883e-10	-0.665056	0.000194093	-1.4883e-10	-0.665478
230190353	chr1:230190353:T:C	4.41837e-06	-1.4883e-10	-0.524883	0.000224801	-1.4883e-10	-0.518599
230190518	chr1:230190518:T:A	2.39849e-06	-1.4883e-10	-1.13581	0.000121513	-1.4883e-10	-1.1338
230190666	chr1:230190666:G:A	3.01722e-05	2.5175	-1.12123	4.11692e-05	-1.08905	-1.12707
230190982	chr1:230190982:T:A	2.37399e-06	-1.4883e-10	-1.14608	0.00012009	-1.4883e-10	-1.14558
230191068	chr1:230191068:T:TTCCA	3.95286e-06	-1.4883e-10	-0.636214	0.000199783	-1.4883e-10	-0.636584
230191558	chr1:230191558:T:C	4.63025e-07	-1.70061	-1.08002	2.98908e-05	-1.44524	-1.09103
230191667	chr1:230191667:A:G	6.46922e-07	-1.70662	-0.739564	3.34201e-05	-1.70497	-0.719694
230191715	chr1:230191715:G:A	1.00235e-06	-1.70002	-0.30829	7.2044e-05	-1.36099	-0.295545
230191822	chr1:230191822:C:T	1.58151e-06	-0.406167	-1.14611	2.50828e-05	-1.5669	-1.14474
230191827	chr1:230191827:G:GT	1.4157e-06	-0.608884	-1.05414	2.63016e-05	-1.62986	-1.03432
230191932	chr1:230191932:G:A	3.40018e-06	-1.4883e-10	-0.786825	0.000174251	-1.4883e-10	-0.773318
230192013	chr1:230192013:A:G	2.37223e-06	-1.4883e-10	-1.14682	0.000119851	-1.4883e-10	-1.14757
230192020	chr1:230192020:T:C	8.88838e-07	-0.985026	-1.14347	6.81131e-05	-0.570537	-1.14211
230192471	chr1:230192471:C:T	2.71271e-06	-1.4883e-10	-1.0127	0.000136862	-1.4883e-10	-1.01484
230192512	chr1:230192512:G:A	8.42977e-05	-1.4883e-10	2.4237	0.00512474	-1.4883e-10	2.60802
230192587	chr1:230192587:C:T	8.20114e-05	-1.4883e-10	2.39621	0.00498136	-1.4883e-10	2.57964
230192881	chr1:230192881:C:G	6.78231e-07	-1.54839	-0.850531	9.57517e-05	-0.548879	-0.82318
230193064	chr1:230193064:T:A	1.50194e-06	-1.60389	-2.24018e-10	9.89026e-05	-1.33968	-2.24018e-10
230193300	chr1:230193300:G:A	2.95022e-06	-1.4883e-10	-0.928773	0.000148271	-1.4883e-10	-0.934778
230193651	chr1:230193651:G:A	2.84661e-06	-0.564831	-0.399695	5.3994e-05	-1.5869	-0.358041
230194318	chr1:230194318:G:A	4.95159e-06	-1.51786	1.10692	0.000289993	-1.43125	1.16729
230194492	chr1:230194492:G:A	2.45733e-06	-1.4883e-10	-1.11158	0.000123218	-1.4883e-10	-1.11986
230194747	chr1:230194747:C:T	7.12122e-07	-1.67117	-0.678984	0.00011668	-0.513826	-0.660552
230194871	chr1:230194871:G:A	1.79598e-06	-1.4251	-2.24018e-10	6.8737e-05	-1.70353	-2.24018e-10
230195091	chr1:230195091:C:T	2.90686e-06	-1.4883e-10	-0.943579	0.000146612	-1.4883e-10	-0.94603
230195280	chr1:230195280:T:C	4.43826e-06	-0.739881	0.219491	0.000102146	-1.573	0.265588
230195329	chr1:230195329:TAGAC:T	6.97317e-07	-1.68396	-0.687206	0.000106892	-0.596874	-0.665127
230195396	chr1:230195396:A:G	2.81873e-06	-0.974367	-2.24018e-10	9.97748e-05	-1.3309	-2.24018e-10
230195408	chr1:230195408:G:A	1.32604e-06	-0.634101	-1.09435	2.85534e-05	-1.49032	-1.09172
230195430	chr1:230195430:G:T	2.51318e-06	-1.4883e-10	-1.0891	0.000126725	-1.4883e-10	-1.0918
230195791	chr1:230195791:G:A	6.89541e-07	-1.70615	-0.676229	8.37426e-05	-0.854136	-0.651934
230195847	chr1:230195847:G:GT	6.7196e-07	-1.68589	-0.722324	0.000101755	-0.610198	-0.701052
230196360	chr1:230196360:C:T	1.37691e-06	-1.69081	-2.24018e-10	7.60148e-05	-1.60289	-2.24018e-10
230196608	chr1:230196608:T:C	5.82436e-07	-1.54296	-1.00823	7.19648e-05	-0.668859	-0.988782
230197123	chr1:230197123:A:G	6.81168e-07	-1.36821	-1.02639	2.44381e-05	-1.70671	-1.03096
230197347	chr1:230197347:G:A	1.39824e-06	-1.67544	-2.24018e-10	6.86255e-05	-1.70515	-2.24018e-10
230197382	chr1:230197382:G:C	8.26843e-06	-0.133194	0.234986	0.000158426	-1.15932	0.290788
230197384	chr1:230197384:C:A	2.38493e-06	-1.4883e-10	-1.14148	0.000120304	-1.4883e-10	-1.1438
230197441	chr1:230197441:G:C	6.60454e-07	-1.66809	-0.757395	4.97548e-05	-1.27983	-0.746876
230197991	chr1:230197991:G:A	1.77298e-06	-1.43799	-2.24018e-10	7.29102e-05	-1.64459	-2.24018e-10
230198091	chr1:230198091:C:T	2.70102e-06	-1.4883e-10	-1.01702	0.000136294	-1.4883e-10	-1.019
230198131	chr1:230198131:G:A	2.45421e-06	-0.38866	-0.724189	4.17676e-05	-1.5204	-0.68129
230198141	chr1:230198141:C:T	1.57862e-06	-1.67178	0.117678	8.11977e-05	-1.70192	0.164986
230198204	chr1:230198204:C:T	3.0931e-06	-1.4883e-10	-0.88148	0.00015583	-1.4883e-10	-0.885052
230198387	chr1:230198387:G:T	7.52204e-07	-1.27245	-1.02295	2.45358e-05	-1.70594	-1.02775
230198426	chr1:230198426:G:T	7.94369e-07	-1.09282	-1.14804	2.2497e-05	-1.67221	-1.14823
230198585	chr1:230198585:A:G	2.5497e-06	-1.4883e-10	-1.07468	0.000128534	-1.4883e-10	-1.07762
230198603	chr1:230198603:A:G	3.92333e-06	-1.4883e-10	-0.643713	0.000202902	-1.4883e-10	-0.621093
230199506	chr1:230199506:A:G	3.73612e-06	-1.4883e-10	-0.692606	0.000195408	-1.4883e-10	-0.658727
230199557	chr1:230199557:A:G	1.20018e-06	-0.694918	-1.13326	2.55648e-05	-1.55505	-1.13755
230199810	chr1:230199810:G:A	7.15941e-07	-1.25623	-1.08858	2.317e-05	-1.69926	-1.09169
230199990	chr1:230199990:C:T	4.43385e-05	1.7812	-2.24018e-10	0.00633131	2.81945	-2.24018e-10
230200132	chr1:230200132:G:A	3.4743e-06	-1.58717	0.821915	0.000305305	-1.09076	0.878254
230200207	chr1:230200207:C:T	1.66091e-06	-1.63285	0.129563	8.38118e-05	-1.68297	0.177727
230200541	chr1:230200541:A:G	3.73265e-06	-1.58889	0.89535	0.000327358	-1.09524	0.952483
230200683	chr1:230200683:C:G	4.18092e-06	-1.4883e-10	-0.580122	0.000212958	-1.4883e-10	-0.572724
230201491	chr1:230201491:A:T	3.20028e-06	-1.4883e-10	-0.847415	0.000163379	-1.4883e-10	-0.837743
230201888	chr1:230201888:C:T	7.4608e-07	-1.21898	-1.0846	2.33907e-05	-1.69362	-1.08786
230202141	chr1:230202141:G:A	6.76018e-07	-1.60058	-0.801608	3.33677e-05	-1.63129	-0.794938
230202956	chr1:230202956:C:T	4.18788e-06	-1.4883e-10	-0.578458	0.000213315	-1.4883e-10	-0.571048
230203301	chr1:230203301:C:A	2.37083e-06	-1.4883e-10	-1.14741	0.000119892	-1.4883e-10	-1.14723
230204122	chr1:230204122:C:T	2.41204e-06	-1.4883e-10	-1.13018	0.000121963	-1.4883e-10	-1.1301
230204132	chr1:230204132:T:C	2.37052e-06	-1.4883e-10	-1.14754	0.000119875	-1.4883e-10	-1.14737
230204767	chr1:230204767:G:A	2.37767e-06	-1.4883e-10	-1.14453	0.000120134	-1.4883e-10	-1.14521
230204884	chr1:230204884:G:A	1.75737e-06	-1.44684	-2.24018e-10	7.0404e-05	-1.67957	-2.24018e-10
230205046	chr1:230205046:T:A	2.71346e-06	-1.36009	0.347667	0.00012929	-1.47457	0.402813
230205148	chr1:230205148:G:A	5.17336e-06	-1.4883e-10	-0.367131	0.000273575	-1.4883e-10	-0.32224
230205192	chr1:230205192:G:T	3.17875e-06	-1.4883e-10	-0.854166	0.000159625	-1.4883e-10	-0.860991
230205709	chr1:230205709:C:T	4.45381e-06	-1.4883e-10	-0.516893	0.000226939	-1.4883e-10	-0.509135
230206159	chr1:230206159:C:T	2.78915e-06	-1.4883e-10	-0.984917	0.000141297	-1.4883e-10	-0.982954
230206498	chr1:230206498:C:T	1.67218e-06	-1.49652	-2.24018e-10	0.000118603	-1.15803	-2.24018e-10
230206534	chr1:230206534:C:T	7.93418e-07	-1.38602	-0.856038	3.86761e-05	-1.42858	-0.850015
230206933	chr1:230206933:T:C	1.61118e-06	-1.53369	-2.24018e-10	7.27334e-05	-1.64702	-2.24018e-10
230206992	chr1:230206992:G:A	2.44865e-06	-1.4883e-10	-1.11512	0.000123814	-1.4883e-10	-1.11504
230207115	chr1:230207115:C:T	3.27037e-06	-1.4883e-10	-0.825751	0.000170085	-1.4883e-10	-0.797517
230207243	chr1:230207243:A:C	2.92934e-06	-1.4883e-10	-0.935875	0.00014759	-1.4883e-10	-0.939379
230207339	chr1:230207339:C:T	2.41755e-06	-1.4883e-10	-1.1279	0.00012224	-1.4883e-10	-1.12783
230207657	chr1:230207657:T:C	2.21485e-05	2.07957	-0.992453	0.000919163	1.86672	-0.977077
230207946	chr1:230207946:A:G	2.96962e-06	-0.922221	-2.24018e-10	8.68852e-05	-1.46923	-2.24018e-10
230208187	chr1:230208187:G:A	2.38223e-06	-1.4883e-10	-1.14262	0.000120511	-1.4883e-10	-1.14207
230208232	chr1:230208232:G:A	2.38159e-06	-1.4883e-10	-1.14289	0.000120477	-1.4883e-10	-1.14235
230208577	chr1:230208577:G:A	8.62377e-07	-1.70668	-0.452037	5.69766e-05	-1.47756	-0.413618
230209345	chr1:230209345:T:A	2.60467e-06	-1.4883e-10	-1.05335	0.000131316	-1.4883e-10	-1.05621
230209382	chr1:230209382:A:G	1.38835e-06	-1.68254	-2.24018e-10	8.19414e-05	-1.52781	-2.24018e-10
230209579	chr1:230209579:T:C	7.79343e-07	-1.67851	-0.581446	8.02464e-05	-1.00635	-0.54236
230209989	chr1:230209989:A:T	2.39093e-06	-1.4883e-10	-1.13897	0.000120968	-1.4883e-10	-1.13829
230210094	chr1:230210094:C:T	1.70333e-06	-1.40424	-0.073827	8.11558e-05	-1.51129	-0.026155
230210390	chr1:230210390:T:G	1.17839e-06	-1.70639	-0.140114	7.79723e-05	-1.48823	-0.0892346
230210410	chr1:230210410:T:C	2.39085e-06	-1.4883e-10	-1.13901	0.000120964	-1.4883e-10	-1.13833
230211053	chr1:230211053:A:C	7.84755e-07	-1.19501	-1.05803	2.40974e-05	-1.68973	-1.06198
230211083	chr1:230211083:C:T	7.42931e-07	-1.6659	-0.641903	7.96349e-05	-0.951415	-0.60495
230211249	chr1:230211249:C:CA	2.1386e-06	-1.43008	0.179582	0.000102871	-1.53271	0.232372
230211513	chr1:230211513:G:A	2.39725e-06	-1.4883e-10	-1.13633	0.000121299	-1.4883e-10	-1.13555
230211621	chr1:230211621:C:A	1.21485e-05	1.51745	-1.0309	0.000612917	1.49789	-1.01348
230211779	chr1:230211779:T:C	8.26955e-07	-1.65036	-0.550302	5.97607e-05	-1.29603	-0.54744
230211798	chr1:230211798:T:C	2.39652e-06	-1.4883e-10	-1.13664	0.000121176	-1.4883e-10	-1.13658
230211986	chr1:230211986:G:A	9.22384e-07	-1.70532	-0.386127	5.94027e-05	-1.50595	-0.343524
230212148	chr1:230212148:G:A	3.79322e-06	-1.4883e-10	-0.677439	0.000196025	-1.4883e-10	-0.655574
230212206	chr1:230212206:C:T	1.56775e-06	-1.69507	0.134065	0.000141903	-1.17922	0.200549
230212708	chr1:230212708:A:G	2.9215e-06	-1.4883e-10	-0.938557	0.000146884	-1.4883e-10	-0.944175
230212728	chr1:230212728:C:A	1.07453e-06	-1.11022	-0.828557	8.59831e-05	-0.661832	-0.817834
230212808	chr1:230212808:A:G	1.10324e-06	-1.07065	-0.841753	8.93821e-05	-0.60965	-0.831247
230212817	chr1:230212817:C:T	2.62702e-06	-1.4883e-10	-1.0448	0.000133163	-1.4883e-10	-1.04224
230213201	chr1:230213201:G:A	2.36891e-06	-1.4883e-10	-1.14822	0.000119796	-1.4883e-10	-1.14803
230213727	chr1:230213727:G:A	3.55805e-06	-1.4883e-10	-0.741441	0.000182222	-1.4883e-10	-0.728591
230214287	chr1:230214287:T:A	2.90791e-06	-1.4883e-10	-0.943218	0.00014621	-1.4883e-10	-0.948772
230214429	chr1:230214429:A:G	1.30559e-05	0.558589	-2.24018e-10	0.00219063	1.75813	-2.24018e-10
230215093	chr1:230215093:G:A	6.72023e-06	-1.4883e-10	-0.105531	0.000362278	-1.4883e-10	-0.0414056
230215102	chr1:230215102:C:G	1.64605e-06	-1.51227	-2.24018e-10	6.9215e-05	-1.6966	-2.24018e-10
230215135	chr1:230215135:C:G	1.48926e-06	-1.67296	0.060591	7.6854e-05	-1.70278	0.110867
230215218	chr1:230215218:T:C	3.09284e-06	-1.4883e-10	-0.881564	0.000160442	-1.4883e-10	-0.855881
230215305	chr1:230215305:G:A	2.4064e-06	-1.4883e-10	-1.13252	0.000121488	-1.4883e-10	-1.134
230215486	chr1:230215486:TAGTG:T	2.45808e-06	-1.4883e-10	-1.11127	0.000124444	-1.4883e-10	-1.10996
230215611	chr1:230215611:A:G	8.16447e-07	-1.69739	-0.516052	7.61022e-05	-1.12702	-0.474717
230215659	chr1:230215659:G:T	3.48697e-06	-1.4883e-10	-0.76162	0.000178216	-1.4883e-10	-0.750823
230215681	chr1:230215681:A:C	2.86889e-06	-1.4883e-10	-0.956728	0.000145064	-1.4883e-10	-0.956642
230215827	chr1:230215827:T:A	1.2461e-06	-1.60968	-0.180949	6.16286e-05	-1.66743	-0.145258
230216083	chr1:230216083:A:G	1.25872e-06	-1.63875	-0.141805	6.34821e-05	-1.68743	-0.0956295
230216140	chr1:230216140:C:G	2.45596e-06	-1.4883e-10	-1.11213	0.000124335	-1.4883e-10	-1.11084
230216169	chr1:230216169:A:G	1.485e-06	-1.5422	-0.0730422	9.73743e-05	-1.33108	-0.0241698
230216339	chr1:230216339:G:A	2.13534e-06	-1.25203	-2.24018e-10	7.13749e-05	-1.66587	-2.24018e-10
230216388	chr1:230216388:G:A	3.50224e-06	-1.4883e-10	-0.757251	0.000180241	-1.4883e-10	-0.73952
230216518	chr1:230216518:C:T	1.15928e-06	-1.66059	-0.202262	5.85727e-05	-1.69656	-0.166984
230216726	chr1:230216726:C:G	2.3707e-06	-1.4883e-10	-1.14747	0.000119845	-1.4883e-10	-1.14761
230216935	chr1:230216935:A:G	3.14414e-06	-0.569821	-0.295291	6.18694e-05	-1.57325	-0.23554
230217045	chr1:230217045:T:A	2.39222e-06	-1.4883e-10	-1.13843	0.000120958	-1.4883e-10	-1.13838
230217194	chr1:230217194:A:AG	7.30464e-07	-1.25378	-1.07095	2.35813e-05	-1.69876	-1.07461
230217324	chr1:230217324:T:C	3.20171e-06	-1.4883e-10	-0.84697	0.00016638	-1.4883e-10	-0.819544
230217434	chr1:230217434:G:A	1.30444e-06	-1.65591	-0.0889746	6.6242e-05	-1.69561	-0.0448946
230217708	chr1:230217708:C:T	2.47684e-06	-1.4883e-10	-1.10367	0.000124869	-1.4883e-10	-1.10655
230217734	chr1:230217734:G:T	6.19024e-07	-1.34974	-1.14052	2.20062e-05	-1.70266	-1.13983
230218021	chr1:230218021:AG:A	2.9314e-06	-1.4883e-10	-0.935173	0.000147858	-1.4883e-10	-0.937564
230218032	chr1:230218032:A:C	7.15695e-07	-1.29043	-1.05472	2.38696e-05	-1.70246	-1.05874
230218077	chr1:230218077:TAC:T	4.25487e-06	-1.4883e-10	-0.56259	0.000216773	-1.4883e-10	-0.554965
230218473	chr1:230218473:C:T	2.99525e-06	-1.4883e-10	-0.913626	0.000151037	-1.4883e-10	-0.91629
230218490	chr1:230218490:G:A	2.3779e-06	-1.4883e-10	-1.14443	0.000120144	-1.4883e-10	-1.14512
230218556	chr1:230218556:G:T	6.01399e-06	-1.4883e-10	-0.216565	0.000316123	-1.4883e-10	-0.177685
230218785	chr1:230218785:C:CTT	7.04622e-07	-1.28367	-1.07708	2.33543e-05	-1.70241	-1.08063
230218857	chr1:230218857:G:A	3.20252e-06	-1.4883e-10	-0.846715	0.000166422	-1.4883e-10	-0.81929
230218905	chr1:230218905:G:A	2.4292e-06	-1.4883e-10	-1.12309	0.000122954	-1.4883e-10	-1.12201
230218958	chr1:230218958:T:C	1.9217e-06	-1.70238	0.34493	0.00018653	-1.12176	0.416537
230219082	chr1:230219082:G:A	1.96115e-06	-1.69626	0.359139	0.000179194	-1.17645	0.431095
230219280	chr1:230219280:A:G	1.95929e-06	-1.69639	0.358319	0.000179172	-1.1757	0.430229
230219649	chr1:230219649:G:A	7.43117e-07	-1.30532	-1.00224	2.50841e-05	-1.70433	-1.00725
230219692	chr1:230219692:C:T	2.6889e-06	-1.4883e-10	-1.02152	0.000136374	-1.4883e-10	-1.01842
230219695	chr1:230219695:G:A	1.99403e-06	-1.68507	0.364572	0.000104753	-1.70603	0.423818
230219697	chr1:230219697:A:G	2.50975e-06	-1.4883e-10	-1.09047	0.000127224	-1.4883e-10	-1.08787
230219707	chr1:230219707:G:C	1.14936e-06	-1.04457	-0.826886	9.38457e-05	-0.576061	-0.816105
230220437	chr1:230220437:G:A	8.86564e-07	-1.67132	-0.45973	9.29167e-05	-0.985457	-0.416656
230220771	chr1:230220771:A:G	3.19884e-06	-1.4883e-10	-0.847865	0.000161723	-1.4883e-10	-0.847935
230220778	chr1:230220778:G:C	2.38885e-06	-1.4883e-10	-1.13984	0.00012066	-1.4883e-10	-1.14084
230221071	chr1:230221071:A:G	9.06821e-07	-1.68293	-0.425535	9.12326e-05	-1.03904	-0.381368
230221991	chr1:230221991:A:C	8.77985e-07	-1.6687	-0.472074	9.31645e-05	-0.969896	-0.429554
230222484	chr1:230222484:G:A	2.88165e-06	-1.4883e-10	-0.952291	0.000145353	-1.4883e-10	-0.954649
230222601	chr1:230222601:T:C	1.85516e-06	-1.70066	0.307971	0.000176337	-1.14013	0.378711
230222632	chr1:230222632:C:T	1.85136e-06	-1.67616	0.281422	9.61638e-05	-1.70385	0.336085
230222808	chr1:230222808:GA:G	2.60467e-06	-1.4883e-10	-1.05335	0.000131316	-1.4883e-10	-1.05621
230222845	chr1:230222845:ATAGT:A	2.91272e-06	-1.4883e-10	-0.941568	0.000146448	-1.4883e-10	-0.947146
230223710	chr1:230223710:A:T	5.87257e-06	-1.4883e-10	-0.240361	0.000308607	-1.4883e-10	-0.201749
230223828	chr1:230223828:G:T	3.10174e-06	-1.4883e-10	-0.878691	0.000156377	-1.4883e-10	-0.881547
230223906	chr1:230223906:G:T	8.28282e-07	-1.66674	-0.532317	8.79195e-05	-0.965879	-0.491516
230223911	chr1:230223911:C:A	8.30745e-07	-1.66377	-0.532317	8.90278e-05	-0.953352	-0.491516
230224238	chr1:230224238:G:A	1.36839e-06	-1.69702	-2.24018e-10	8.90491e-05	-1.44463	-2.24018e-10
230224276	chr1:230224276:A:G	2.60467e-06	-1.4883e-10	-1.05335	0.000131316	-1.4883e-10	-1.05621
230224613	chr1:230224613:A:G	1.44488e-06	-1.53646	-0.106168	9.50807e-05	-1.32632	-0.0527692
230224684	chr1:230224684:G:A	3.18637e-06	-1.4883e-10	-0.85177	0.000162152	-1.4883e-10	-0.845281
230224747	chr1:230224747:A:G	6.80692e-07	-1.26276	-1.13254	2.22351e-05	-1.69976	-1.13239
230224880	chr1:230224880:ACTC:A	6.85165e-07	-1.34776	-1.04098	2.40962e-05	-1.70648	-1.04528
230224909	chr1:230224909:T:G	6.90692e-07	-1.23347	-1.14724	2.2022e-05	-1.69481	-1.14697
230225217	chr1:230225217:G:A	1.32659e-06	-1.64705	-0.0809852	6.70301e-05	-1.69186	-0.0368125
230225289	chr1:230225289:T:A	2.42843e-06	-1.4883e-10	-1.12341	0.000122914	-1.4883e-10	-1.12233
230225391	chr1:230225391:A:G	8.22299e-07	-1.66485	-0.541457	6.26789e-05	-1.25725	-0.538545
230225396	chr1:230225396:C:T	6.31563e-07	-1.32655	-1.14366	2.18599e-05	-1.7056	-1.14356
230225585	chr1:230225585:TGG:T	6.7824e-07	-1.35445	-1.04445	2.40104e-05	-1.70666	-1.04867
230225938	chr1:230225938:T:G	8.86477e-07	-1.67163	-0.459525	9.30606e-05	-0.984108	-0.416458
230225989	chr1:230225989:T:C	6.91957e-07	-1.2515	-1.12738	2.238e-05	-1.69844	-1.12721
230226053	chr1:230226053:G:A	2.92952e-06	-1.4883e-10	-0.935817	0.000147764	-1.4883e-10	-0.938203
230226467	chr1:230226467:G:T	2.4393e-06	-1.4883e-10	-1.11894	0.000123342	-1.4883e-10	-1.11885
230226648	chr1:230226648:T:C	1.98129e-06	-1.33682	0.0099182	9.28493e-05	-1.45798	0.0551388
230226826	chr1:230226826:T:C	1.51789e-06	-1.55266	-0.040669	9.92081e-05	-1.35102	0.014424
230226942	chr1:230226942:C:T	7.09466e-07	-1.31291	-1.04098	2.4135e-05	-1.70487	-1.04528
230227051	chr1:230227051:AAG:A	9.97838e-07	-1.19804	-0.814779	7.75268e-05	-0.779315	-0.803879
230227096	chr1:230227096:A:G	2.48409e-06	-1.4883e-10	-1.10075	0.000125603	-1.4883e-10	-1.10069
230227328	chr1:230227328:T:C	7.01603e-07	-1.23297	-1.13208	2.23327e-05	-1.69584	-1.13192
230227590	chr1:230227590:G:A	8.57019e-07	-1.62878	-0.536172	0.000101783	-0.816069	-0.494902
230227747	chr1:230227747:C:T	4.22958e-06	-1.4883e-10	-0.568551	0.000215475	-1.4883e-10	-0.560971
230227868	chr1:230227868:G:A	3.70706e-06	-1.4883e-10	-0.700415	0.000184724	-1.4883e-10	-0.714955
230228043	chr1:230228043:G:A	6.96547e-06	-1.4883e-10	-0.0696878	0.000406855	-1.4883e-10	0.0746409
230228204	chr1:230228204:A:G	2.48457e-06	-1.4883e-10	-1.10055	0.000125632	-1.4883e-10	-1.10046
230228218	chr1:230228218:A:G	1.51818e-06	-1.53642	-0.0567243	9.99948e-05	-1.32662	-0.00207936
230228272	chr1:230228272:T:C	3.4548e-06	-1.4883e-10	-0.77089	0.000177541	-1.4883e-10	-0.754614
230228546	chr1:230228546:G:A	2.08102e-06	-1.64511	0.367315	0.000106562	-1.6909	0.42581
230228705	chr1:230228705:G:A	1.52232e-06	-1.54534	-0.0450796	9.97404e-05	-1.34114	0.00989317
230228707	chr1:230228707:T:C	3.37685e-06	-1.4883e-10	-0.793711	0.000169891	-1.4883e-10	-0.798659
230228719	chr1:230228719:C:T	2.4938e-06	-1.4883e-10	-1.09685	0.000126103	-1.4883e-10	-1.09672
230229129	chr1:230229129:C:A	6.95907e-07	-1.64275	-0.730444	7.62511e-05	-0.9034	-0.696385
230229279	chr1:230229279:A:G	2.91659e-06	-1.4883e-10	-0.940239	0.00014664	-1.4883e-10	-0.945833
230229385	chr1:230229385:C:T	2.9173e-06	-1.4883e-10	-0.939996	0.000146675	-1.4883e-10	-0.945595
230229895	chr1:230229895:A:G	2.93358e-06	-1.4883e-10	-0.934429	0.00015032	-1.4883e-10	-0.92105
230230301	chr1:230230301:C:T	7.27488e-07	-1.28848	-1.04033	2.41974e-05	-1.70293	-1.04464
230230591	chr1:230230591:C:G	7.02552e-07	-1.2153	-1.14839	2.20525e-05	-1.69207	-1.14832
230230988	chr1:230230988:C:T	1.18611e-06	-1.70418	-0.13579	8.36965e-05	-1.42214	-0.0844838
230230989	chr1:230230989:T:C	1.1507e-06	-1.70425	-0.166027	8.1077e-05	-1.42288	-0.115541
230231127	chr1:230231127:G:A	1.48068e-06	-1.51191	-0.106243	9.82187e-05	-1.29035	-0.0562679
230231421	chr1:230231421:C:T	2.38934e-06	-1.4883e-10	-1.13963	0.000120683	-1.4883e-10	-1.14065
230231541	chr1:230231541:C:G	1.1623e-06	-1.6984	-0.161849	8.50549e-05	-1.37583	-0.114694
230232129	chr1:230232129:A:G	7.01937e-07	-1.3242	-1.04036	2.41303e-05	-1.70568	-1.04467
230232388	chr1:230232388:G:A	7.02264e-07	-1.33476	-1.02934	2.43811e-05	-1.70614	-1.03386
230232878	chr1:230232878:CT:C	3.22228e-06	-1.4883e-10	-0.840565	0.000167407	-1.4883e-10	-0.813388
230233472	chr1:230233472:G:A	2.94717e-06	-1.4883e-10	-0.929808	0.000151058	-1.4883e-10	-0.91615
230233958	chr1:230233958:AG:A	5.15709e-06	-1.4883e-10	-0.370281	0.000272405	-1.4883e-10	-0.326527
230233973	chr1:230233973:T:A	3.06494e-06	-1.4883e-10	-0.890626	0.000158827	-1.4883e-10	-0.866002
230234104	chr1:230234104:G:A	2.36886e-06	-1.4883e-10	-1.14824	0.000119763	-1.4883e-10	-1.1483
230234360	chr1:230234360:G:A	7.01442e-07	-1.30902	-1.05625	2.37818e-05	-1.70468	-1.06022
230234409	chr1:230234409:C:G	2.41944e-06	-1.4883e-10	-1.12712	0.000122332	-1.4883e-10	-1.12708
230234478	chr1:230234478:G:A	5.15092e-06	-1.4883e-10	-0.371477	0.000272068	-1.4883e-10	-0.327766
230235946	chr1:230235946:G:C	2.43305e-06	-1.4883e-10	-1.12151	0.000122794	-1.4883e-10	-1.12331
230236137	chr1:230236137:G:A	6.79045e-07	-1.6586	-0.739118	7.11599e-05	-0.96354	-0.705348
230236279	chr1:230236279:A:G	1.20863e-06	-1.59389	-0.227271	5.93659e-05	-1.65682	-0.193278
230236315	chr1:230236315:A:G	6.15009e-07	-1.65264	-0.84413	4.45703e-05	-1.2963	-0.840452
230236839	chr1:230236839:C:T	1.36883e-06	-1.6967	-2.24018e-10	7.53445e-05	-1.61175	-2.24018e-10
230237021	chr1:230237021:AG:A	2.91504e-06	-1.4883e-10	-0.94077	0.000146564	-1.4883e-10	-0.946357
230237097	chr1:230237097:G:A	2.89588e-06	-1.4883e-10	-0.947363	0.000149598	-1.4883e-10	-0.925866
230237225	chr1:230237225:C:T	2.93575e-06	-1.4883e-10	-0.933692	0.000147729	-1.4883e-10	-0.938435
230237483	chr1:230237483:T:C	7.53514e-07	-1.15828	-1.13538	2.25583e-05	-1.68166	-1.13605
230237694	chr1:230237694:A:C	2.38911e-06	-1.4883e-10	-1.13973	0.000120672	-1.4883e-10	-1.14074
230237784	chr1:230237784:CT:C	3.62409e-06	-1.4883e-10	-0.723052	0.000184471	-1.4883e-10	-0.716324
230237962	chr1:230237962:A:G	4.56746e-06	-1.4883e-10	-0.491695	0.00023429	-1.4883e-10	-0.477256
230238168	chr1:230238168:G:A	4.09097e-06	-1.4883e-10	-0.601872	0.000208376	-1.4883e-10	-0.594471
230238876	chr1:230238876:C:T	2.55058e-06	-1.4883e-10	-1.07433	0.000129163	-1.4883e-10	-1.07274
230239042	chr1:230239042:T:A	3.19271e-06	-1.4883e-10	-0.849785	0.000161413	-1.4883e-10	-0.849852
230239433	chr1:230239433:G:C	2.42288e-06	-1.4883e-10	-1.1257	0.000122513	-1.4883e-10	-1.1256
230239541	chr1:230239541:G:A	2.45612e-06	-1.4883e-10	-1.11207	0.000123968	-1.4883e-10	-1.11379
230239665	chr1:230239665:A:G	1.36266e-06	-1.70121	-2.24018e-10	8.68693e-05	-1.46941	-2.24018e-10
230239777	chr1:230239777:G:A	6.9382e-07	-1.6302	-0.745998	7.83429e-05	-0.860108	-0.712614
230240438	chr1:230240438:G:A	2.8971e-06	-1.4883e-10	-0.946944	0.00014577	-1.4883e-10	-0.951787
230240484	chr1:230240484:C:T	1.63835e-06	-1.51696	-2.24018e-10	7.06644e-05	-1.67587	-2.24018e-10
230240485	chr1:230240485:G:A	5.89287e-06	-1.4883e-10	-0.23691	0.000309691	-1.4883e-10	-0.198242
230240542	chr1:230240542:A:G	4.02736e-06	-1.4883e-10	-0.617542	0.000205106	-1.4883e-10	-0.610289
230241141	chr1:230241141:T:C	2.99042e-06	-1.4883e-10	-0.915241	0.000154765	-1.4883e-10	-0.891908
230241198	chr1:230241198:G:A	4.72015e-06	-1.4883e-10	-0.458813	0.000248512	-1.4883e-10	-0.418327
230241591	chr1:230241591:C:T	3.68761e-06	-1.4883e-10	-0.705676	0.000184801	-1.4883e-10	-0.714535
230242411	chr1:230242411:G:T	1.18806e-06	-0.987249	-0.851081	9.86985e-05	-0.500923	-0.840825
230242708	chr1:230242708:A:G	3.58171e-06	-1.4883e-10	-0.734813	0.000185954	-1.4883e-10	-0.708319
230242936	chr1:230242936:C:T	3.44813e-06	-1.4883e-10	-0.772821	0.00017758	-1.4883e-10	-0.754398
230243020	chr1:230243020:T:C	1.3619e-06	-1.70178	-2.24018e-10	8.43436e-05	-1.49892	-2.24018e-10
230243462	chr1:230243462:G:A	2.37111e-06	-1.4883e-10	-1.1473	0.000119864	-1.4883e-10	-1.14746
230243654	chr1:230243654:G:A	2.82143e-06	-1.4883e-10	-0.973409	0.000142341	-1.4883e-10	-0.975592
230243966	chr1:230243966:G:A	2.8539e-06	-1.4883e-10	-0.961965	0.000143526	-1.4883e-10	-0.967304
230244207	chr1:230244207:A:G	2.60575e-06	-1.05293	-2.24018e-10	9.09603e-05	-1.42339	-2.24018e-10
230244688	chr1:230244688:C:A	2.40324e-06	-1.4883e-10	-1.13384	0.000121796	-1.4883e-10	-1.13147
230244869	chr1:230244869:C:CAAACACTG	1.45494e-06	-1.63569	-2.24018e-10	8.57199e-05	-1.48273	-2.24018e-10
230244873	chr1:230244873:T:TAG	1.45631e-06	-1.63475	-2.24018e-10	8.5864e-05	-1.48105	-2.24018e-10
230244874	chr1:230244874:TCCTTC:T	1.45048e-06	-1.63876	-2.24018e-10	8.52527e-05	-1.4882	-2.24018e-10
230244880	chr1:230244880:ACC:A	1.45115e-06	-1.6383	-2.24018e-10	8.53205e-05	-1.4874	-2.24018e-10
230245150	chr1:230245150:G:T	2.95641e-06	-1.4883e-10	-0.926679	0.000148621	-1.4883e-10	-0.932418
230245460	chr1:230245460:G:A	9.55754e-07	-1.13757	-0.918341	7.55646e-05	-0.699469	-0.90936
230245541	chr1:230245541:T:C	1.16532e-06	-1.02323	-0.834432	9.56126e-05	-0.549623	-0.823889
230247133	chr1:230247133:A:C	6.60506e-07	-1.3854	-1.04001	2.4121e-05	-1.70641	-1.04432
230247454	chr1:230247454:C:T	2.37417e-06	-1.4883e-10	-1.146	0.000120081	-1.4883e-10	-1.14565
230247508	chr1:230247508:A:G	8.92592e-07	-1.56516	-0.559124	0.000120193	-0.625994	-0.518724
230247769	chr1:230247769:G:A	1.84067e-06	-1.70584	0.305314	0.000187382	-1.07278	0.372116
230248093	chr1:230248093:C:T	6.6217e-07	-1.39594	-1.02694	2.44423e-05	-1.70599	-1.03151
230248104	chr1:230248104:A:C	2.3691e-06	-1.4883e-10	-1.14814	0.00011981	-1.4883e-10	-1.14791
230248139	chr1:230248139:A:G	6.62742e-07	-1.38133	-1.04069	2.41015e-05	-1.70655	-1.04499
230248226	chr1:230248226:T:C	3.35892e-06	-1.4883e-10	-0.799033	0.000168399	-1.4883e-10	-0.807483
230248296	chr1:230248296:G:A	2.79229e-06	-1.4883e-10	-0.983791	0.000140577	-1.4883e-10	-0.988058
230248438	chr1:230248438:A:G	1.48998e-05	1.68673	-0.996032	0.000755151	1.66933	-0.976227
230248514	chr1:230248514:A:G	5.11459e-06	-1.4883e-10	-0.378557	0.000269519	-1.4883e-10	-0.337176
230248525	chr1:230248525:C:T	2.40558e-06	-1.4883e-10	-1.13286	0.000121639	-1.4883e-10	-1.13276
230248629	chr1:230248629:T:C	3.50507e-06	-0.756444	-2.24018e-10	0.000121264	-1.13585	-2.24018e-10
230248792	chr1:230248792:A:G	2.36877e-06	-1.4883e-10	-1.14828	0.000119786	-1.4883e-10	-1.14811
230248836	chr1:230248836:C:T	2.41644e-06	-1.4883e-10	-1.12836	0.000122191	-1.4883e-10	-1.12823
230248899	chr1:230248899:A:AT	3.35345e-06	-1.4883e-10	-0.800664	0.000168128	-1.4883e-10	-0.809092
230249191	chr1:230249191:T:C	3.24084e-06	-1.4883e-10	-0.83482	0.000166649	-1.4883e-10	-0.817928
230249224	chr1:230249224:G:A	6.32563e-07	-1.33898	-1.12965	2.22524e-05	-1.70249	-1.12888
230249306	chr1:230249306:G:T	3.17551e-06	-0.855184	-2.24018e-10	0.000100442	-1.32424	-2.24018e-10
230249645	chr1:230249645:C:G	3.25248e-06	-1.4883e-10	-0.831235	0.000166142	-1.4883e-10	-0.820972
230249684	chr1:230249684:CT:C	4.08137e-06	0.457659	-1.06188	0.000185894	0.34311	-1.05175
230250262	chr1:230250262:G:A	2.92952e-06	-1.4883e-10	-0.935817	0.000147764	-1.4883e-10	-0.938203
230250264	chr1:230250264:C:T	2.85892e-06	-1.4883e-10	-0.960211	0.000143774	-1.4883e-10	-0.965577
230250298	chr1:230250298:G:A	2.3689e-06	-1.4883e-10	-1.14823	0.000119796	-1.4883e-10	-1.14803
230250428	chr1:230250428:C:T	2.41567e-06	-1.4883e-10	-1.12868	0.000122151	-1.4883e-10	-1.12856
230250595	chr1:230250595:T:A	1.0743e-06	-1.69944	-0.239537	7.75388e-05	-1.38842	-0.194622
230250892	chr1:230250892:A:C	3.47367e-06	-0.765442	-2.24018e-10	0.000120526	-1.14195	-2.24018e-10
230251017	chr1:230251017:G:A	4.44315e-06	-1.4883e-10	-0.51929	0.000233551	-1.4883e-10	-0.480415
230251537	chr1:230251537:A:G	4.14235e-06	-1.68672	1.09733	0.000473006	-0.979164	1.20446
230251539	chr1:230251539:G:A	6.325e-07	-1.40388	-1.06485	2.35622e-05	-1.70557	-1.06861
230251591	chr1:230251591:A:G	2.38524e-06	-1.4883e-10	-1.14135	0.000120758	-1.4883e-10	-1.14003
230251880	chr1:230251880:G:A	1.36946e-06	-1.69624	-2.24018e-10	8.92764e-05	-1.44208	-2.24018e-10
230251964	chr1:230251964:G:GC	1.21259e-05	1.55244	-1.06775	0.000612966	1.53796	-1.05346
230252359	chr1:230252359:C:T	2.52783e-06	-1.4883e-10	-1.08329	0.000127832	-1.4883e-10	-1.0831
230252423	chr1:230252423:G:A	2.36929e-06	-1.4883e-10	-1.14806	0.000119783	-1.4883e-10	-1.14813
230252469	chr1:230252469:A:G	2.42091e-06	-1.5934	0.466889	0.00031785	-0.714754	0.542518
230252499	chr1:230252499:A:G	3.02063e-06	-1.4883e-10	-0.905187	0.000155559	-1.4883e-10	-0.88679
230252551	chr1:230252551:C:T	1.63323e-06	-1.52009	-2.24018e-10	7.40625e-05	-1.62891	-2.24018e-10
230253032	chr1:230253032:G:A	4.25967e-06	-0.514515	-0.0469474	8.098e-05	-1.5423	0.00269008
230253123	chr1:230253123:C:T	1.12316e-06	-1.48801	-0.406493	7.35975e-05	-1.26807	-0.367135
230253712	chr1:230253712:A:G	4.02391e-06	-1.4883e-10	-0.618399	0.000208308	-1.4883e-10	-0.594797
230254093	chr1:230254093:G:A	2.85624e-06	-1.4883e-10	-0.961147	0.000143753	-1.4883e-10	-0.96572
230254281	chr1:230254281:G:A	9.02506e-07	-1.63795	-0.475282	0.000106124	-0.837528	-0.431683
230254353	chr1:230254353:C:T	3.48502e-06	-1.60575	0.843572	0.000194189	-1.66839	1.00341
230254360	chr1:230254360:C:T	2.56738e-06	-1.4883e-10	-1.06777	0.000129862	-1.4883e-10	-1.06734
230254536	chr1:230254536:G:A	1.23652e-05	-1.4883e-10	0.504235	0.000670638	-1.4883e-10	0.574412
230254702	chr1:230254702:A:G	1.35713e-06	-1.70528	-2.24018e-10	6.93667e-05	-1.69441	-2.24018e-10
230254766	chr1:230254766:G:C	2.36888e-06	-1.4883e-10	-1.14824	0.000119881	-1.4883e-10	-1.14731
230254778	chr1:230254778:G:A	2.85334e-06	-1.4883e-10	-0.962162	0.000143609	-1.4883e-10	-0.966721
230254971	chr1:230254971:C:T	6.17317e-07	-1.4637	-1.02932	2.4563e-05	-1.69872	-1.03386
230255096	chr1:230255096:A:G	2.44923e-06	-1.4883e-10	-1.11488	0.000123483	-1.4883e-10	-1.11771
230255210	chr1:230255210:C:T	2.47411e-06	-1.4883e-10	-1.10477	0.000124682	-1.4883e-10	-1.10805
230255510	chr1:230255510:C:T	1.40287e-06	-0.976093	-0.696043	0.000121163	-0.453185	-0.683493
230255895	chr1:230255895:A:C	3.78835e-06	-1.4883e-10	-0.678723	0.000190869	-1.4883e-10	-0.682231
230255946	chr1:230255946:T:G	2.6273e-06	-1.4883e-10	-1.0447	0.000132302	-1.4883e-10	-1.04873
230255967	chr1:230255967:G:A	4.17603e-06	-0.942401	0.361109	0.000366042	-0.449837	0.418769
230256174	chr1:230256174:C:T	6.02223e-06	-1.4883e-10	-0.215196	0.000318999	-1.4883e-10	-0.168629
230256208	chr1:230256208:A:G	1.09886e-06	-1.53751	-0.378875	7.08361e-05	-1.33438	-0.339068
230256544	chr1:230256544:T:TA	2.38919e-06	-1.4883e-10	-1.1397	0.000120878	-1.4883e-10	-1.13903
230256604	chr1:230256604:T:C	2.50961e-06	-1.4883e-10	-1.09052	0.000126507	-1.4883e-10	-1.09352
230256702	chr1:230256702:T:C	1.35939e-06	-1.70362	-2.24018e-10	7.29675e-05	-1.6438	-2.24018e-10
230256785	chr1:230256785:T:G	1.3377e-06	-1.70628	-0.0134205	0.000136996	-1.05978	0.0459126
230256979	chr1:230256979:G:A	2.31473e-06	-1.17136	-2.24018e-10	7.17595e-05	-1.6605	-2.24018e-10
230257256	chr1:230257256:C:T	5.93406e-07	-1.46945	-1.06308	2.38009e-05	-1.69723	-1.06686
230258204	chr1:230258204:C:T	2.39611e-06	-1.4883e-10	-1.13681	0.000121205	-1.4883e-10	-1.13634
230258417	chr1:230258417:A:G	1.03044e-06	-1.45581	-0.52486	0.000163095	-0.356467	-0.483018
230258552	chr1:230258552:T:C	3.47226e-06	-1.4883e-10	-0.765847	0.000179332	-1.4883e-10	-0.744578
230259086	chr1:230259086:A:T	6.26249e-07	-1.41758	-1.06108	2.36734e-05	-1.70456	-1.06491
230259564	chr1:230259564:T:C	6.21815e-06	-1.4883e-10	-0.183181	0.000317232	-1.4883e-10	-0.174184
230259739	chr1:230259739:A:G	1.70599e-06	-1.47651	-2.24018e-10	0.00022305	-0.526422	-2.24018e-10
230259788	chr1:230259788:A:G	9.20417e-07	-1.39206	-0.701525	3.3717e-05	-1.70612	-0.709695
230260140	chr1:230260140:A:G	2.04764e-05	1.76419	-0.755571	0.000615312	1.22504	-0.736731
230260185	chr1:230260185:T:C	2.73575e-06	-1.4883e-10	-1.00425	0.000137769	-1.4883e-10	-1.00824
230260977	chr1:230260977:T:C	3.49386e-06	-1.4883e-10	-0.759645	0.000178784	-1.4883e-10	-0.74764
230261199	chr1:230261199:G:A	5.4779e-06	-1.4883e-10	-0.309931	0.000289776	-1.4883e-10	-0.264709
230261598	chr1:230261598:C:G	2.67227e-06	-1.4883e-10	-1.02773	0.000134605	-1.4883e-10	-1.03148
230261960	chr1:230261960:G:A	3.14962e-06	-1.4883e-10	-0.863372	0.000158027	-1.4883e-10	-0.871053
230262356	chr1:230262356:A:G	2.90838e-05	1.35953	-2.24018e-10	0.000314185	-0.183834	-2.24018e-10
230262495	chr1:230262495:C:T	1.15531e-06	-1.70577	-0.160518	0.000115853	-1.07578	-0.105718
230262858	chr1:230262858:T:G	2.81626e-06	-1.4883e-10	-0.975245	0.000141774	-1.4883e-10	-0.979585
230263193	chr1:230263193:G:C	1.51226e-05	1.74876	-1.04322	0.000763263	1.73267	-1.02888
230263199	chr1:230263199:G:C	7.22517e-06	-1.4883e-10	-0.0330821	0.000363023	-1.4883e-10	-0.0393506
230263664	chr1:230263664:G:A	4.48567e-07	-1.6993	-1.11306	4.19193e-05	-1.08561	-1.11246
230264101	chr1:230264101:C:T	6.15197e-07	-1.38745	-1.10901	2.25576e-05	-1.70624	-1.11151
230264375	chr1:230264375:C:G	1.16751e-06	-1.70641	-0.149369	0.0001197	-1.05456	-0.0942672
230264609	chr1:230264609:T:C	2.17813e-06	-1.6788	0.446613	0.000246412	-0.960159	0.533347
230264702	chr1:230264702:AAAGT:A	1.19779e-06	-1.70623	-0.123945	0.000122	-1.06141	-0.0683837
230265205	chr1:230265205:T:G	4.39904e-06	-1.4883e-10	-0.529266	0.000225684	-1.4883e-10	-0.514681
230265495	chr1:230265495:G:T	2.43571e-06	-1.39147	0.27105	0.000116196	-1.50304	0.324494
230265643	chr1:230265643:C:T	3.32193e-06	-1.3521	0.541993	0.000158287	-1.47033	0.600922
230265888	chr1:230265888:G:T	8.29133e-07	-1.64064	-0.557388	9.59227e-05	-0.854137	-0.516137
230266004	chr1:230266004:C:T	6.03426e-07	-1.39328	-1.12251	2.22724e-05	-1.70597	-1.1245
230266021	chr1:230266021:T:G	6.22116e-07	-1.38656	-1.09872	2.2687e-05	-1.70537	-1.10665
230266878	chr1:230266878:A:G	2.23184e-05	1.85256	-0.757804	0.000669696	1.31205	-0.73904
230267240	chr1:230267240:T:C	5.91382e-07	-1.60644	-0.929507	7.3544e-05	-0.728731	-0.907202
230267297	chr1:230267297:C:T	1.20782e-06	-1.70571	-0.116128	0.000121097	-1.07684	-0.0603864
230267406	chr1:230267406:C:T	2.98203e-06	-0.91805	-2.24018e-10	0.000106368	-1.26691	-2.24018e-10
230267490	chr1:230267490:C:T	2.74421e-06	-1.4883e-10	-1.00116	0.000138193	-1.4883e-10	-1.00517
230267657	chr1:230267657:C:T	4.69748e-06	-1.4883e-10	-0.463627	0.000240055	-1.4883e-10	-0.452948
230268304	chr1:230268304:TC:T	1.22258e-06	-1.07518	-0.734513	0.000102265	-0.583733	-0.722512
230268557	chr1:230268557:C:T	6.43374e-07	-1.32627	-1.12541	2.22139e-05	-1.70576	-1.12734
230269271	chr1:230269271:C:T	4.90502e-06	-1.4883e-10	-0.420394	0.000246909	-1.4883e-10	-0.424798
230269586	chr1:230269586:C:A	3.49376e-06	-1.4883e-10	-0.759675	0.000180478	-1.4883e-10	-0.738207
230269765	chr1:230269765:C:T	6.33071e-07	-1.35662	-1.11121	2.2499e-05	-1.70668	-1.11367
230269895	chr1:230269895:C:T	1.3628e-06	-1.70331	0.00219851	0.000130826	-1.13641	0.0764636
230269905	chr1:230269905:T:C	2.72999e-06	-1.4883e-10	-1.00635	0.000137483	-1.4883e-10	-1.01032
230270554	chr1:230270554:G:A	4.89877e-06	-1.4883e-10	-0.421669	0.000258152	-1.4883e-10	-0.380269
230270714	chr1:230270714:G:T	4.34837e-06	-0.271257	-0.269596	7.52866e-05	-1.40185	-0.210666
230271220	chr1:230271220:C:T	3.44371e-06	-1.4883e-10	-0.774105	0.000179246	-1.4883e-10	-0.745058
230271687	chr1:230271687:CTG:C	5.46714e-06	-1.4883e-10	-0.311898	0.000286426	-1.4883e-10	-0.276336
230272016	chr1:230272016:C:G	1.3613e-06	-1.70221	-2.24018e-10	7.3816e-05	-1.63224	-2.24018e-10
230272427	chr1:230272427:G:A	2.53454e-06	-1.4883e-10	-1.08064	0.000127742	-1.4883e-10	-1.08381
230272492	chr1:230272492:G:A	4.05966e-06	-1.4883e-10	-0.609553	0.000210234	-1.4883e-10	-0.585594
230272780	chr1:230272780:C:T	3.48121e-06	-1.4883e-10	-0.763272	0.000177422	-1.4883e-10	-0.755287
230273106	chr1:230273106:C:T	8.60008e-07	-1.18937	-0.9721	2.6625e-05	-1.66747	-0.984496
230273112	chr1:230273112:A:G	1.46604e-06	-0.538292	-1.0898	5.35247e-05	-0.870741	-1.08293
230273693	chr1:230273693:T:G	1.02974e-05	-1.4883e-10	0.321237	0.000518019	-1.4883e-10	0.316194
230273816	chr1:230273816:A:C	1.3468e-06	-0.610162	-1.10276	2.96366e-05	-1.44696	-1.09785
230273878	chr1:230273878:A:G	1.44838e-06	-1.68107	0.0408604	7.52982e-05	-1.70257	0.0902084
230274274	chr1:230274274:T:C	4.01989e-06	-1.4883e-10	-0.619399	0.000205933	-1.4883e-10	-0.606268
230274404	chr1:230274404:C:T	6.67396e-06	-1.4883e-10	-0.11244	0.000347874	-1.4883e-10	-0.0819756
230274471	chr1:230274471:G:A	2.76776e-05	-1.4883e-10	1.30997	0.00153852	-1.4883e-10	1.40476
230274596	chr1:230274596:G:A	6.57208e-05	-1.4883e-10	2.17476	0.00376944	-1.4883e-10	2.30086
230274628	chr1:230274628:G:A	9.86733e-07	-0.969723	-1.05429	2.63938e-05	-1.60938	-1.0513
230274868	chr1:230274868:T:C	1.39533e-06	-1.67752	-2.24018e-10	8.42659e-05	-1.49984	-2.24018e-10
230274972	chr1:230274972:A:G	2.48151e-06	-1.4883e-10	-1.10179	0.000125665	-1.4883e-10	-1.1002
230275038	chr1:230275038:T:C	3.28774e-05	-1.4883e-10	1.48213	0.00185874	-1.4883e-10	1.59384
230275107	chr1:230275107:CACATATATAT:C	4.29109e-05	-1.4883e-10	1.74847	0.00243773	-1.4883e-10	1.86501
230275180	chr1:230275180:T:C	2.44932e-06	-1.4883e-10	-1.11484	0.000123844	-1.4883e-10	-1.1148
230275317	chr1:230275317:A:C	2.44536e-05	-1.4883e-10	1.18612	0.00131915	-1.4883e-10	1.25093
230275534	chr1:230275534:TAG:T	2.64778e-06	-1.4883e-10	-1.03693	0.000134221	-1.4883e-10	-1.03433
230275553	chr1:230275553:G:A	1.35575e-06	-1.7063	-2.24018e-10	7.64034e-05	-1.59779	-2.24018e-10
230275755	chr1:230275755:T:TAC	2.81882e-06	-1.4883e-10	-0.974337	0.000141534	-1.4883e-10	-0.981276
230275758	chr1:230275758:A:G	4.71934e-07	-1.69127	-1.0703	2.4224e-05	-1.66888	-1.07759
230275810	chr1:230275810:A:G	4.65402e-06	-1.59989	1.12697	0.00024399	-1.63806	1.20137
230275909	chr1:230275909:CAT:C	1.67191e-06	-0.462494	-1.0342	3.38312e-05	-1.38204	-1.0304
230275926	chr1:230275926:C:T	1.07641e-06	-1.10883	-0.828193	6.23702e-05	-0.976997	-0.823733
230275958	chr1:230275958:ATATATACATGCCACATATATATACGTATATATACATGCCACATATATATACGTATATATACATGCCACATATATATACG:A	1.82559e-06	-1.12407	-0.284687	0.00015776	-0.596876	-0.275866
230276281	chr1:230276281:C:G	1.64244e-06	-0.470133	-1.04434	3.32453e-05	-1.38928	-1.04062
230276365	chr1:230276365:T:G	1.59621e-06	-0.517956	-1.02506	3.31695e-05	-1.41115	-1.02103
230276629	chr1:230276629:C:T	2.51269e-06	-1.4883e-10	-1.0893	0.000126536	-1.4883e-10	-1.09329
230277051	chr1:230277051:C:T	1.55872e-06	-0.539967	-1.02682	3.27513e-05	-1.42205	-1.02282
230277088	chr1:230277088:C:T	1.27492e-06	-1.31891	-0.448858	4.72137e-05	-1.65115	-0.427979
230277090	chr1:230277090:G:C	5.68882e-07	-1.7063	-0.868433	4.47797e-05	-1.25993	-0.872133
230277472	chr1:230277472:G:A	4.26814e-06	-1.4883e-10	-0.559476	0.000218611	-1.4883e-10	-0.546521
230277567	chr1:230277567:T:C	7.80529e-07	-1.70465	-0.553789	5.91773e-05	-1.34278	-0.510501
230278093	chr1:230278093:G:A	3.18743e-06	-0.851439	-2.24018e-10	0.000109831	-1.23487	-2.24018e-10
230278499	chr1:230278499:T:C	2.67413e-06	-1.4883e-10	-1.02703	0.000136605	-1.4883e-10	-1.01672
230278971	chr1:230278971:C:T	9.18215e-07	-1.03668	-1.05929	2.85634e-05	-1.53101	-1.05068
230279279	chr1:230279279:A:G	5.8034e-07	-1.40655	-1.14824	3.7535e-05	-1.16148	-1.14706
230279402	chr1:230279402:G:A	1.28899e-06	-1.26298	-0.493809	4.60052e-05	-1.63122	-0.473846
230279466	chr1:230279466:C:T	2.71976e-06	-1.4883e-10	-1.01011	0.000137894	-1.4883e-10	-1.00733
230279498	chr1:230279498:T:C	7.15484e-07	-1.60728	-0.738164	3.26311e-05	-1.6899	-0.758652
230279671	chr1:230279671:A:G	2.46465e-06	-1.4883e-10	-1.1086	0.000124257	-1.4883e-10	-1.11146
230280064	chr1:230280064:G:A	3.82436e-06	-0.467632	-0.201631	7.62191e-05	-1.40417	-0.196037
230280082	chr1:230280082:G:A	5.45549e-06	-1.4883e-10	-0.314032	0.000288273	-1.4883e-10	-0.269908
230280178	chr1:230280178:G:T	3.81722e-06	-1.56197	0.89084	0.000243178	-1.39697	0.956949
230280292	chr1:230280292:G:A	2.83293e-06	-0.37942	-0.589921	0.000397552	0.661848	-0.610339
230280338	chr1:230280338:C:T	2.72805e-06	-1.4883e-10	-1.00707	0.000138308	-1.4883e-10	-1.00433
230280472	chr1:230280472:T:C	4.53923e-06	-1.4883e-10	-0.497897	0.000245816	-1.4883e-10	-0.429233
230280573	chr1:230280573:A:C	5.93634e-07	-1.38949	-1.14266	2.25814e-05	-1.67459	-1.1421
230280574	chr1:230280574:C:T	1.41493e-06	-0.598677	-1.0649	0.000393132	1.09844	-1.05811
230280665	chr1:230280665:GC:G	9.46567e-07	-1.25709	-0.808479	3.60649e-05	-1.52098	-0.82752
230280705	chr1:230280705:C:T	2.37263e-06	-1.4883e-10	-1.14666	0.000119886	-1.4883e-10	-1.14727
230281022	chr1:230281022:A:G	1.35709e-06	-1.70531	-2.24018e-10	7.04375e-05	-1.67909	-2.24018e-10
230281086	chr1:230281086:T:A	6.287e-07	-1.65289	-0.821868	3.41447e-05	-1.56866	-0.834546
230281134	chr1:230281134:C:T	3.28229e-06	-1.4883e-10	-0.822112	0.000165932	-1.4883e-10	-0.82224
230281204	chr1:230281204:C:T	4.87826e-07	-1.65522	-1.07323	4.55501e-05	-1.03595	-1.07905
230281207	chr1:230281207:A:G	4.63007e-07	-1.63423	-1.14644	2.56846e-05	-1.54479	-1.14314
230281310	chr1:230281310:G:C	2.44823e-06	0.0328323	-1.14812	4.13594e-05	-1.06335	-1.14817
230281548	chr1:230281548:A:G	1.52059e-06	-0.839721	-0.751836	0.000250898	0.329974	-0.738745
230281568	chr1:230281568:T:C	2.62573e-06	-1.4883e-10	-1.0453	0.000133084	-1.4883e-10	-1.04284
230281574	chr1:230281574:T:C	8.52334e-07	-1.02371	-1.14672	2.4169e-05	-1.602	-1.14675
230281575	chr1:230281575:T:A	8.42607e-07	-1.03679	-1.14512	2.40783e-05	-1.60734	-1.14517
230281583	chr1:230281583:A:G	9.55933e-07	-1.33694	-0.718785	6.34402e-05	-1.08667	-0.697054
230281625	chr1:230281625:C:T	8.65202e-07	-1.60875	-0.546695	4.82176e-05	-1.5483	-0.509791
230281662	chr1:230281662:T:C	4.39717e-07	-1.69062	-1.14166	3.15865e-05	-1.34164	-1.13944
230281811	chr1:230281811:T:C	2.26747e-06	-1.70659	0.514604	0.00013752	-1.54039	0.530335
230281814	chr1:230281814:A:G	2.27385e-06	-1.70606	0.516883	0.000139511	-1.5283	0.532625
230282244	chr1:230282244:T:C	7.43799e-07	-1.68375	-0.62289	3.99766e-05	-1.65058	-0.594946
230282455	chr1:230282455:C:T	2.30286e-06	-0.21339	-0.963112	4.06026e-05	-1.27101	-0.958973
230282655	chr1:230282655:G:A	3.65606e-06	-1.4883e-10	-0.714268	0.000190381	-1.4883e-10	-0.684788
230282683	chr1:230282683:G:A	4.04612e-06	0.300626	-0.913521	0.00110206	1.99187	-0.920752
230282940	chr1:230282940:AGT:A	2.4879e-06	-1.4883e-10	-1.09922	0.000125968	-1.4883e-10	-1.09779
230282997	chr1:230282997:C:A	6.44577e-07	-1.35367	-1.09614	3.36722e-05	-1.33227	-1.08488
230283028	chr1:230283028:T:C	6.15081e-07	-1.39904	-1.09761	5.08991e-05	-0.913876	-1.0901
230283052	chr1:230283052:A:G	3.61881e-06	-1.4883e-10	-0.724509	0.000185892	-1.4883e-10	-0.70865
230283304	chr1:230283304:A:G	0.000110251	-1.4883e-10	2.69211	0.00600359	-1.4883e-10	2.7663
230283364	chr1:230283364:G:A	2.50525e-06	-1.4883e-10	-1.09227	0.000126867	-1.4883e-10	-1.09068
230283400	chr1:230283400:A:G	3.39521e-06	-1.4883e-10	-0.788287	0.000174216	-1.4883e-10	-0.773523
230283406	chr1:230283406:C:T	1.13352e-06	-0.831335	-1.05399	8.64081e-05	-0.419606	-1.05513
230283461	chr1:230283461:G:A	6.80138e-06	-1.4883e-10	-0.0935272	0.000358354	-1.4883e-10	-0.0522943
230283562	chr1:230283562:C:T	4.71199e-07	-1.68997	-1.07316	2.45281e-05	-1.66295	-1.07105
230283566	chr1:230283566:C:T	2.51977e-06	-1.4883e-10	-1.08649	0.000127172	-1.4883e-10	-1.08827
230283598	chr1:230283598:G:A	1.31108e-06	-0.98553	-0.754272	7.76719e-05	-0.814592	-0.766732
230283678	chr1:230283678:G:A	3.20579e-06	-0.845695	-2.24018e-10	0.00021921	-0.543787	-2.24018e-10
230283811	chr1:230283811:T:C	1.78331e-05	0.870402	-2.24018e-10	0.000290816	-0.261125	-2.24018e-10
230283987	chr1:230283987:G:A	5.28589e-07	-1.65754	-0.990657	2.61893e-05	-1.7007	-0.967764
230284205	chr1:230284205:A:G	2.40859e-06	-1.4883e-10	-1.13161	0.0001218	-1.4883e-10	-1.13144
230284359	chr1:230284359:C:T	2.38396e-06	-1.4883e-10	-1.14189	0.000120548	-1.4883e-10	-1.14177
230284624	chr1:230284624:T:C	9.26959e-07	-1.29814	-0.788357	4.92686e-05	-1.27523	-0.761301
230284626	chr1:230284626:C:T	2.93566e-06	-1.4883e-10	-0.93372	0.000150806	-1.4883e-10	-0.917823
230284673	chr1:230284673:G:A	4.37211e-06	0.604773	-1.14018	0.00128537	2.36791	-1.14292
230284798	chr1:230284798:A:G	1.73371e-06	-1.46039	-2.24018e-10	7.17521e-05	-1.6606	-2.24018e-10
230284855	chr1:230284855:C:T	4.99707e-05	1.29198	0.608807	0.00215522	1.09272	0.649109
230285052	chr1:230285052:G:A	4.15105e-06	-1.4883e-10	-0.587292	0.00021273	-1.4883e-10	-0.573792
230285188	chr1:230285188:G:A	3.51095e-06	-1.4883e-10	-0.754768	0.000182545	-1.4883e-10	-0.726818
230285446	chr1:230285446:G:A	3.88837e-06	-0.652664	-2.24018e-10	0.000274781	-0.317844	-2.24018e-10
230285474	chr1:230285474:GA:G	2.37608e-05	1.15738	-2.24018e-10	0.000976155	0.949804	-2.24018e-10
230285573	chr1:230285573:C:G	2.45114e-05	1.18849	-2.24018e-10	0.00100616	0.980082	-2.24018e-10
230285634	chr1:230285634:G:A	2.45009e-06	-1.4883e-10	-1.11453	0.000123909	-1.4883e-10	-1.11427
230285731	chr1:230285731:T:C	6.35603e-07	-1.33576	-1.12807	2.57225e-05	-1.55316	-1.13329
230285757	chr1:230285757:T:C	5.1777e-07	-1.5476	-1.12128	2.53312e-05	-1.57441	-1.12737
230285774	chr1:230285774:G:A	5.28195e-07	-1.53206	-1.11688	2.5788e-05	-1.56044	-1.12347
230285819	chr1:230285819:A:G	9.91497e-07	-1.32222	-0.696972	3.83146e-05	-1.62029	-0.667694
230285976	chr1:230285976:G:A	6.33713e-07	-1.6242	-0.84261	4.38569e-05	-1.32242	-0.830461
230285991	chr1:230285991:A:T	2.81421e-06	-1.4883e-10	-0.975971	0.000142776	-1.4883e-10	-0.97254
230286285	chr1:230286285:T:G	2.42023e-05	1.1758	-2.24018e-10	0.00099761	0.971545	-2.24018e-10
230286473	chr1:230286473:G:T	2.58398e-06	-1.4883e-10	-1.06132	0.000130962	-1.4883e-10	-1.05891
230286529	chr1:230286529:TGA:T	2.45242e-06	-1.4883e-10	-1.11358	0.000123751	-1.4883e-10	-1.11554
230286631	chr1:230286631:A:G	5.03725e-07	-1.58397	-1.11241	2.47e-05	-1.6081	-1.11891
230286808	chr1:230286808:C:T	2.83329e-06	-1.4883e-10	-0.969214	0.000145326	-1.4883e-10	-0.954835
230286820	chr1:230286820:G:A	2.19462e-05	1.07794	-2.24018e-10	0.000907961	0.877385	-2.24018e-10
230286833	chr1:230286833:C:T	2.48489e-06	-1.4883e-10	-1.10042	0.000125437	-1.4883e-10	-1.10202
230286901	chr1:230286901:A:AC	4.35025e-07	-1.70631	-1.1367	2.22477e-05	-1.69644	-1.13514
230286997	chr1:230286997:T:G	4.35526e-07	-1.70622	-1.13563	2.21196e-05	-1.70334	-1.13401
230287117	chr1:230287117:G:A	2.47321e-06	-1.4883e-10	-1.10514	0.000125081	-1.4883e-10	-1.10486
230287239	chr1:230287239:G:A	4.36588e-07	-1.70639	-1.13303	2.21912e-05	-1.70287	-1.13125
230287241	chr1:230287241:C:G	1.66117e-06	-1.50313	-2.24018e-10	6.96612e-05	-1.69017	-2.24018e-10
230287513	chr1:230287513:A:G	2.38095e-06	-1.4883e-10	-1.14315	0.000120292	-1.4883e-10	-1.1439
230287633	chr1:230287633:GC:G	5.21067e-07	-1.51425	-1.14828	2.5511e-05	-1.54635	-1.14835
230287735	chr1:230287735:A:C	6.9524e-07	-1.23514	-1.13901	2.87781e-05	-1.44081	-1.13339
230287945	chr1:230287945:G:C	2.91096e-06	-1.4883e-10	-0.942171	0.000147121	-1.4883e-10	-0.942565
230287974	chr1:230287974:G:T	4.77544e-06	-1.4883e-10	-0.447167	0.000248093	-1.4883e-10	-0.420011
230287998	chr1:230287998:C:T	6.48891e-07	-1.30577	-1.13738	2.73761e-05	-1.4929	-1.13124
230288044	chr1:230288044:A:G	1.09011e-06	-1.6467	-0.277675	6.02957e-05	-1.60089	-0.233665
230288052	chr1:230288052:C:T	2.65552e-06	-1.4883e-10	-1.03401	0.000135833	-1.4883e-10	-1.02239
230288145	chr1:230288145:A:T	6.56704e-07	-1.28433	-1.14684	2.7404e-05	-1.47885	-1.14427
230288189	chr1:230288189:G:A	6.70919e-07	-1.27139	-1.13837	2.80056e-05	-1.46887	-1.13254
230288255	chr1:230288255:G:A	2.52534e-06	-1.4883e-10	-1.08428	0.000127718	-1.4883e-10	-1.08399
230288363	chr1:230288363:A:G	6.90037e-07	-1.25664	-1.12502	3.04635e-05	-1.39021	-1.12708
230288384	chr1:230288384:T:C	6.6136e-07	-1.36914	-1.05497	2.65216e-05	-1.59063	-1.06523
230288511	chr1:230288511:G:T	6.11549e-07	-1.70655	-0.795867	3.22645e-05	-1.67356	-0.786289
230288542	chr1:230288542:T:C	6.73748e-07	-1.28728	-1.11828	2.98817e-05	-1.41598	-1.12059
230288648	chr1:230288648:G:A	2.73772e-06	-1.4883e-10	-1.00353	0.000138922	-1.4883e-10	-0.999904
230288777	chr1:230288777:G:A	2.69864e-06	0.106829	-1.12474	4.52471e-05	-0.997963	-1.12371
230288803	chr1:230288803:C:T	2.52426e-06	-1.4883e-10	-1.0847	0.000127663	-1.4883e-10	-1.08442
230288804	chr1:230288804:T:C	6.91976e-07	-1.30282	-1.07603	2.94388e-05	-1.49033	-1.06117
230288877	chr1:230288877:T:G	2.52534e-06	-1.4883e-10	-1.08428	0.000127718	-1.4883e-10	-1.08399
230289001	chr1:230289001:C:T	6.06711e-07	-1.69659	-0.813764	3.07868e-05	-1.70216	-0.804573
230289344	chr1:230289344:A:G	4.44705e-07	-1.67258	-1.14842	2.17331e-05	-1.70668	-1.1483
230289379	chr1:230289379:G:A	2.52416e-06	-1.4883e-10	-1.08475	0.000127658	-1.4883e-10	-1.08446
230289430	chr1:230289430:CAG:C	7.24462e-07	-1.28198	-1.051	3.0693e-05	-1.47572	-1.03407
230289731	chr1:230289731:T:C	6.81454e-07	-1.38207	-1.01211	2.97092e-05	-1.55116	-0.991204
230289826	chr1:230289826:G:A	1.78416e-06	-0.352061	-1.07965	3.36477e-05	-1.3407	-1.07717
230289991	chr1:230289991:G:A	3.01441e-06	-1.4883e-10	-0.907249	0.000153755	-1.4883e-10	-0.898458
230290115	chr1:230290115:C:T	6.21936e-07	-1.70583	-0.779743	3.23302e-05	-1.68749	-0.770324
230290192	chr1:230290192:A:T	2.12931e-05	1.04773	-2.24018e-10	0.000879921	0.846015	-2.24018e-10
230290326	chr1:230290326:G:A	2.50202e-06	-1.4883e-10	-1.09355	0.000126536	-1.4883e-10	-1.09329
230290329	chr1:230290329:C:T	2.75179e-06	-1.4883e-10	-0.998401	0.000139577	-1.4883e-10	-0.995202
230290464	chr1:230290464:T:TCTCA	7.76855e-06	0.0394304	-2.24018e-10	0.000246165	-0.427815	-2.24018e-10
230290640	chr1:230290640:C:T	2.76037e-06	-1.4883e-10	-0.995288	0.000140016	-1.4883e-10	-0.992057
230290681	chr1:230290681:A:G	7.44926e-07	-1.24885	-1.05627	3.12787e-05	-1.45108	-1.0398
230290731	chr1:230290731:C:T	1.08999e-06	-1.68816	-0.236323	6.22859e-05	-1.60739	-0.194695
230290754	chr1:230290754:G:A	3.41498e-06	-0.782482	-2.24018e-10	0.000116053	-1.17977	-2.24018e-10
230290771	chr1:230290771:C:T	5.14367e-07	-1.69553	-0.979938	2.77941e-05	-1.6479	-0.96109
230290907	chr1:230290907:C:T	2.89575e-06	-1.4883e-10	-0.947408	0.000146789	-1.4883e-10	-0.944819
230291802	chr1:230291802:G:A	7.08094e-07	-1.29063	-1.0652	2.88058e-05	-1.52306	-1.05018
230292094	chr1:230292094:A:G	7.25916e-07	-1.61579	-0.71518	6.44894e-05	-1.04959	-0.717723
230292172	chr1:230292172:C:T	2.4749e-06	-1.4883e-10	-1.10445	0.000124514	-1.4883e-10	-1.1094
230292283	chr1:230292283:G:A	2.7842e-06	-1.4883e-10	-0.986692	0.000140274	-1.4883e-10	-0.990222
230292314	chr1:230292314:T:C	3.16257e-06	-1.4883e-10	-0.859268	0.000162564	-1.4883e-10	-0.842743
230292438	chr1:230292438:T:C	2.38134e-06	-1.4883e-10	-1.14299	0.000120291	-1.4883e-10	-1.1439
230292694	chr1:230292694:A:AT	4.4154e-07	-1.67973	-1.14841	2.1748e-05	-1.70587	-1.14842
230292756	chr1:230292756:A:G	7.13614e-07	-1.26604	-1.08202	6.91538e-05	-0.619017	-1.07847
230292867	chr1:230292867:A:G	2.61128e-06	-1.4883e-10	-1.05081	0.000132627	-1.4883e-10	-1.04627
230292878	chr1:230292878:G:A	5.87217e-07	-1.3953	-1.14771	3.02577e-05	-1.37816	-1.14591
230293111	chr1:230293111:G:A	7.35594e-07	-1.3053	-1.01243	7.04348e-05	-0.670915	-1.00821
230293397	chr1:230293397:C:T	7.57041e-07	-1.33282	-0.956171	7.1438e-05	-0.713582	-0.951405
230293426	chr1:230293426:A:G	4.99909e-06	-1.4883e-10	-0.401398	0.000260328	-1.4883e-10	-0.371876
230293464	chr1:230293464:G:A	8.87248e-07	-1.70232	-0.42796	4.46264e-05	-1.70412	-0.431368
230293729	chr1:230293729:T:C	6.5294e-07	-1.34511	-1.09182	6.06084e-05	-0.740807	-1.08858
230293774	chr1:230293774:G:C	8.26864e-07	-1.5914	-0.609367	6.36695e-05	-1.17655	-0.603563
230294169	chr1:230294169:T:C	1.93508e-06	-0.210808	-1.1397	3.44521e-05	-1.25552	-1.13872
230294288	chr1:230294288:C:T	1.76932e-06	-1.44006	-2.24018e-10	0.000137599	-1.00947	-2.24018e-10
230294327	chr1:230294327:A:G	8.87784e-07	-1.59224	-0.537442	6.73569e-05	-1.19361	-0.530204
230294382	chr1:230294382:A:T	3.64326e-06	-1.4883e-10	-0.717775	0.000184285	-1.4883e-10	-0.717333
230294634	chr1:230294634:A:G	9.80165e-07	-1.58568	-0.445008	7.49688e-05	-1.1796	-0.437148
230294668	chr1:230294668:G:A	6.89494e-07	-1.3193	-1.06315	6.44383e-05	-0.711935	-1.05617
230294786	chr1:230294786:TTATA:T	8.01477e-07	-1.63217	-0.599779	5.87614e-05	-1.2674	-0.592929
230294812	chr1:230294812:T:C	2.39092e-06	-1.4883e-10	-1.13897	0.000121032	-1.4883e-10	-1.13776
230294848	chr1:230294848:G:A	7.25043e-07	-1.18455	-1.14763	3.64988e-05	-1.18814	-1.1484
230294982	chr1:230294982:T:G	6.31801e-07	-1.37351	-1.09632	5.74957e-05	-0.786368	-1.09574
230295278	chr1:230295278:A:G	6.43687e-07	-1.70132	-0.74988	3.20268e-05	-1.70462	-0.762627
230295464	chr1:230295464:CT:C	5.93308e-06	-1.23343	1.00332	0.000371515	-1.07965	1.06342
230295967	chr1:230295967:C:T	5.9772e-06	-1.26672	1.04402	0.000372092	-1.11842	1.10374
230296173	chr1:230296173:C:T	2.69072e-06	-1.4883e-10	-1.02084	0.000136774	-1.4883e-10	-1.01548
230296284	chr1:230296284:G:A	4.41834e-06	-0.524889	-2.24018e-10	0.000324508	-0.151507	-2.24018e-10
230296481	chr1:230296481:T:C	5.06594e-07	-1.63724	-1.05346	2.91408e-05	-1.49993	-1.06175
230296554	chr1:230296554:C:T	2.40874e-06	-1.4883e-10	-1.13155	0.000121685	-1.4883e-10	-1.13238
230296568	chr1:230296568:C:T	9.41628e-07	-1.4966	-0.574201	5.7676e-05	-1.31317	-0.565805
230297268	chr1:230297268:A:G	5.73471e-07	-1.62603	-0.940673	2.93721e-05	-1.6215	-0.932267
230297662	chr1:230297662:T:A	1.13373e-06	-0.985749	-0.899388	4.90208e-05	-1.16336	-0.878214
230297664	chr1:230297664:G:C	1.14234e-06	-0.974454	-0.903124	4.93216e-05	-1.15335	-0.882108
230297736	chr1:230297736:A:T	6.23868e-06	-1.20838	1.0285	0.000392061	-1.05038	1.08798
230298146	chr1:230298146:A:C	1.54366e-06	-1.5765	-2.24018e-10	6.88213e-05	-1.7023	-2.24018e-10
230298222	chr1:230298222:C:T	1.46633e-06	-1.62789	-2.24018e-10	9.64786e-05	-1.3645	-2.24018e-10
230298272	chr1:230298272:TCAAA:T	3.33019e-06	-0.12231	-0.685313	5.77042e-05	-1.19508	-0.683406
230298685	chr1:230298685:G:A	3.73957e-06	-1.4883e-10	-0.691683	0.000190876	-1.4883e-10	-0.682192
230298700	chr1:230298700:C:T	7.08636e-06	-1.13742	1.08494	0.000448375	-0.974337	1.14615
230298705	chr1:230298705:C:T	6.16019e-07	-1.70647	-0.788666	3.37379e-05	-1.62804	-0.78715
230299056	chr1:230299056:G:A	2.91597e-06	-1.4883e-10	-0.940449	0.000149406	-1.4883e-10	-0.927149
230299275	chr1:230299275:G:A	4.37241e-06	-1.4883e-10	-0.535339	0.000223482	-1.4883e-10	-0.524485
230299738	chr1:230299738:T:A	9.25758e-07	-0.940689	-1.14711	6.74513e-05	-0.574609	-1.1478
230299839	chr1:230299839:C:T	3.8264e-06	-1.4883e-10	-0.668728	0.000191908	-1.4883e-10	-0.676802
230299922	chr1:230299922:C:G	2.72963e-06	-1.4883e-10	-1.00649	0.000139958	-1.4883e-10	-0.992473
230299992	chr1:230299992:C:A	6.30724e-07	-1.5044	-0.967146	3.13613e-05	-1.54064	-0.947606
230300176	chr1:230300176:C:T	4.79777e-07	-1.60707	-1.13802	2.42186e-05	-1.60599	-1.1407
230300185	chr1:230300185:A:G	1.29976e-06	-0.626341	-1.12213	5.54612e-05	-0.797542	-1.12059
230300245	chr1:230300245:G:A	1.80423e-06	-0.703189	-0.71733	7.74565e-05	-0.880302	-0.703798
230300256	chr1:230300256:T:C	3.0666e-06	-1.4883e-10	-0.890086	0.000159261	-1.4883e-10	-0.863272
230300339	chr1:230300339:C:T	5.26707e-07	-1.59581	-1.05595	2.40948e-05	-1.70534	-1.04648
230300340	chr1:230300340:A:G	4.54679e-07	-1.66805	-1.13077	2.23454e-05	-1.6926	-1.1346
230300429	chr1:230300429:A:G	5.16577e-07	-1.52278	-1.14841	2.36912e-05	-1.62059	-1.14812
230300521	chr1:230300521:G:T	1.59693e-05	0.760016	-2.24018e-10	0.00044292	0.159571	-2.24018e-10
230300774	chr1:230300774:A:G	1.69477e-06	-0.377641	-1.10547	0.000108237	-0.144227	-1.10527
230300831	chr1:230300831:A:G	8.15994e-07	-1.48778	-0.726222	4.1479e-05	-1.49538	-0.713248
230300869	chr1:230300869:C:T	7.03699e-06	-1.55613	1.49666	0.000457738	-1.42604	1.61852
230300959	chr1:230300959:C:T	9.82905e-07	-1.47383	-0.554067	4.96161e-05	-1.52084	-0.508664
230300960	chr1:230300960:G:A	3.36363e-06	-1.4883e-10	-0.797633	0.000171693	-1.4883e-10	-0.788109
230301444	chr1:230301444:C:T	5.43947e-06	-1.4883e-10	-0.316972	0.000280728	-1.4883e-10	-0.29643
230301612	chr1:230301612:T:C	7.31114e-05	2.89952	-0.618191	0.00343289	2.81724	-0.609903
230301805	chr1:230301805:C:T	2.49625e-06	-1.4883e-10	-1.09586	0.000126559	-1.4883e-10	-1.09311
230301975	chr1:230301975:C:A	3.78389e-06	-1.4883e-10	-0.679901	0.000195149	-1.4883e-10	-0.660054
230302045	chr1:230302045:G:A	7.48049e-07	-1.6605	-0.640441	3.81038e-05	-1.68351	-0.60999
230302078	chr1:230302078:G:A	8.95031e-07	-1.1385	-0.983052	5.67734e-05	-0.911674	-0.983075
230302317	chr1:230302317:C:T	5.52745e-07	-1.52357	-1.07994	2.89725e-05	-1.4944	-1.07307
230302846	chr1:230302846:A:G	4.8404e-07	-1.59258	-1.14366	2.18728e-05	-1.70604	-1.14254
230302941	chr1:230302941:A:C	2.17138e-06	-0.215601	-1.01969	0.00011107	-0.207478	-1.01618
230303111	chr1:230303111:G:A	9.18027e-06	-1.4883e-10	0.206403	0.00046303	-1.4883e-10	0.203976
230303195	chr1:230303195:T:A	1.03631e-06	-1.41172	-0.563261	4.92181e-05	-1.51998	-0.517576
230303199	chr1:230303199:G:A	4.36487e-07	-1.69522	-1.14443	2.26652e-05	-1.66963	-1.14336
230303508	chr1:230303508:G:A	2.10319e-06	-1.2672	-2.24018e-10	0.000100706	-1.32161	-2.24018e-10
230303690	chr1:230303690:C:G	2.53424e-06	-1.4883e-10	-1.08076	0.000128246	-1.4883e-10	-1.07987
230303828	chr1:230303828:C:T	3.08298e-06	-1.4883e-10	-0.884756	0.00015687	-1.4883e-10	-0.878401
230304004	chr1:230304004:C:T	2.38606e-06	-1.4883e-10	-1.14101	0.000120736	-1.4883e-10	-1.14021
230304061	chr1:230304061:A:G	7.02539e-07	-1.42604	-0.937672	4.7416e-05	-1.16384	-0.911018
230304352	chr1:230304352:G:T	2.93624e-06	-1.4883e-10	-0.933522	0.000149312	-1.4883e-10	-0.927779
230304511	chr1:230304511:C:T	7.81676e-07	-1.18196	-1.07501	2.98789e-05	-1.46314	-1.07353
230304602	chr1:230304602:C:G	7.60181e-07	-1.54476	-0.740095	3.62768e-05	-1.6343	-0.708338
230304835	chr1:230304835:T:A	2.80127e-06	-0.980581	-2.24018e-10	0.00012414	-1.1124	-2.24018e-10
230304922	chr1:230304922:T:C	4.31375e-06	-1.4883e-10	-0.548846	0.000228325	-1.4883e-10	-0.503045
230305717	chr1:230305717:C:G	1.40408e-06	-1.67127	-2.24018e-10	6.9903e-05	-1.68671	-2.24018e-10
230305892	chr1:230305892:T:C	6.01198e-06	-0.216899	-2.24018e-10	0.000228419	-0.502637	-2.24018e-10
230305915	chr1:230305915:G:A	2.67385e-06	-1.02713	-2.24018e-10	0.000119548	-1.1501	-2.24018e-10
230306784	chr1:230306784:A:G	2.66721e-06	-1.4883e-10	-1.02962	0.000134764	-1.4883e-10	-1.03029
230306797	chr1:230306797:T:C	1.84806e-06	-1.34889	-0.0476314	9.53719e-05	-1.38226	0.00622517
230307018	chr1:230307018:C:T	5.93333e-07	-1.44256	-1.09009	2.78484e-05	-1.51586	-1.09118
230307101	chr1:230307101:A:C	4.15669e-06	-1.4883e-10	-0.585935	0.000217833	-1.4883e-10	-0.550087
230307170	chr1:230307170:G:C	4.89537e-07	-1.61749	-1.10746	2.68168e-05	-1.53822	-1.10656
230307488	chr1:230307488:G:A	2.90943e-06	-1.4883e-10	-0.942696	0.000146951	-1.4883e-10	-0.943716
230308010	chr1:230308010:G:A	7.04008e-07	-1.34786	-1.01376	3.27193e-05	-1.43036	-1.01549
230308104	chr1:230308104:G:T	7.30654e-05	-1.4883e-10	2.2807	0.00472389	-1.4883e-10	2.52657
230308789	chr1:230308789:A:G	3.70528e-06	-1.4883e-10	-0.700894	0.000193475	-1.4883e-10	-0.66867
230308843	chr1:230308843:C:T	1.36065e-06	-1.70269	-2.24018e-10	6.90042e-05	-1.69965	-2.24018e-10
230309008	chr1:230309008:C:T	1.42132e-06	-1.65906	-2.24018e-10	6.8595e-05	-1.7056	-2.24018e-10
230309087	chr1:230309087:C:T	5.60864e-07	-1.70609	-0.882843	2.83838e-05	-1.70448	-0.883523
230309443	chr1:230309443:G:A	2.59836e-06	-1.4883e-10	-1.05577	0.000131102	-1.4883e-10	-1.05784
230309479	chr1:230309479:C:T	5.13915e-07	-1.69399	-0.982365	2.76778e-05	-1.64102	-0.972166
230309723	chr1:230309723:C:T	8.24389e-05	-1.4883e-10	2.4014	0.00541689	-1.4883e-10	2.66346
230309952	chr1:230309952:C:T	7.22254e-07	-1.27773	-1.0583	3.99896e-05	-1.19216	-1.05303
230310144	chr1:230310144:G:A	4.41981e-07	-1.69985	-1.12729	2.49252e-05	-1.58954	-1.1284
230310474	chr1:230310474:C:T	2.57767e-06	-1.4883e-10	-1.06377	0.000130812	-1.4883e-10	-1.06006
230310863	chr1:230310863:T:C	6.62198e-07	-1.62876	-0.794087	4.37827e-05	-1.36886	-0.785715
230310875	chr1:230310875:C:CTCTGTTAAAACAGATTTG	1.37487e-06	-1.6923	-2.24018e-10	6.98864e-05	-1.68695	-2.24018e-10
230310993	chr1:230310993:A:T	5.12164e-06	-1.4883e-10	-0.377178	0.000264506	-1.4883e-10	-0.355952
230311024	chr1:230311024:T:C	4.19195e-06	-1.4883e-10	-0.577487	0.000221625	-1.4883e-10	-0.532829
230311239	chr1:230311239:C:T	6.51626e-07	-1.6872	-0.751737	3.31159e-05	-1.68194	-0.751869
230311543	chr1:230311543:G:A	9.79504e-07	-1.13034	-0.90102	5.4732e-05	-1.03869	-0.892675
230311551	chr1:230311551:G:GATCC	2.61941e-06	-1.4883e-10	-1.04771	0.000132977	-1.4883e-10	-1.04364
230311741	chr1:230311741:G:A	3.07184e-06	-1.4883e-10	-0.888377	0.000155143	-1.4883e-10	-0.88947
230312326	chr1:230312326:G:T	6.07125e-07	-1.40573	-1.10395	4.50164e-05	-1.02433	-1.10246
230312531	chr1:230312531:C:G	7.84106e-07	-1.10549	-1.14838	8.96873e-05	-0.289068	-1.14842
230312646	chr1:230312646:C:G	2.91401e-06	-1.4883e-10	-0.941122	0.000148135	-1.4883e-10	-0.935696
230312949	chr1:230312949:A:G	6.53003e-07	-1.59706	-0.839766	4.44315e-05	-1.3074	-0.83247
230313718	chr1:230313718:C:T	4.41574e-07	-1.68581	-1.14226	2.57607e-05	-1.54252	-1.14244
230313775	chr1:230313775:C:T	9.935e-07	-1.66016	-0.35702	5.2995e-05	-1.65976	-0.303862
230313836	chr1:230313836:G:T	1.27947e-06	-0.675025	-1.08919	0.000150986	0.167046	-1.08367
230313882	chr1:230313882:G:A	2.38591e-06	-1.4883e-10	-1.14107	0.000120721	-1.4883e-10	-1.14034
230314003	chr1:230314003:T:C	4.59341e-07	-1.64052	-1.14809	2.83352e-05	-1.44151	-1.1482
230314035	chr1:230314035:T:A	2.41259e-06	-1.4883e-10	-1.12995	0.000122223	-1.4883e-10	-1.12797
230314036	chr1:230314036:C:A	2.41262e-06	-1.4883e-10	-1.12994	0.000122225	-1.4883e-10	-1.12795
230314197	chr1:230314197:A:G	1.05606e-06	-0.807921	-1.14819	0.000130202	0.0832905	-1.14802
230314781	chr1:230314781:G:T	5.83512e-07	-1.4415	-1.10784	4.10958e-05	-1.10865	-1.10926
230314830	chr1:230314830:A:G	3.93418e-06	-1.4883e-10	-0.640951	0.000207776	-1.4883e-10	-0.597354
230314914	chr1:230314914:C:T	1.27427e-06	-0.922864	-0.845416	7.10895e-05	-0.834256	-0.835621
230314925	chr1:230314925:A:C	4.77406e-06	-1.4883e-10	-0.447456	0.000253957	-1.4883e-10	-0.396652
230314930	chr1:230314930:C:G	4.99591e-07	-1.70567	-0.998948	2.52511e-05	-1.70652	-0.998429
230314984	chr1:230314984:G:A	5.15928e-07	-1.52415	-1.14829	2.17377e-05	-1.70635	-1.14842
230315031	chr1:230315031:T:C	1.63738e-06	-1.64648	0.128922	9.06365e-05	-1.64531	0.218351
230315124	chr1:230315124:C:G	5.25754e-07	-1.58953	-1.06404	3.57271e-05	-1.29995	-1.05796
230315348	chr1:230315348:GCCTCCTGGGATATGCACCCGGCGGTCCCCATTCAGCCCCGGGAGCCACTCGGATCAAGTCTGGCTGTATCCCGAGGGCGACCAGGACAGCCCTGTGAGCAGCAGTTCC:G	9.26654e-07	-1.09799	-0.988841	5.78204e-05	-0.902101	-0.974375
230315402	chr1:230315402:T:A	1.95818e-06	-1.33864	-2.24018e-10	0.000107805	-1.25349	-2.24018e-10
230315448	chr1:230315448:A:G	4.35221e-06	-0.539969	-2.24018e-10	0.000290234	-0.26313	-2.24018e-10
230315528	chr1:230315528:C:T	4.64723e-07	-1.63164	-1.14533	2.39056e-05	-1.61497	-1.14473
230315542	chr1:230315542:T:C	2.66939e-06	-0.483397	-0.545408	0.000104821	-0.755562	-0.525998
230315589	chr1:230315589:A:AT	2.69617e-06	-1.4883e-10	-1.01882	0.000139086	-1.4883e-10	-0.998728
230315688	chr1:230315688:AT:A	4.27096e-06	-1.4883e-10	-0.558814	0.00021649	-1.4883e-10	-0.556273
230315689	chr1:230315689:T:A	2.47742e-06	-1.4883e-10	-1.10344	0.00012474	-1.4883e-10	-1.10758
230315692	chr1:230315692:TTACACACACA:ATACACACACA	2.46965e-06	-1.4883e-10	-1.10658	0.000124366	-1.4883e-10	-1.11059
230315814	chr1:230315814:GCATA:G	6.01417e-07	-1.63365	-0.885466	3.06214e-05	-1.6124	-0.899719
230315826	chr1:230315826:AG:A	5.00372e-07	-1.59978	-1.10328	2.51438e-05	-1.60473	-1.10448
230315843	chr1:230315843:C:T	1.30278e-06	-0.749963	-0.996187	5.9617e-05	-0.850087	-0.995789
230315848	chr1:230315848:CTG:C	7.35724e-07	-1.49224	-0.825315	3.68167e-05	-1.4898	-0.83807
230316228	chr1:230316228:ATACG:A	5.29067e-07	-1.49931	-1.14798	2.65549e-05	-1.50637	-1.14823
230316342	chr1:230316342:C:T	2.37072e-06	-1.4883e-10	-1.14746	0.000119943	-1.4883e-10	-1.1468
230316487	chr1:230316487:C:T	5.65031e-07	-1.66875	-0.912779	2.77728e-05	-1.70457	-0.90519
230316488	chr1:230316488:G:A	4.60643e-07	-1.68721	-1.09858	2.62602e-05	-1.56625	-1.09951
230316499	chr1:230316499:A:G	1.9327e-06	-1.35174	-2.24018e-10	0.000116778	-1.17354	-2.24018e-10
230316577	chr1:230316577:T:C	6.93538e-07	-1.65111	-0.725489	3.53354e-05	-1.65257	-0.716358
230316846	chr1:230316846:C:T	3.12727e-06	-1.4883e-10	-0.870494	0.000157643	-1.4883e-10	-0.873486
230316863	chr1:230316863:C:T	2.3835e-06	-1.4883e-10	-1.14208	0.000120378	-1.4883e-10	-1.14318
230316922	chr1:230316922:G:C	8.97779e-06	-1.4883e-10	0.1841	0.000508767	-1.4883e-10	0.298174
230317042	chr1:230317042:C:A	4.35605e-06	-1.4883e-10	-0.539088	0.000223616	-1.4883e-10	-0.523888
230317112	chr1:230317112:C:T	2.56745e-06	-1.4883e-10	-1.06774	0.000130234	-1.4883e-10	-1.06448
230317773	chr1:230317773:C:T	1.09954e-05	-1.4883e-10	0.386828	0.000628236	-1.4883e-10	0.509099
230317851	chr1:230317851:A:G	2.6366e-06	-1.4883e-10	-1.04116	0.000133783	-1.4883e-10	-1.0376
230317886	chr1:230317886:G:A	3.65165e-06	-1.4883e-10	-0.715474	0.000188241	-1.4883e-10	-0.696096
230318105	chr1:230318105:C:T	2.03259e-06	-1.30134	-2.24018e-10	7.78512e-05	-1.57902	-2.24018e-10
230318112	chr1:230318112:G:A	2.0219e-06	-1.30661	-2.24018e-10	7.77088e-05	-1.58085	-2.24018e-10
230318231	chr1:230318231:C:T	1.98442e-06	-1.32533	-2.24018e-10	7.68821e-05	-1.59154	-2.24018e-10
230318236	chr1:230318236:ACT:A	1.01823e-05	-1.4883e-10	0.31	0.000580126	-1.4883e-10	0.429428
230318297	chr1:230318297:G:A	8.0488e-07	-1.58725	-0.640461	4.12686e-05	-1.61594	-0.597773
230318726	chr1:230318726:A:C	6.64795e-06	-0.116344	-2.24018e-10	0.00029859	-0.234746	-2.24018e-10
230318787	chr1:230318787:C:T	2.18924e-06	-1.2271	-2.24018e-10	9.47299e-05	-1.38279	-2.24018e-10
230318881	chr1:230318881:C:T	2.01547e-06	-1.3098	-2.24018e-10	7.75426e-05	-1.58299	-2.24018e-10
230318928	chr1:230318928:C:A	1.88724e-06	-1.60583	0.230292	9.90859e-05	-1.63779	0.299957
230319023	chr1:230319023:A:G	3.09271e-06	-1.4883e-10	-0.881605	0.000157371	-1.4883e-10	-0.875208
230319145	chr1:230319145:T:G	1.35699e-06	-0.718543	-0.986845	7.56437e-05	-0.633382	-0.9744
230319213	chr1:230319213:G:C	3.09271e-06	-1.4883e-10	-0.881605	0.000157371	-1.4883e-10	-0.875208
230319469	chr1:230319469:A:T	3.52674e-06	-1.4883e-10	-0.750281	0.000181683	-1.4883e-10	-0.731553
230319477	chr1:230319477:G:A	3.25311e-06	-1.4883e-10	-0.831041	0.00016725	-1.4883e-10	-0.814327
230319616	chr1:230319616:T:C	1.47729e-06	-1.62045	-2.24018e-10	9.77406e-05	-1.3515	-2.24018e-10
230320121	chr1:230320121:A:G	9.53167e-06	-1.4883e-10	0.243966	0.000541641	-1.4883e-10	0.360787
230320813	chr1:230320813:C:T	2.3726e-06	-1.4883e-10	-1.14667	0.000120014	-1.4883e-10	-1.14621
230320977	chr1:230320977:AAC:A	3.25707e-06	-1.4883e-10	-0.829827	0.000164486	-1.4883e-10	-0.83099
230321280	chr1:230321280:C:T	6.09731e-07	-1.37474	-1.13065	4.78985e-05	-0.935917	-1.12882
230321445	chr1:230321445:C:T	3.07252e-06	-1.4883e-10	-0.888156	0.000157716	-1.4883e-10	-0.873023
230321601	chr1:230321601:G:A	6.04111e-07	-1.55143	-0.963223	3.9918e-05	-1.30388	-0.943114
230321880	chr1:230321880:C:T	2.58278e-06	-1.4883e-10	-1.06179	0.000131687	-1.4883e-10	-1.05339
230322315	chr1:230322315:C:G	3.06844e-06	-1.4883e-10	-0.889484	0.0001575	-1.4883e-10	-0.874389
230323201	chr1:230323201:G:A	2.85317e-06	-1.4883e-10	-0.962221	0.000146122	-1.4883e-10	-0.949376
230323643	chr1:230323643:C:T	3.06176e-06	-1.4883e-10	-0.891663	0.000155867	-1.4883e-10	-0.884812
230323730	chr1:230323730:C:T	4.83739e-07	-1.64285	-1.09401	2.4128e-05	-1.6618	-1.08864
230323905	chr1:230323905:C:T	1.42867e-06	-1.65391	-2.24018e-10	7.43502e-05	-1.62503	-2.24018e-10
230324079	chr1:230324079:A:C	3.19555e-06	-1.4883e-10	-0.848894	0.000161674	-1.4883e-10	-0.848237
230324116	chr1:230324116:C:T	1.21392e-06	-1.56568	-0.251115	5.92523e-05	-1.61528	-0.236732
230324893	chr1:230324893:T:C	9.02906e-07	-1.63977	-0.473019	4.69945e-05	-1.66005	-0.423739
230324972	chr1:230324972:G:A	3.83647e-06	-1.4883e-10	-0.6661	0.000193653	-1.4883e-10	-0.667747
230325026	chr1:230325026:T:C	5.83041e-07	-1.64818	-0.901975	2.95975e-05	-1.64733	-0.898801
230325084	chr1:230325084:T:C	6.16046e-07	-1.6414	-0.853683	2.93044e-05	-1.7065	-0.849577
230325333	chr1:230325333:G:A	4.51074e-07	-1.66483	-1.14195	2.45031e-05	-1.5936	-1.14142
230325913	chr1:230325913:ACACAGGGTGACTGCAGAGTCACCCCG:A	1.35665e-06	-1.70563	-2.24018e-10	6.9834e-05	-1.6877	-2.24018e-10
230326373	chr1:230326373:G:A	6.33097e-07	-1.6578	-0.809981	3.06925e-05	-1.70433	-0.805472
230326858	chr1:230326858:C:T	2.35082e-06	-1.15589	-2.24018e-10	0.000126827	-1.09099	-2.24018e-10
230327118	chr1:230327118:G:A	2.92277e-06	-1.37081	0.432684	0.000160183	-1.37676	0.519259
230327382	chr1:230327382:A:G	5.84231e-07	-1.66828	-0.879835	2.86966e-05	-1.70116	-0.875884
230327447	chr1:230327447:C:G	1.35527e-06	-1.70665	-2.24018e-10	7.32646e-05	-1.63974	-2.24018e-10
230327791	chr1:230327791:A:G	9.09233e-07	-1.48799	-0.617819	7.39209e-05	-1.04886	-0.581962
230328046	chr1:230328046:G:A	1.40237e-06	-1.67249	-2.24018e-10	6.88507e-05	-1.70188	-2.24018e-10
230328220	chr1:230328220:T:C	2.86669e-06	-1.4883e-10	-0.957496	0.000145703	-1.4883e-10	-0.95225
230328476	chr1:230328476:C:A	5.54512e-06	-1.4883e-10	-0.297735	0.000285675	-1.4883e-10	-0.278962
230328606	chr1:230328606:T:C	4.48104e-07	-1.67974	-1.13364	2.4223e-05	-1.61408	-1.13243
230328995	chr1:230328995:C:T	3.80674e-06	-0.673879	-2.24018e-10	0.000244704	-0.433766	-2.24018e-10
230330273	chr1:230330273:T:C	5.36794e-07	-1.69254	-0.940254	2.75622e-05	-1.67845	-0.938919
230330278	chr1:230330278:T:G	9.91216e-07	-1.13465	-0.884823	3.52633e-05	-1.47974	-0.891237
230330549	chr1:230330549:A:T	5.2237e-07	-1.64534	-1.01469	2.55895e-05	-1.70008	-0.991549
230330802	chr1:230330802:C:T	2.41778e-06	-1.4883e-10	-1.1278	0.000122174	-1.4883e-10	-1.12837
230331007	chr1:230331007:G:A	4.05863e-06	-1.4883e-10	-0.609808	0.00020396	-1.4883e-10	-0.615892
230331411	chr1:230331411:G:C	2.51661e-06	-1.4883e-10	-1.08774	0.00012723	-1.4883e-10	-1.08782
230331897	chr1:230331897:T:C	1.39464e-06	-1.67802	-2.24018e-10	6.9601e-05	-1.69104	-2.24018e-10
230332107	chr1:230332107:T:C	1.35853e-06	-1.70425	-2.24018e-10	6.90977e-05	-1.6983	-2.24018e-10
230332186	chr1:230332186:G:A	3.69073e-06	-1.4883e-10	-0.704829	0.000194669	-1.4883e-10	-0.662517
230332317	chr1:230332317:T:C	9.67422e-07	-1.70433	-0.339448	5.02665e-05	-1.70671	-0.309765
230332438	chr1:230332438:C:A	3.51938e-06	-1.4883e-10	-0.752369	0.00017695	-1.4883e-10	-0.757948
230332465	chr1:230332465:G:A	1.71057e-06	-1.47383	-2.24018e-10	7.72528e-05	-1.58673	-2.24018e-10
230332529	chr1:230332529:G:A	1.19505e-06	-1.70036	-0.132103	6.21325e-05	-1.70559	-0.0989611
230333081	chr1:230333081:T:G	3.53536e-06	-0.747838	-2.24018e-10	0.000149438	-0.926938	-2.24018e-10
230333115	chr1:230333115:C:A	1.31998e-05	-1.4883e-10	0.569551	0.000666778	-1.4883e-10	0.568641
230333364	chr1:230333364:C:T	1.36311e-06	-1.70088	-2.24018e-10	6.88531e-05	-1.70184	-2.24018e-10
230333492	chr1:230333492:A:T	2.07616e-06	-0.176424	-1.10371	0.000127924	0.0154463	-1.09783
230333600	chr1:230333600:C:T	1.20861e-05	-1.4883e-10	0.481402	0.000611198	-1.4883e-10	0.481603
230333661	chr1:230333661:T:C	2.81453e-05	1.32673	-2.24018e-10	0.000651288	0.545135	-2.24018e-10
230333759	chr1:230333759:A:G	5.02225e-07	-1.68683	-1.01253	2.49914e-05	-1.69813	-1.01715
230333946	chr1:230333946:G:A	8.46115e-07	-1.64312	-0.534635	4.07082e-05	-1.69486	-0.532524
230334495	chr1:230334495:G:T	3.2279e-06	-0.83882	-2.24018e-10	0.000120181	-1.14482	-2.24018e-10
230334632	chr1:230334632:A:G	3.50836e-06	-1.4883e-10	-0.755504	0.000182471	-1.4883e-10	-0.727227
230334634	chr1:230334634:T:A	2.37114e-06	-1.4883e-10	-1.14728	0.000119872	-1.4883e-10	-1.14739
230334836	chr1:230334836:C:A	1.48956e-06	-1.61217	-2.24018e-10	8.5965e-05	-1.47988	-2.24018e-10
230335166	chr1:230335166:C:T	1.70905e-06	-1.47472	-2.24018e-10	7.30409e-05	-1.6428	-2.24018e-10
230336041	chr1:230336041:G:A	7.21139e-06	-1.4883e-10	-0.0349923	0.000379404	-1.4883e-10	0.00478587
230336050	chr1:230336050:A:G	3.60182e-06	-1.4883e-10	-0.729213	0.000187498	-1.4883e-10	-0.70005
230336774	chr1:230336774:T:G	2.37456e-06	-1.4883e-10	-1.14584	0.000120033	-1.4883e-10	-1.14605
230336794	chr1:230336794:G:T	1.36918e-06	-1.69644	-2.24018e-10	7.63845e-05	-1.59804	-2.24018e-10
230337208	chr1:230337208:C:T	2.63627e-06	-1.4883e-10	-1.04129	0.000135241	-1.4883e-10	-1.02676
230337357	chr1:230337357:A:C	8.2498e-07	-1.70548	-0.497566	4.3045e-05	-1.7048	-0.46677
230337698	chr1:230337698:T:C	2.85315e-06	-1.4883e-10	-0.962229	0.000143848	-1.4883e-10	-0.96506
230337701	chr1:230337701:T:C	2.39403e-06	-1.4883e-10	-1.13768	0.000120633	-1.4883e-10	-1.14106
230337773	chr1:230337773:C:T	2.95963e-05	-1.4883e-10	1.377	0.00158337	-1.4883e-10	1.43349
230337799	chr1:230337799:C:A	6.14785e-07	-1.40945	-1.08768	3.32833e-05	-1.34904	-1.07972
230337906	chr1:230337906:G:A	2.63359e-06	-1.4883e-10	-1.0423	0.000133708	-1.4883e-10	-1.03816
230337994	chr1:230337994:G:A	1.09464e-05	-1.4883e-10	0.382362	0.000553655	-1.4883e-10	0.382724
230338044	chr1:230338044:C:T	1.10463e-05	-1.4883e-10	0.391443	0.000558705	-1.4883e-10	0.391805
230338047	chr1:230338047:T:C	5.59962e-06	-1.4883e-10	-0.287955	0.000290297	-1.4883e-10	-0.262914
230338144	chr1:230338144:G:C	2.85286e-06	-1.4883e-10	-0.96233	0.000143833	-1.4883e-10	-0.965163
230338355	chr1:230338355:C:T	1.15692e-05	-1.4883e-10	0.437695	0.00058523	-1.4883e-10	0.438188
230338396	chr1:230338396:C:T	2.79877e-06	-1.4883e-10	-0.981472	0.000140972	-1.4883e-10	-0.985254
230338537	chr1:230338537:C:T	2.60262e-06	-1.4883e-10	-1.05414	0.000132112	-1.4883e-10	-1.05017
230338570	chr1:230338570:T:C	2.63621e-06	-1.4883e-10	-1.04131	0.000135263	-1.4883e-10	-1.02659
230338773	chr1:230338773:C:T	2.98979e-05	-1.4883e-10	1.38714	0.00159957	-1.4883e-10	1.44367
230339152	chr1:230339152:G:A	1.42143e-06	-1.56208	-0.0969073	6.93626e-05	-1.63246	-0.0620037
230339181	chr1:230339181:A:T	1.50893e-06	-0.482453	-1.1168	9.12676e-05	-0.308107	-1.11191
230339247	chr1:230339247:T:C	2.60666e-06	-1.4883e-10	-1.05258	0.000132319	-1.4883e-10	-1.0486
230339586	chr1:230339586:C:T	8.2514e-07	-1.09186	-1.111	5.07873e-05	-0.899413	-1.10676
230340925	chr1:230340925:G:A	2.85149e-06	-0.962811	-2.24018e-10	0.000132052	-1.05062	-2.24018e-10
230340926	chr1:230340926:C:T	3.59497e-06	-1.4883e-10	-0.731119	0.000187158	-1.4883e-10	-0.701864
230340988	chr1:230340988:T:C	3.5894e-06	-1.4883e-10	-0.732669	0.000186853	-1.4883e-10	-0.703494
230341168	chr1:230341168:C:T	1.6171e-06	-1.53002	-2.24018e-10	7.05243e-05	-1.67786	-2.24018e-10
230341317	chr1:230341317:C:T	5.61253e-07	-1.61951	-0.968725	3.08359e-05	-1.55704	-0.948095
230341764	chr1:230341764:A:C	2.56785e-06	-1.4883e-10	-1.06758	0.000130307	-1.4883e-10	-1.06393
230342186	chr1:230342186:TC:T	2.41999e-05	1.1757	-2.24018e-10	0.000574338	0.419401	-2.24018e-10
230342224	chr1:230342224:C:T	7.51628e-07	-1.6451	-0.651069	3.75572e-05	-1.68228	-0.625666
230342557	chr1:230342557:TGAGA:T	7.18512e-07	-1.20119	-1.14003	3.92059e-05	-1.1281	-1.13689
230343010	chr1:230343010:A:G	5.60691e-07	-1.61669	-0.972547	3.07213e-05	-1.55656	-0.952307
230343978	chr1:230343978:C:T	7.70886e-06	-1.4883e-10	0.0317166	0.000390142	-1.4883e-10	0.0326932
230344142	chr1:230344142:G:A	2.52444e-06	-1.4883e-10	-1.08463	0.000128054	-1.4883e-10	-1.08136
230344154	chr1:230344154:G:A	5.65764e-07	-1.70576	-0.87447	2.95055e-05	-1.68075	-0.868495
230344185	chr1:230344185:T:TGAGGCAGGAGAATGGTGTG	2.74967e-05	-1.4883e-10	1.30341	0.00148035	-1.4883e-10	1.36622
230344280	chr1:230344280:G:A	1.45118e-06	-1.63828	-2.24018e-10	7.48184e-05	-1.61875	-2.24018e-10
230347104	chr1:230347104:C:T	6.74903e-07	-1.30559	-1.09825	3.6706e-05	-1.23075	-1.10013
230347484	chr1:230347484:T:C	1.95921e-06	-0.21296	-1.12515	0.000119516	-0.0283505	-1.12202
230347610	chr1:230347610:T:G	4.02202e-06	0.469517	-1.08839	0.000272255	0.76449	-1.09157
230347740	chr1:230347740:T:C	2.51688e-06	-1.4883e-10	-1.08763	0.000127663	-1.4883e-10	-1.08442
230347753	chr1:230347753:T:C	2.42473e-06	-1.4883e-10	-1.12493	0.000122511	-1.4883e-10	-1.12562
230348305	chr1:230348305:A:G	9.08747e-07	-1.23372	-0.872627	5.49162e-05	-1.06739	-0.860615
230348626	chr1:230348626:A:T	2.90033e-06	-1.4883e-10	-0.94583	0.000145858	-1.4883e-10	-0.951185
230348761	chr1:230348761:C:G	6.18241e-06	-1.66309	1.47415	0.000338605	-1.63484	1.52586
230348927	chr1:230348927:G:A	8.00106e-07	-1.63356	-0.600105	4.63e-05	-1.51189	-0.586785
230348928	chr1:230348928:C:T	1.58818e-06	-1.54806	-2.24018e-10	7.7959e-05	-1.57763	-2.24018e-10
230349139	chr1:230349139:C:G	1.45992e-06	-1.63227	-2.24018e-10	7.34083e-05	-1.63778	-2.24018e-10
230349176	chr1:230349176:T:C	4.40946e-07	-1.68126	-1.14822	2.6303e-05	-1.51574	-1.1484
230349734	chr1:230349734:C:T	1.41246e-06	-0.99671	-0.668614	7.03756e-05	-1.01971	-0.660261
230349891	chr1:230349891:G:A	3.6009e-06	-1.4883e-10	-0.729471	0.000182044	-1.4883e-10	-0.729567
230349934	chr1:230349934:C:T	9.00675e-07	-1.34844	-0.766828	5.00877e-05	-1.26218	-0.757859
230350338	chr1:230350338:G:A	3.79829e-06	-1.4883e-10	-0.676102	0.00019674	-1.4883e-10	-0.651931
230350424	chr1:230350424:C:T	4.77954e-06	-0.446309	-2.24018e-10	0.00026951	-0.337213	-2.24018e-10
230350613	chr1:230350613:T:C	3.6009e-06	-1.4883e-10	-0.729471	0.000182044	-1.4883e-10	-0.729567
230350793	chr1:230350793:G:A	1.99932e-06	-0.854996	-0.462852	0.000102066	-0.882307	-0.425894
230352464	chr1:230352464:T:A	8.07023e-06	-1.6707	1.74823	0.000433576	-1.67683	1.81508
230352479	chr1:230352479:T:C	4.80698e-06	-0.200567	-0.240019	0.000163704	-0.629463	-0.206297
230352921	chr1:230352921:A:G	1.37243e-06	-1.69407	-2.24018e-10	6.98507e-05	-1.68746	-2.24018e-10
230353460	chr1:230353460:G:T	3.6833e-06	-1.4883e-10	-0.706844	0.000188911	-1.4883e-10	-0.692538
230353563	chr1:230353563:G:A	2.54792e-05	-0.878427	2.10564	0.00143111	-0.894	2.22639
230353583	chr1:230353583:G:A	1.5903e-06	-0.937551	-0.609178	8.1143e-05	-0.959663	-0.577942
230353607	chr1:230353607:G:A	2.36971e-06	-1.4883e-10	-1.14789	0.000119931	-1.4883e-10	-1.1469
230353632	chr1:230353632:A:T	3.6084e-06	-1.4883e-10	-0.72739	0.000182423	-1.4883e-10	-0.727486
230353738	chr1:230353738:C:A	2.81688e-06	-0.975024	-2.24018e-10	0.000127419	-1.08634	-2.24018e-10
230353827	chr1:230353827:C:T	2.12168e-06	-0.855955	-0.402489	0.000108516	-0.883214	-0.363702
230353919	chr1:230353919:G:A	6.91553e-06	-1.4883e-10	-0.0768839	0.000362543	-1.4883e-10	-0.0406741
230354320	chr1:230354320:GC:G	1.3788e-05	-1.4883e-10	0.613145	0.000743795	-1.4883e-10	0.677949
230354485	chr1:230354485:TATGATCAGCCC:T	2.8433e-06	-1.4883e-10	-0.965688	0.000143164	-1.4883e-10	-0.969825
230354536	chr1:230354536:T:C	6.92231e-06	-1.4883e-10	-0.075904	0.000356689	-1.4883e-10	-0.0569532
230354905	chr1:230354905:G:A	2.02622e-06	-0.89797	-0.40651	0.000103694	-0.924493	-0.36788
230355242	chr1:230355242:C:T	4.61486e-06	-1.4883e-10	-0.481373	0.000246399	-1.4883e-10	-0.426867
230355425	chr1:230355425:C:T	6.75445e-06	-1.4883e-10	-0.100451	0.000347964	-1.4883e-10	-0.0817177
230355454	chr1:230355454:T:C	1.54938e-05	-1.4883e-10	0.729787	0.000826654	-1.4883e-10	0.783569
230355487	chr1:230355487:T:C	2.37506e-05	-1.0402	2.19715	0.00133365	-1.05772	2.31958
230355525	chr1:230355525:T:G	2.41603e-05	-0.978591	2.15265	0.00135384	-0.997459	2.27435
230355553	chr1:230355553:G:A	1.49043e-05	-1.4883e-10	0.690999	0.000805475	-1.4883e-10	0.757615
230355576	chr1:230355576:C:G	1.44461e-05	-1.4883e-10	0.659769	0.000780269	-1.4883e-10	0.725821
230355863	chr1:230355863:G:A	3.06517e-06	-1.4883e-10	-0.890552	0.000155843	-1.4883e-10	-0.884966
230356099	chr1:230356099:C:T	2.5228e-06	-1.4883e-10	-1.08529	0.000127983	-1.4883e-10	-1.08192
230356101	chr1:230356101:G:A	4.5511e-06	-1.4883e-10	-0.495285	0.000231614	-1.4883e-10	-0.488745
230356315	chr1:230356315:G:A	4.62728e-06	-1.4883e-10	-0.478685	0.000246228	-1.4883e-10	-0.427557
230356398	chr1:230356398:T:C	3.09604e-06	-1.4883e-10	-0.880531	0.000157428	-1.4883e-10	-0.874847
230356525	chr1:230356525:C:T	1.50957e-06	-1.59883	-2.24018e-10	7.71373e-05	-1.58823	-2.24018e-10
230357352	chr1:230357352:T:C	8.49679e-06	-1.4883e-10	0.129035	0.000454106	-1.4883e-10	0.184514
230357428	chr1:230357428:C:T	9.4505e-06	-1.4883e-10	0.235414	0.000506197	-1.4883e-10	0.293108
230357439	chr1:230357439:G:A	3.95037e-06	-1.4883e-10	-0.636844	0.00020009	-1.4883e-10	-0.635049
230357607	chr1:230357607:C:T	2.36906e-06	-1.4883e-10	-1.14816	0.000119748	-1.4883e-10	-1.14842
230357698	chr1:230357698:C:T	6.11703e-06	-1.4883e-10	-0.199577	0.000323825	-1.4883e-10	-0.153615
230358835	chr1:230358835:A:G	1.22317e-05	-1.4883e-10	0.493376	0.000659131	-1.4883e-10	0.557106
230358920	chr1:230358920:G:C	2.43132e-06	-1.4883e-10	-1.12222	0.000123585	-1.4883e-10	-1.11689
230359163	chr1:230359163:G:C	3.01211e-06	-1.4883e-10	-0.908011	0.000153147	-1.4883e-10	-0.902418
230359197	chr1:230359197:C:G	1.22501e-05	-1.4883e-10	0.494884	0.000660153	-1.4883e-10	0.558654
230359356	chr1:230359356:G:A	7.83366e-06	-1.4883e-10	0.0477769	0.000417382	-1.4883e-10	0.100186
230359571	chr1:230359571:C:T	8.03229e-06	-1.4883e-10	0.0728163	0.000414137	-1.4883e-10	0.0923796
230359842	chr1:230359842:A:G	3.29208e-06	-0.664278	-0.154856	0.000173283	-0.67499	-0.103899
230359854	chr1:230359854:A:G	5.39182e-06	0.755085	-1.08086	0.000163087	0.232864	-1.0724
230360366	chr1:230360366:T:C	8.1154e-06	-1.46639	1.5495	0.000460501	-1.48244	1.68094
230360432	chr1:230360432:C:T	4.85827e-06	-1.58203	1.15206	0.000274174	-1.59379	1.27373
230360619	chr1:230360619:G:A	2.5168e-06	-1.4883e-10	-1.08766	0.000128188	-1.4883e-10	-1.08032
230360655	chr1:230360655:G:A	2.38086e-06	-1.4883e-10	-1.14319	0.000120259	-1.4883e-10	-1.14417
230360694	chr1:230360694:G:A	3.97501e-06	-1.4883e-10	-0.630627	0.000203455	-1.4883e-10	-0.61837
230360751	chr1:230360751:T:C	4.17585e-06	-1.65596	1.07462	0.000235837	-1.66442	1.19374
230360769	chr1:230360769:C:T	2.39922e-06	-1.4883e-10	-1.13551	0.000121117	-1.4883e-10	-1.13706
230360890	chr1:230360890:G:A	2.64659e-06	-1.4883e-10	-1.03738	0.000134768	-1.4883e-10	-1.03026
230361028	chr1:230361028:TC:T	2.42647e-06	-1.4883e-10	-1.12421	0.000122422	-1.4883e-10	-1.12635
230361029	chr1:230361029:C:T	8.00359e-06	-1.4883e-10	0.0692373	0.000419342	-1.4883e-10	0.104869
230361062	chr1:230361062:C:T	4.23555e-06	-1.66438	1.09724	0.000239559	-1.67194	1.21692
230361132	chr1:230361132:G:A	2.53895e-06	-1.4883e-10	-1.0789	0.000128313	-1.4883e-10	-1.07935
230361365	chr1:230361365:G:A	6.91258e-07	-1.41734	-0.962551	3.38185e-05	-1.47118	-0.941632
230361548	chr1:230361548:G:C	4.68148e-06	-1.66816	1.20113	0.000265488	-1.67553	1.32328
230361747	chr1:230361747:C:T	4.38431e-06	-1.65512	1.1225	0.00024794	-1.66356	1.24294
230361887	chr1:230361887:T:C	4.76e-06	-1.6433	1.1929	0.000269328	-1.65315	1.31526
230362068	chr1:230362068:A:G	2.4961e-06	-0.679284	-0.416641	0.000194271	-0.265404	-0.39916
230362094	chr1:230362094:C:T	2.99223e-06	-1.4883e-10	-0.914635	0.000153128	-1.4883e-10	-0.90254
230362098	chr1:230362098:C:G	3.13391e-06	-0.499057	-0.369313	0.00025073	-0.0468159	-0.362626
230362348	chr1:230362348:A:C	4.28743e-06	-1.65639	1.10143	0.000242344	-1.66476	1.22131
230362445	chr1:230362445:T:C	5.18734e-06	-1.4883e-10	-0.364433	0.00026612	-1.4883e-10	-0.349868
230362486	chr1:230362486:C:T	2.04154e-06	-0.509993	-0.786955	0.000161225	-0.0677734	-0.783244
230362657	chr1:230362657:G:A	2.9692e-06	-1.4883e-10	-0.922359	0.000150116	-1.4883e-10	-0.922411
230362833	chr1:230362833:T:C	3.70396e-06	-0.378022	-0.323229	0.000304852	0.0398602	-0.253852
230362856	chr1:230362856:T:C	2.78554e-06	-0.450977	-0.535234	0.000224239	0.00647533	-0.527579
230363016	chr1:230363016:G:A	3.96188e-06	-1.65959	1.02566	0.000223573	-1.66773	1.14365
230363111	chr1:230363111:C:T	2.80573e-06	-1.4883e-10	-0.97899	0.000142424	-1.4883e-10	-0.975007
230363411	chr1:230363411:G:A	2.46438e-06	-1.4883e-10	-1.10871	0.000124701	-1.4883e-10	-1.1079
230363850	chr1:230363850:AT:A	1.99427e-05	-1.4883e-10	0.982211	0.00113069	-1.4883e-10	1.09677
230364107	chr1:230364107:C:T	5.39338e-06	0.530684	-0.856164	0.000365829	0.802579	-0.83423
230364115	chr1:230364115:CT:C	2.19163e-06	-1.22601	-2.24018e-10	0.000104841	-1.28137	-2.24018e-10
230364167	chr1:230364167:T:C	2.84883e-06	-0.415726	-0.548019	0.000233143	0.0553978	-0.537564
230364179	chr1:230364179:G:A	3.81391e-06	-0.671997	-2.24018e-10	0.000129822	-1.06765	-2.24018e-10
230364678	chr1:230364678:T:C	6.16371e-07	-1.67717	-0.817393	3.12868e-05	-1.6772	-0.813424
230364712	chr1:230364712:T:C	2.47046e-06	-1.4883e-10	-1.10625	0.000124864	-1.4883e-10	-1.10659
230364881	chr1:230364881:G:A	3.59571e-06	-0.120855	-0.610057	0.000306324	0.359735	-0.56891
230365141	chr1:230365141:A:G	2.83245e-06	-0.323259	-0.646253	0.000233445	0.121111	-0.60198
230365423	chr1:230365423:C:A	6.26828e-07	-1.67871	-0.799026	3.18225e-05	-1.6787	-0.794942
230365646	chr1:230365646:C:T	2.42048e-06	-1.4883e-10	-1.12669	0.000122036	-1.4883e-10	-1.1295
230365652	chr1:230365652:C:G	3.79237e-06	-0.0560815	-0.621582	0.000325816	0.433404	-0.580887
230365719	chr1:230365719:C:T	4.10526e-06	-0.0500011	-0.548382	0.000353723	0.439624	-0.504927
230365752	chr1:230365752:C:T	3.51422e-06	-0.753835	-2.24018e-10	0.000240767	-0.449989	-2.24018e-10
230365753	chr1:230365753:A:G	3.54327e-06	-0.114124	-0.63148	0.000301927	0.367592	-0.591223
230365832	chr1:230365832:T:C	4.05714e-06	0.0403545	-0.65053	0.000328615	0.4725	-0.611431
230365868	chr1:230365868:T:C	2.07544e-06	-0.268361	-1.01212	9.12735e-05	-0.415317	-1.00464
230366120	chr1:230366120:C:T	2.64436e-06	-1.4883e-10	-1.03822	0.000134176	-1.4883e-10	-1.03466
230366121	chr1:230366121:A:G	2.69853e-06	-0.374025	-0.643922	0.000222043	0.10355	-0.634495
230366136	chr1:230366136:TC:T	2.21876e-05	-1.4883e-10	1.08888	0.00126116	-1.4883e-10	1.20597
230366313	chr1:230366313:G:A	4.32213e-06	0.106005	-0.65291	0.000377745	0.61341	-0.613007
230366513	chr1:230366513:C:T	4.14422e-06	0.014549	-0.603487	0.000358668	0.510609	-0.562028
230366578	chr1:230366578:T:C	3.8528e-06	0.0260558	-0.68791	0.000332488	0.522243	-0.649455
230366588	chr1:230366588:G:A	2.76769e-06	-1.4883e-10	-0.99264	0.000139762	-1.4883e-10	-0.993879
230366635	chr1:230366635:G:C	2.38359e-05	-1.4883e-10	1.16054	0.00136277	-1.4883e-10	1.28346
230366672	chr1:230366672:A:G	2.76127e-06	-0.347646	-0.647316	0.000227244	0.130111	-0.637903
230366684	chr1:230366684:A:G	2.40344e-06	-1.4883e-10	-1.13375	0.000121471	-1.4883e-10	-1.13414
230366819	chr1:230366819:C:T	4.18516e-06	0.0123249	-0.591433	0.000362192	0.507891	-0.549532
230366872	chr1:230366872:G:A	5.02252e-07	-1.69089	-1.00841	2.5458e-05	-1.69115	-1.00564
230366887	chr1:230366887:G:A	1.00594e-05	0.297855	-2.24018e-10	0.000458247	0.193591	-2.24018e-10
230367047	chr1:230367047:G:A	2.82804e-06	-1.4883e-10	-0.971069	0.000144521	-1.4883e-10	-0.960393
230367183	chr1:230367183:A:G	2.46342e-06	-1.4883e-10	-1.1091	0.000124209	-1.4883e-10	-1.11185
230367369	chr1:230367369:G:A	4.31996e-07	-1.7016	-1.14839	2.48323e-05	-1.57347	-1.1482
230367372	chr1:230367372:C:T	3.28066e-06	-0.317461	-0.505148	0.000270779	0.160678	-0.49319
230367374	chr1:230367374:C:T	2.46952e-06	-1.4883e-10	-1.10663	0.000124789	-1.4883e-10	-1.10719
230367473	chr1:230367473:T:A	3.66079e-06	-0.0319967	-0.680977	0.000312123	0.453062	-0.643483
230367550	chr1:230367550:A:G	2.7354e-06	-1.4883e-10	-1.00438	0.000139551	-1.4883e-10	-0.995385
230367638	chr1:230367638:T:C	3.66777e-06	-0.0094629	-0.701606	0.000313537	0.479067	-0.664967
230367651	chr1:230367651:C:T	2.8206e-06	-1.4883e-10	-0.973703	0.000144117	-1.4883e-10	-0.963194
230367654	chr1:230367654:C:T	2.42853e-06	-1.4883e-10	-1.12337	0.00012251	-1.4883e-10	-1.12562
230367800	chr1:230367800:G:A	2.40782e-06	-1.4883e-10	-1.13193	0.000121847	-1.4883e-10	-1.13105
230368031	chr1:230368031:G:A	2.47683e-06	-1.4883e-10	-1.10368	0.000125506	-1.4883e-10	-1.10146
230368149	chr1:230368149:G:A	2.36863e-06	-1.4883e-10	-1.14834	0.000119767	-1.4883e-10	-1.14827
230368334	chr1:230368334:G:C	2.50975e-06	-1.4883e-10	-1.09047	0.00012647	-1.4883e-10	-1.09381
230368433	chr1:230368433:G:A	5.42327e-06	-1.4883e-10	-0.319954	0.000276342	-1.4883e-10	-0.312179
230368481	chr1:230368481:T:C	2.68128e-06	-1.4883e-10	-1.02436	0.000136699	-1.4883e-10	-1.01603
230368530	chr1:230368530:C:T	1.3677e-05	-1.4883e-10	0.605064	0.000820555	-1.4883e-10	0.776164
230368539	chr1:230368539:G:A	3.29121e-06	-0.040806	-0.778593	0.000279573	0.444628	-0.745181
230368547	chr1:230368547:G:C	3.32732e-06	-0.0298943	-0.778593	0.000283122	0.457243	-0.745181
230368586	chr1:230368586:C:A	2.47079e-06	-1.4883e-10	-1.10612	0.000125219	-1.4883e-10	-1.10375
230368602	chr1:230368602:C:T	2.65969e-06	-1.4883e-10	-1.03244	0.000135145	-1.4883e-10	-1.02747
230368603	chr1:230368603:G:A	4.76244e-06	-1.4883e-10	-0.449893	0.000242386	-1.4883e-10	-0.443287
230368752	chr1:230368752:T:C	6.00142e-07	-1.53561	-0.985629	2.99305e-05	-1.567	-0.96794
230368773	chr1:230368773:C:T	8.78563e-07	-1.36673	-0.773395	4.34495e-05	-1.41844	-0.743777
230368953	chr1:230368953:C:T	3.97778e-06	-0.0763021	-0.553628	0.000344856	0.446785	-0.537474
230369022	chr1:230369022:A:G	2.40779e-06	-1.4883e-10	-1.13194	0.000121846	-1.4883e-10	-1.13106
230369042	chr1:230369042:CCT:C	2.37259e-06	-1.4883e-10	-1.14667	0.00011994	-1.4883e-10	-1.14683
230369124	chr1:230369124:A:G	2.47896e-06	-1.4883e-10	-1.10282	0.000124966	-1.4883e-10	-1.10578
230369129	chr1:230369129:T:G	2.95195e-06	-0.067566	-0.860622	0.000249902	0.416513	-0.829259
230369188	chr1:230369188:A:C	3.23398e-06	-0.0456163	-0.791324	0.000274264	0.43877	-0.758495
230369319	chr1:230369319:G:C	3.21806e-06	-0.0508051	-0.79107	0.000272691	0.432753	-0.75823
230369378	chr1:230369378:C:T	2.47834e-06	-1.4883e-10	-1.10307	0.000124936	-1.4883e-10	-1.10602
230369567	chr1:230369567:C:A	2.69781e-06	-1.4883e-10	-1.01821	0.00013757	-1.4883e-10	-1.00968
230369829	chr1:230369829:A:G	3.37368e-06	-0.794648	-2.24018e-10	0.000207592	-0.598241	-2.24018e-10
230369865	chr1:230369865:C:A	5.31121e-07	-1.64593	-0.997488	2.6942e-05	-1.6455	-0.994626
230369907	chr1:230369907:G:T	1.22426e-05	-1.4883e-10	0.49427	0.000688047	-1.4883e-10	0.60004
230369998	chr1:230369998:G:A	1.53805e-06	-1.00452	-0.575619	9.45173e-05	-0.821087	-0.563947
230370124	chr1:230370124:C:T	1.13977e-06	-1.10431	-0.775514	7.22475e-05	-0.908813	-0.744906
230370364	chr1:230370364:G:A	3.28461e-06	-0.160857	-0.660549	0.000280089	0.34481	-0.643521
230370369	chr1:230370369:C:T	3.55899e-06	-0.741175	-2.24018e-10	0.000158716	-0.866701	-2.24018e-10
230370397	chr1:230370397:T:C	3.34094e-06	-0.13079	-0.673611	0.00028599	0.378949	-0.656809
230370782	chr1:230370782:C:G	3.18498e-06	-0.19047	-0.661737	0.00027031	0.31048	-0.644728
230370799	chr1:230370799:A:G	3.47989e-06	-0.181153	-0.5825	0.000296037	0.323402	-0.566733
230370852	chr1:230370852:T:C	5.59069e-07	-1.5556	-1.03654	3.35846e-05	-1.37247	-1.04728
230370919	chr1:230370919:G:A	3.54634e-06	-0.19377	-0.550969	0.000301225	0.308802	-0.534762
230370923	chr1:230370923:T:C	5.30751e-06	-1.4883e-10	-0.34153	0.000272553	-1.4883e-10	-0.325983
230370958	chr1:230370958:C:T	6.07015e-07	-1.64027	-0.869585	3.07693e-05	-1.64141	-0.865893
230371106	chr1:230371106:G:C	3.54299e-06	-0.185842	-0.55984	0.000301689	0.31934	-0.543761
230371130	chr1:230371130:C:A	3.47781e-06	-0.199944	-0.564305	0.000294934	0.301207	-0.548273
230371270	chr1:230371270:C:T	3.4785e-06	-0.110313	-0.65374	0.000299198	0.403856	-0.636568
230371444	chr1:230371444:C:T	3.69291e-06	-0.0443808	-0.659859	0.000320519	0.478917	-0.642792
230371578	chr1:230371578:C:T	3.5075e-06	-0.073654	-0.682095	0.000303201	0.445993	-0.665413
230371587	chr1:230371587:T:C	1.30906e-06	-1.02873	-0.712622	0.000103636	-0.612187	-0.68075
230371607	chr1:230371607:C:T	3.41943e-06	-0.113541	-0.667638	0.00029399	0.400442	-0.650712
230371673	chr1:230371673:G:A	2.47136e-06	-1.4883e-10	-1.10588	0.00012491	-1.4883e-10	-1.10623
230371871	chr1:230371871:G:A	1.3565e-05	-1.4883e-10	0.596839	0.000764911	-1.4883e-10	0.705943
230371914	chr1:230371914:C:T	3.56555e-06	-0.0816928	-0.657643	0.000308097	0.437141	-0.640543
230371925	chr1:230371925:G:A	3.8159e-06	-0.0205512	-0.650925	0.000332928	0.507818	-0.63371
230371986	chr1:230371986:T:C	2.48026e-06	-1.4883e-10	-1.10229	0.000125029	-1.4883e-10	-1.10527
230372152	chr1:230372152:C:G	2.50684e-06	-1.4883e-10	-1.09163	0.000126992	-1.4883e-10	-1.08969
230372255	chr1:230372255:G:A	2.369e-06	-1.4883e-10	-1.14819	0.000119784	-1.4883e-10	-1.14813
230372498	chr1:230372498:T:C	4.29886e-06	-0.0420422	-0.510262	0.000374442	0.485148	-0.493529
230372511	chr1:230372511:T:C	3.48468e-06	-1.61992	0.857643	0.000194218	-1.64286	0.978029
230372567	chr1:230372567:A:C	3.57368e-06	-0.0796882	-0.65737	0.000309799	0.442356	-0.640249
230372704	chr1:230372704:G:A	3.47424e-06	-0.126533	-0.638745	0.000298579	0.386523	-0.621305
230372819	chr1:230372819:T:C	4.43759e-06	-1.4883e-10	-0.520542	0.000242955	-1.4883e-10	-0.440941
230372860	chr1:230372860:T:C	3.88211e-06	-0.103941	-0.550333	0.000335042	0.414554	-0.534114
230372907	chr1:230372907:G:A	3.24971e-06	-0.148199	-0.683889	0.000278131	0.361504	-0.667228
230372926	chr1:230372926:A:G	3.78854e-06	-0.0966714	-0.582002	0.000326647	0.421262	-0.566199
230372928	chr1:230372928:C:T	1.36118e-06	-1.7023	-2.24018e-10	6.93977e-05	-1.69396	-2.24018e-10
230373086	chr1:230373086:G:A	2.63357e-06	-1.4883e-10	-1.04231	0.000133331	-1.4883e-10	-1.04098
230373142	chr1:230373142:G:A	7.4526e-07	-1.51815	-0.786525	3.73322e-05	-1.55699	-0.756972
230373222	chr1:230373222:G:A	1.36395e-06	-1.70027	-2.24018e-10	7.31535e-05	-1.64126	-2.24018e-10
230373296	chr1:230373296:G:A	2.62018e-06	-1.4883e-10	-1.04741	0.000132816	-1.4883e-10	-1.04486
230373348	chr1:230373348:C:T	2.48215e-06	-1.4883e-10	-1.10153	0.000125121	-1.4883e-10	-1.10454
230373353	chr1:230373353:T:C	2.55693e-06	-1.4883e-10	-1.07185	0.000129158	-1.4883e-10	-1.07278
230373422	chr1:230373422:A:G	1.66084e-06	-1.6507	0.147366	9.14411e-05	-1.65018	0.232056
230373636	chr1:230373636:T:C	2.82147e-06	-1.4883e-10	-0.973397	0.000143462	-1.4883e-10	-0.967748
230373638	chr1:230373638:T:C	2.51736e-06	-1.4883e-10	-1.08744	0.000127599	-1.4883e-10	-1.08492
230373661	chr1:230373661:A:G	2.47944e-06	-1.4883e-10	-1.10262	0.000124989	-1.4883e-10	-1.10559
230373767	chr1:230373767:C:T	2.56244e-06	-1.4883e-10	-1.06969	0.000129501	-1.4883e-10	-1.07013
230373986	chr1:230373986:G:A	2.47497e-06	-0.378305	-0.726122	0.000203867	0.0951639	-0.711511
230373999	chr1:230373999:C:T	9.4041e-07	-1.54515	-0.526946	6.22736e-05	-1.30979	-0.492486
230374058	chr1:230374058:G:A	2.47614e-06	-1.4883e-10	-1.10395	0.000124829	-1.4883e-10	-1.10687
230374159	chr1:230374159:C:T	8.55956e-07	-1.54547	-0.620723	5.65693e-05	-1.31154	-0.58681
230374242	chr1:230374242:C:G	2.46703e-06	-1.4883e-10	-1.10764	0.000124385	-1.4883e-10	-1.11044
230374286	chr1:230374286:A:G	2.56394e-06	-1.4883e-10	-1.06911	0.000129783	-1.4883e-10	-1.06795
230374392	chr1:230374392:G:A	2.15424e-06	-1.70585	0.462632	0.000121218	-1.70559	0.569372
230374976	chr1:230374976:C:T	2.67643e-06	-1.4883e-10	-1.02617	0.000135689	-1.4883e-10	-1.02345
230375204	chr1:230375204:A:C	2.67811e-06	-1.4883e-10	-1.02554	0.000133317	-1.4883e-10	-1.04109
230375231	chr1:230375231:C:T	8.00883e-07	-1.2305	-1.00219	3.87665e-05	-1.29355	-0.982708
230376136	chr1:230376136:T:C	2.96071e-06	-0.925224	-2.24018e-10	0.00012359	-1.11685	-2.24018e-10
230376227	chr1:230376227:G:C	3.21952e-06	-1.4883e-10	-0.84142	0.000161412	-1.4883e-10	-0.849858
230376426	chr1:230376426:CT:C	4.36005e-07	-1.70092	-1.13983	2.20797e-05	-1.70119	-1.13797
230376545	chr1:230376545:TGTTGGATGGTTCA:T	9.65505e-07	-1.25393	-0.791825	4.85021e-05	-1.31431	-0.7379
230376739	chr1:230376739:G:C	1.50268e-06	-1.60458	0.00117784	8.22098e-05	-1.60273	0.0781831
230376892	chr1:230376892:C:T	4.49562e-07	-1.69989	-1.11024	2.28239e-05	-1.70008	-1.10593
230377038	chr1:230377038:T:C	2.79297e-06	-1.64059	0.657045	0.000154506	-1.66345	0.769863
230377136	chr1:230377136:G:A	7.67823e-07	-1.56237	-0.712481	3.87054e-05	-1.59761	-0.680225
230377176	chr1:230377176:A:T	3.54232e-06	-0.244682	-0.501189	0.000298192	0.24847	-0.484549
230377226	chr1:230377226:C:T	2.60684e-06	-1.4883e-10	-1.05252	0.000131969	-1.4883e-10	-1.05125
230378064	chr1:230378064:G:A	5.78448e-07	-1.68989	-0.86817	3.01245e-05	-1.68414	-0.844334
230378167	chr1:230378167:G:A	5.75396e-07	-1.56717	-0.996177	2.86633e-05	-1.60239	-0.975804
230378564	chr1:230378564:T:C	2.43747e-06	-1.4883e-10	-1.11969	0.000123358	-1.4883e-10	-1.11873
230378696	chr1:230378696:C:T	7.1988e-06	-1.4883e-10	-0.0367397	0.0003708	-1.4883e-10	-0.0181534
230378877	chr1:230378877:T:G	2.6617e-06	-1.4883e-10	-1.03169	0.000134758	-1.4883e-10	-1.03034
230378971	chr1:230378971:A:G	2.43869e-06	-0.486481	-0.63271	0.000197081	-0.0320553	-0.618146
230379166	chr1:230379166:G:A	6.42188e-07	-1.59337	-0.860159	3.25871e-05	-1.59352	-0.856383
230379248	chr1:230379248:A:G	6.68248e-06	-1.4883e-10	-0.111164	0.000344001	-1.4883e-10	-0.0931714
230379327	chr1:230379327:G:A	2.38709e-06	-1.4883e-10	-1.14058	0.000120758	-1.4883e-10	-1.14003
230379493	chr1:230379493:C:T	7.51834e-07	-1.54449	-0.751405	3.77765e-05	-1.58156	-0.720569
230379693	chr1:230379693:G:A	3.76479e-06	-1.4883e-10	-0.68496	0.000191264	-1.4883e-10	-0.680162
230380050	chr1:230380050:C:T	7.35187e-07	-1.54916	-0.769121	3.69596e-05	-1.58502	-0.738968
230380079	chr1:230380079:T:C	2.19387e-06	-1.22499	-2.24018e-10	0.000108267	-1.24922	-2.24018e-10
230380723	chr1:230380723:C:G	1.43989e-06	-1.64609	-2.24018e-10	7.06782e-05	-1.67568	-2.24018e-10
230380792	chr1:230380792:G:A	2.48796e-06	-1.4883e-10	-1.09919	0.000125405	-1.4883e-10	-1.10227
230380831	chr1:230380831:G:A	1.98989e-06	-0.23198	-1.09059	0.000136403	0.0692538	-1.08746
230381016	chr1:230381016:A:G	2.47079e-06	-1.4883e-10	-1.10612	0.000125219	-1.4883e-10	-1.10375
230381143	chr1:230381143:A:G	2.43079e-06	-1.4883e-10	-1.12244	0.000123261	-1.4883e-10	-1.11952
230381362	chr1:230381362:G:A	4.3539e-07	-1.70336	-1.13881	2.20453e-05	-1.70345	-1.13727
230381735	chr1:230381735:C:T	2.97275e-06	-1.4883e-10	-0.921167	0.000152347	-1.4883e-10	-0.907656
230381753	chr1:230381753:C:T	1.99284e-06	-0.756443	-0.564649	0.000128597	-0.524367	-0.552767
230381797	chr1:230381797:A:G	4.43371e-07	-1.70104	-1.12296	2.24719e-05	-1.70109	-1.12046
230381822	chr1:230381822:C:T	2.47915e-06	-1.4883e-10	-1.10274	0.000124975	-1.4883e-10	-1.1057
230382065	chr1:230382065:G:A	6.27222e-06	-1.4883e-10	-0.174522	0.00032168	-1.4883e-10	-0.16026
230382247	chr1:230382247:C:A	2.07955e-06	-1.34881	0.0703061	0.00015219	-1.03963	0.130939
230382283	chr1:230382283:ATTTTAAT:A	4.76156e-07	-1.68867	-1.064	2.42079e-05	-1.68965	-1.05749
230382497	chr1:230382497:G:A	2.57543e-06	-1.4883e-10	-1.06464	0.000131187	-1.4883e-10	-1.05719
230382609	chr1:230382609:G:A	2.5814e-06	-1.4883e-10	-1.06232	0.000130388	-1.4883e-10	-1.06331
230382681	chr1:230382681:G:A	3.17902e-06	-1.4883e-10	-0.854082	0.000163229	-1.4883e-10	-0.838664
230382928	chr1:230382928:AG:A	2.03315e-06	-1.35114	0.0500734	0.000148838	-1.04117	0.110211
230382990	chr1:230382990:C:A	4.56932e-07	-1.69639	-1.09748	2.32056e-05	-1.69698	-1.09244
230383148	chr1:230383148:T:C	4.34803e-07	-1.69559	-1.14793	2.19811e-05	-1.69622	-1.14742
230383524	chr1:230383524:G:A	4.37852e-07	-1.69754	-1.13898	2.2165e-05	-1.69784	-1.13747
230383626	chr1:230383626:G:A	5.00128e-07	-1.55516	-1.14839	2.50408e-05	-1.56489	-1.14842
230383668	chr1:230383668:G:A	2.06292e-06	-1.35327	0.0667432	0.000150804	-1.04511	0.127274
230383835	chr1:230383835:A:G	5.51545e-07	-1.46429	-1.14139	2.7461e-05	-1.48125	-1.1398
230383914	chr1:230383914:G:A	5.62558e-07	-1.46476	-1.12115	2.79883e-05	-1.48327	-1.11876
230384024	chr1:230384024:C:T	3.46507e-05	1.53466	-2.24018e-10	0.001381	1.29675	-2.24018e-10
230384026	chr1:230384026:TC:T	5.52112e-07	-1.4859	-1.11876	2.75329e-05	-1.50217	-1.11626
230384091	chr1:230384091:C:T	2.47896e-06	-1.4883e-10	-1.10282	0.000124966	-1.4883e-10	-1.10578
230384221	chr1:230384221:A:G	2.37882e-06	-1.4883e-10	-1.14405	0.000119957	-1.4883e-10	-1.14669
230384255	chr1:230384255:G:A	5.77662e-07	-1.51007	-1.04935	2.88695e-05	-1.52637	-1.04466
230384644	chr1:230384644:C:T	4.26289e-06	0.58123	-1.14194	0.000182364	0.413549	-1.14136
230384755	chr1:230384755:T:C	2.18391e-06	-1.22954	-2.24018e-10	9.98546e-05	-1.3301	-2.24018e-10
230384839	chr1:230384839:T:C	2.405e-06	-1.4883e-10	-1.1331	0.000121686	-1.4883e-10	-1.13237
230384941	chr1:230384941:A:G	7.36121e-06	-1.4883e-10	-0.0144291	0.000378873	-1.4883e-10	0.00338401
230385075	chr1:230385075:G:A	6.16962e-07	-1.37607	-1.11753	3.00722e-05	-1.41934	-1.11087
230385285	chr1:230385285:C:A	3.49942e-06	-1.08422	0.32616	0.000214456	-0.972783	0.40707
230385318	chr1:230385318:T:C	1.43954e-06	-1.64633	-2.24018e-10	7.0385e-05	-1.67984	-2.24018e-10
230385396	chr1:230385396:T:A	3.2265e-06	-1.4883e-10	-0.839256	0.000162227	-1.4883e-10	-0.84482
230385398	chr1:230385398:C:T	1.71524e-06	-1.70379	0.232691	9.55281e-05	-1.66792	0.293521
230385551	chr1:230385551:T:C	2.38651e-06	-1.4883e-10	-1.14082	0.000120707	-1.4883e-10	-1.14045
230385594	chr1:230385594:A:G	3.22166e-06	-0.532263	-0.308494	0.000202243	-0.379844	-0.244501
230385918	chr1:230385918:C:A	3.69906e-06	-1.70579	1.00321	0.000206641	-1.70662	1.10379
230385991	chr1:230385991:T:C	1.86147e-06	-0.760142	-0.629147	0.000118645	-0.539337	-0.618343
230386944	chr1:230386944:C:T	1.86063e-06	-1.22409	-0.165653	0.000111246	-1.12484	-0.0972341
230386960	chr1:230386960:C:T	3.78171e-06	-1.70566	1.02518	0.000211345	-1.70658	1.12626
230387215	chr1:230387215:A:G	1.88577e-06	-1.24927	-0.127048	0.000112587	-1.15277	-0.0573244
230387232	chr1:230387232:G:A	1.92531e-06	-1.20797	-0.147598	0.000115385	-1.10696	-0.0785838
230387274	chr1:230387274:C:T	2.17342e-06	-0.0969471	-1.1374	9.53836e-05	-0.238093	-1.13782
230387293	chr1:230387293:C:G	2.31181e-06	-1.3437	0.171082	0.000138442	-1.25338	0.250013
230387731	chr1:230387731:G:A	3.28762e-06	-1.70519	0.884705	0.000185409	-1.70633	0.995074
230387813	chr1:230387813:C:A	4.272e-06	-1.4883e-10	-0.558571	0.000215612	-1.4883e-10	-0.560335
230387863	chr1:230387863:A:G	3.1803e-06	-0.621998	-0.23168	0.000198713	-0.477051	-0.164905
230388004	chr1:230388004:C:T	2.39105e-06	-1.4883e-10	-1.13892	0.000120874	-1.4883e-10	-1.13907
230388366	chr1:230388366:G:A	3.44673e-06	-1.16561	0.392387	0.000186635	-1.18255	0.477888
230388446	chr1:230388446:C:T	2.39328e-06	-1.4883e-10	-1.13799	0.000121021	-1.4883e-10	-1.13785
230388520	chr1:230388520:A:C	1.34343e-06	-0.756276	-0.959148	8.56247e-05	-0.527975	-0.955868
230388550	chr1:230388550:G:A	2.84798e-06	-0.69408	-0.269964	0.000176866	-0.553844	-0.204582
230388651	chr1:230388651:A:G	3.93825e-06	-1.70558	1.06566	0.000220282	-1.70656	1.16765
230388923	chr1:230388923:A:G	2.86829e-06	-1.61465	0.657715	0.000183021	-1.47951	0.755297
230389234	chr1:230389234:C:T	2.43058e-06	-1.4883e-10	-1.12252	0.000122545	-1.4883e-10	-1.12533
230389237	chr1:230389237:G:A	2.3824e-06	-1.4883e-10	-1.14254	0.000120497	-1.4883e-10	-1.14219
230389318	chr1:230389318:G:A	6.12617e-07	-1.69424	-0.806431	3.12211e-05	-1.70671	-0.786009
230389355	chr1:230389355:T:C	1.44017e-06	-1.64589	-2.24018e-10	7.04042e-05	-1.67956	-2.24018e-10
230389604	chr1:230389604:A:T	6.00757e-06	-1.4883e-10	-0.217634	0.000309461	-1.4883e-10	-0.198985
230389673	chr1:230389673:G:T	2.86251e-06	-1.4883e-10	-0.958953	0.00014547	-1.4883e-10	-0.953848
230390322	chr1:230390322:G:A	2.43795e-06	-1.4883e-10	-1.1195	0.000122893	-1.4883e-10	-1.1225
230391015	chr1:230391015:C:G	1.45542e-06	-1.63536	-2.24018e-10	7.09196e-05	-1.67227	-2.24018e-10
230391032	chr1:230391032:G:A	2.06669e-06	-0.624149	-0.660555	0.000133581	-0.389816	-0.64929
230391209	chr1:230391209:G:C	3.01446e-06	-1.64218	0.734945	0.000165619	-1.66401	0.839881
230391259	chr1:230391259:T:C	4.56912e-06	-1.66072	1.16939	0.000285724	-1.55837	1.27958
230391317	chr1:230391317:C:T	4.08154e-06	-1.70596	1.10178	0.000228557	-1.70666	1.20463
230391354	chr1:230391354:C:T	2.2027e-06	-0.591103	-0.629868	0.000143435	-0.348862	-0.61907
230391502	chr1:230391502:C:T	6.45108e-06	-0.0978033	-0.0486026	0.000327605	-0.134361	-0.00764656
230391616	chr1:230391616:C:T	5.45152e-06	-1.65083	1.33607	0.000341016	-1.54431	1.44242
230391788	chr1:230391788:A:G	2.22949e-06	-0.581426	-0.627455	0.000200379	-0.0231434	-0.610461
230391951	chr1:230391951:C:CA	2.37866e-06	-1.4883e-10	-1.14412	0.000120242	-1.4883e-10	-1.14431
230392208	chr1:230392208:C:A	2.3782e-06	-1.4883e-10	-1.14431	0.000120287	-1.4883e-10	-1.14393
230392251	chr1:230392251:T:C	3.66548e-06	-1.70521	0.993513	0.000203412	-1.7064	1.08782
230392684	chr1:230392684:G:A	1.56644e-06	-1.68529	0.123449	9.21227e-05	-1.57083	0.160133
230392777	chr1:230392777:G:C	7.08847e-07	-1.62655	-0.728222	3.46095e-05	-1.66428	-0.725406
230392849	chr1:230392849:T:C	1.16331e-06	-1.70172	-0.157667	6.46472e-05	-1.63732	-0.12755
230393074	chr1:230393074:C:T	9.01435e-07	-1.401	-0.713421	5.59726e-05	-1.21752	-0.691432
230393185	chr1:230393185:G:C	2.37301e-06	-1.4883e-10	-1.14649	0.000119914	-1.4883e-10	-1.14705
230393558	chr1:230393558:C:T	7.02748e-07	-1.54534	-0.818073	3.94861e-05	-1.43968	-0.818188
230393671	chr1:230393671:A:T	1.16072e-06	-1.7036	-0.15801	6.16719e-05	-1.70405	-0.107943
230393718	chr1:230393718:G:A	1.253e-06	-0.644069	-1.14105	5.93156e-05	-0.710312	-1.14063
230393738	chr1:230393738:T:A	2.96813e-06	-1.4883e-10	-0.922721	0.000150722	-1.4883e-10	-0.918379
230393845	chr1:230393845:T:A	1.16071e-06	-1.59596	-0.265655	6.25874e-05	-1.55892	-0.238333
230393873	chr1:230393873:G:A	1.12605e-06	-1.7063	-0.185636	5.96294e-05	-1.70643	-0.139241
230393896	chr1:230393896:C:T	6.15511e-07	-1.61471	-0.881246	3.00043e-05	-1.65553	-0.876947
230393927	chr1:230393927:T:C	2.57578e-06	-1.4883e-10	-1.0645	0.000130604	-1.4883e-10	-1.06165
230394490	chr1:230394490:C:T	9.54899e-07	-1.60051	-0.456294	4.80508e-05	-1.61153	-0.450025
230396659	chr1:230396659:G:A	1.64002e-06	-1.51594	-2.24018e-10	7.21246e-05	-1.65542	-2.24018e-10
230396802	chr1:230396802:G:A	1.39831e-06	-1.67539	-2.24018e-10	7.0906e-05	-1.67246	-2.24018e-10
230396849	chr1:230396849:G:A	2.68891e-06	-1.4883e-10	-1.02152	0.000135224	-1.4883e-10	-1.02688
230396911	chr1:230396911:T:C	2.66453e-06	-1.4883e-10	-1.03062	0.000133872	-1.4883e-10	-1.03693
230396921	chr1:230396921:C:T	1.82235e-06	-1.41053	-2.24018e-10	7.85897e-05	-1.56958	-2.24018e-10
230397030	chr1:230397030:T:G	2.42949e-06	-1.4883e-10	-1.12297	0.000122784	-1.4883e-10	-1.12339
230397087	chr1:230397087:G:A	6.70865e-07	-1.59075	-0.819093	3.19561e-05	-1.66484	-0.804615
230397118	chr1:230397118:G:A	7.60553e-07	-1.63414	-0.650225	3.70335e-05	-1.69104	-0.63095
230397376	chr1:230397376:T:C	2.44285e-06	-1.4883e-10	-1.11749	0.000123685	-1.4883e-10	-1.11608
230397765	chr1:230397765:C:A	1.46072e-05	-1.4883e-10	0.670865	0.000875581	-1.4883e-10	0.84107
230397844	chr1:230397844:G:C	5.46905e-07	-1.65308	-0.96105	2.7091e-05	-1.68216	-0.952453
230398148	chr1:230398148:C:T	2.47728e-06	-1.4883e-10	-1.10349	0.000124894	-1.4883e-10	-1.10636
230398294	chr1:230398294:G:A	7.21621e-07	-1.54109	-0.795819	3.44212e-05	-1.60536	-0.789785
230398367	chr1:230398367:C:T	6.2312e-07	-1.64527	-0.838399	3.08901e-05	-1.67681	-0.826572
230398404	chr1:230398404:CTT:C	7.35712e-07	-1.55044	-0.767134	3.51774e-05	-1.61271	-0.760702
230398421	chr1:230398421:A:C	1.37113e-06	-1.33194	-0.363079	7.81451e-05	-1.23642	-0.338833
230398422	chr1:230398422:A:C	1.35821e-06	-1.33366	-0.370823	7.73716e-05	-1.23849	-0.346709
230398463	chr1:230398463:C:T	1.17395e-05	-1.4883e-10	0.452307	0.00059813	-1.4883e-10	0.459992
230398908	chr1:230398908:G:C	3.4016e-06	-1.4883e-10	-0.786408	0.000170092	-1.4883e-10	-0.79748
230399202	chr1:230399202:C:T	4.36138e-07	-1.7058	-1.13465	2.25621e-05	-1.68454	-1.13301
230399226	chr1:230399226:T:C	6.47749e-06	-1.4883e-10	-0.14232	0.000355346	-1.4883e-10	-0.0607241
230399471	chr1:230399471:C:T	2.5169e-06	-1.4883e-10	-1.08762	0.000127891	-1.4883e-10	-1.08264
230399603	chr1:230399603:G:A	3.78684e-06	-1.4883e-10	-0.679121	0.000197572	-1.4883e-10	-0.647714
230399691	chr1:230399691:G:A	5.02258e-07	-1.55683	-1.14246	2.66193e-05	-1.51098	-1.1412
230399913	chr1:230399913:A:C	7.87603e-07	-1.19081	-1.0586	3.61792e-05	-1.2964	-1.04893
230400077	chr1:230400077:C:T	1.09859e-06	-0.919568	-0.99706	6.05603e-05	-0.840526	-0.989652
230400492	chr1:230400492:A:T	2.42905e-06	-1.4883e-10	-1.12315	0.000123482	-1.4883e-10	-1.11772
230400660	chr1:230400660:T:TAGAAA	1.23086e-06	-0.853771	-0.94917	5.15002e-05	-1.05382	-0.938408
230400662	chr1:230400662:C:G	1.26516e-06	-0.80342	-0.972035	5.23002e-05	-1.01455	-0.962268
230401002	chr1:230401002:G:C	5.54846e-07	-1.63813	-0.961586	3.42811e-05	-1.46782	-0.931409
230401003	chr1:230401003:T:C	3.51624e-06	0.0983862	-0.851647	0.000136478	-0.140428	-0.877224
230401060	chr1:230401060:C:T	1.76449e-05	-1.4883e-10	0.859791	0.000930695	-1.4883e-10	0.902114
230401445	chr1:230401445:G:A	2.37439e-06	-1.4883e-10	-1.14591	0.00011986	-1.4883e-10	-1.14749
230401606	chr1:230401606:G:C	4.67172e-06	-1.4883e-10	-0.469127	0.000239406	-1.4883e-10	-0.455655
230401807	chr1:230401807:A:G	6.48447e-07	-1.43458	-1.00925	2.86759e-05	-1.56433	-1.01344
230401816	chr1:230401816:C:T	2.84446e-06	-1.4883e-10	-0.965281	0.000145826	-1.4883e-10	-0.951401
230401843	chr1:230401843:A:G	2.82686e-06	-1.4883e-10	-0.971487	0.000144887	-1.4883e-10	-0.957863
230402093	chr1:230402093:C:T	2.53457e-06	-1.4883e-10	-1.08063	0.000128343	-1.4883e-10	-1.07911
230402325	chr1:230402325:G:A	1.48091e-06	-0.801951	-0.816042	0.000109841	-0.417547	-0.817232
230402615	chr1:230402615:G:A	2.49075e-06	-1.4883e-10	-1.09807	0.000127518	-1.4883e-10	-1.08556
230402626	chr1:230402626:A:T	7.04614e-07	-1.60638	-0.754375	3.27139e-05	-1.68957	-0.756449
230402648	chr1:230402648:C:T	2.90301e-06	-1.4883e-10	-0.944904	0.000148946	-1.4883e-10	-0.930236
230402689	chr1:230402689:T:C	2.36924e-06	-1.4883e-10	-1.14808	0.000119756	-1.4883e-10	-1.14836
230403282	chr1:230403282:A:C	5.0075e-07	-1.68165	-1.02065	2.74148e-05	-1.61404	-1.00869
230403496	chr1:230403496:T:C	2.54676e-06	-1.4883e-10	-1.07583	0.000128964	-1.4883e-10	-1.07428
230403694	chr1:230403694:C:T	2.37131e-06	-1.4883e-10	-1.14721	0.000119818	-1.4883e-10	-1.14785
230403701	chr1:230403701:C:T	1.79507e-06	-1.42561	-2.24018e-10	7.69741e-05	-1.59035	-2.24018e-10
230403861	chr1:230403861:C:G	5.39176e-07	-1.62052	-1.00784	3.36414e-05	-1.43649	-0.981568
230404041	chr1:230404041:T:C	6.82724e-07	-1.53681	-0.855503	3.11258e-05	-1.63461	-0.861174
230404875	chr1:230404875:A:C	2.49944e-06	-1.4883e-10	-1.09459	0.000126149	-1.4883e-10	-1.09636
230405154	chr1:230405154:T:C	5.23192e-07	-1.67406	-0.984398	2.88956e-05	-1.60026	-0.969867
230405289	chr1:230405289:G:T	6.18619e-07	-1.36804	-1.12288	2.8258e-05	-1.47444	-1.118
230405319	chr1:230405319:C:A	4.50681e-06	-1.4883e-10	-0.505065	0.000230387	-1.4883e-10	-0.494057
230405366	chr1:230405366:C:A	5.93922e-07	-1.49288	-1.03878	2.67321e-05	-1.60546	-1.04249
230405441	chr1:230405441:A:G	2.66912e-06	-1.4883e-10	-1.0289	0.000135978	-1.4883e-10	-1.02132
230405757	chr1:230405757:G:C	6.20253e-07	-1.50895	-0.979327	2.80303e-05	-1.61659	-0.983938
230405996	chr1:230405996:G:A	6.54064e-07	-1.62528	-0.809923	3.76799e-05	-1.51575	-0.788937
230406104	chr1:230406104:C:T	5.03858e-07	-1.61759	-1.07852	2.38192e-05	-1.68288	-1.08044
230406897	chr1:230406897:G:A	3.94e-06	-1.4883e-10	-0.639471	0.000200478	-1.4883e-10	-0.633112
230407836	chr1:230407836:G:A	6.01891e-07	-1.4782	-1.04014	2.69607e-05	-1.59552	-1.04391
230407852	chr1:230407852:T:C	2.29884e-06	-0.0307349	-1.14751	0.000210524	0.563986	-1.1482
230408126	chr1:230408126:T:TA	1.62854e-06	-1.52297	-2.24018e-10	7.27334e-05	-1.64702	-2.24018e-10
230408242	chr1:230408242:T:G	4.89499e-07	-1.68239	-1.04264	2.67297e-05	-1.61591	-1.03214
230408295	chr1:230408295:TGACTTAAGCAAACATTTACCCACTTG:T	9.49845e-06	-0.831167	1.07164	0.000955305	-0.199267	1.12748
230409099	chr1:230409099:A:G	5.19576e-07	-1.63396	-1.03144	3.19733e-05	-1.46152	-1.0074
230409218	chr1:230409218:A:G	5.02944e-07	-1.66103	-1.0369	2.78021e-05	-1.57902	-1.02969
230409314	chr1:230409314:G:A	2.76029e-06	-1.4883e-10	-0.995318	0.000140769	-1.4883e-10	-0.986699
230409346	chr1:230409346:C:T	4.95054e-07	-1.68158	-1.03216	2.70699e-05	-1.61436	-1.02104
230409427	chr1:230409427:A:T	2.12082e-06	-1.25885	-2.24018e-10	0.000101702	-1.31177	-2.24018e-10
230409672	chr1:230409672:T:C	1.5933e-06	-1.54485	-2.24018e-10	7.18153e-05	-1.65972	-2.24018e-10
230409891	chr1:230409891:G:C	2.53869e-06	-1.4883e-10	-1.07901	0.000128549	-1.4883e-10	-1.07751
230411006	chr1:230411006:G:T	2.44648e-06	-1.4883e-10	-1.116	0.000125605	-1.4883e-10	-1.10068
230411139	chr1:230411139:C:T	2.68589e-06	-1.4883e-10	-1.02264	0.000136075	-1.4883e-10	-1.02061
230411563	chr1:230411563:T:C	2.81371e-06	-1.4883e-10	-0.976149	0.000143164	-1.4883e-10	-0.969826
230411824	chr1:230411824:C:T	3.21507e-06	-1.4883e-10	-0.842803	0.000165584	-1.4883e-10	-0.824336
230411939	chr1:230411939:A:G	5.06413e-07	-1.65353	-1.03753	2.82909e-05	-1.56459	-1.02668
230412382	chr1:230412382:A:G	2.62646e-06	-1.04502	-2.24018e-10	0.000158506	-0.868024	-2.24018e-10
230412801	chr1:230412801:A:G	8.82987e-06	-1.4883e-10	0.167487	0.000456622	-1.4883e-10	0.190038
230412859	chr1:230412859:C:T	2.50677e-06	-1.4883e-10	-1.09166	0.000129273	-1.4883e-10	-1.07189
230413252	chr1:230413252:C:T	7.40952e-06	-1.4883e-10	-0.00788827	0.000382224	-1.4883e-10	0.0121889
230413337	chr1:230413337:A:G	3.13171e-06	-1.4883e-10	-0.869073	0.000156716	-1.4883e-10	-0.87938
230413408	chr1:230413408:G:A	3.2311e-06	-1.4883e-10	-0.83783	0.000164111	-1.4883e-10	-0.833274
230413557	chr1:230413557:G:A	1.82188e-06	-1.41078	-2.24018e-10	7.93635e-05	-1.55978	-2.24018e-10
230413723	chr1:230413723:G:A	1.11617e-05	-1.4883e-10	0.401835	0.000586855	-1.4883e-10	0.440961
230414448	chr1:230414448:T:A	1.77713e-06	-1.43565	-2.24018e-10	7.71276e-05	-1.58836	-2.24018e-10
230415385	chr1:230415385:A:G	7.8464e-06	-1.4883e-10	0.0494018	0.000392936	-1.4883e-10	0.0398287
230415506	chr1:230415506:G:A	2.61525e-06	-1.4883e-10	-1.04929	0.000133146	-1.4883e-10	-1.04237
230415667	chr1:230415667:G:C	2.40177e-06	-1.4883e-10	-1.13445	0.000121486	-1.4883e-10	-1.13402
230415886	chr1:230415886:C:T	2.67118e-06	-1.4883e-10	-1.02813	0.000135646	-1.4883e-10	-1.02377
230416093	chr1:230416093:A:G	4.78677e-07	-1.63393	-1.11345	2.83195e-05	-1.48041	-1.10986
230416163	chr1:230416163:T:C	1.92586e-06	-0.381112	-0.97417	0.000107068	-0.311009	-0.949344
230416211	chr1:230416211:C:T	3.70071e-06	-0.702128	-2.24018e-10	0.000123362	-1.11869	-2.24018e-10
230416688	chr1:230416688:C:T	2.5925e-06	-1.4883e-10	-1.05803	0.000132044	-1.4883e-10	-1.05068
230416689	chr1:230416689:G:A	5.73883e-07	-1.66265	-0.90333	2.7687e-05	-1.7066	-0.90625
230417011	chr1:230417011:T:C	1.90716e-06	-0.391052	-0.973984	0.000106817	-0.313565	-0.949137
230417068	chr1:230417068:T:C	6.90163e-07	-1.48184	-0.899641	3.0366e-05	-1.61842	-0.902073
230417180	chr1:230417180:C:G	2.40846e-06	-1.4883e-10	-1.13166	0.000121236	-1.4883e-10	-1.13608
230417302	chr1:230417302:T:C	1.60267e-06	-0.522266	-1.01672	8.86718e-05	-0.449122	-0.999753
230417531	chr1:230417531:T:C	1.56539e-06	-0.440154	-1.12236	9.47047e-05	-0.248669	-1.13438
230417589	chr1:230417589:G:A	1.53255e-06	-0.441156	-1.14257	9.22797e-05	-0.2617	-1.14729
230418051	chr1:230418051:G:A	1.76483e-06	-1.4426	-2.24018e-10	7.68364e-05	-1.59214	-2.24018e-10
230418184	chr1:230418184:C:T	2.57787e-06	-1.06369	-2.24018e-10	0.000103911	-1.29028	-2.24018e-10
230418801	chr1:230418801:C:T	6.18664e-06	-1.4883e-10	-0.188261	0.000321901	-1.4883e-10	-0.159573
230419246	chr1:230419246:C:T	3.67994e-06	-1.4883e-10	-0.707756	0.000189744	-1.4883e-10	-0.68814
230419586	chr1:230419586:TAAAAC:T	2.39895e-06	-1.4883e-10	-1.13562	0.000122525	-1.4883e-10	-1.1255
230419997	chr1:230419997:G:A	3.4662e-06	-1.4883e-10	-0.767593	0.000174404	-1.4883e-10	-0.772442
230420626	chr1:230420626:CT:C	1.01437e-05	-1.4883e-10	0.306203	0.000507858	-1.4883e-10	0.296385
230420696	chr1:230420696:C:T	1.4907e-06	-1.61141	-2.24018e-10	8.58115e-05	-1.48166	-2.24018e-10
230421046	chr1:230421046:T:C	1.89085e-06	-1.37363	-2.24018e-10	8.05333e-05	-1.54515	-2.24018e-10
230421247	chr1:230421247:GTAT:G	1.71192e-06	-1.47304	-2.24018e-10	8.96843e-05	-1.43752	-2.24018e-10
230421250	chr1:230421250:T:C	2.41814e-06	-1.12765	-2.24018e-10	0.00014362	-0.966643	-2.24018e-10
230421306	chr1:230421306:C:T	2.89929e-06	-1.4883e-10	-0.946188	0.000146122	-1.4883e-10	-0.949375
230421352	chr1:230421352:A:G	3.36441e-06	-1.4883e-10	-0.797402	0.000169039	-1.4883e-10	-0.803688
230421434	chr1:230421434:T:C	2.40631e-06	-1.4883e-10	-1.13256	0.00012302	-1.4883e-10	-1.12147
230422299	chr1:230422299:T:C	1.82307e-06	-1.41013	-2.24018e-10	7.85821e-05	-1.56967	-2.24018e-10
230422351	chr1:230422351:A:C	1.0808e-05	-1.4883e-10	0.369632	0.000568058	-1.4883e-10	0.408407
230422973	chr1:230422973:C:A	1.9522e-06	-1.3417	-2.24018e-10	8.2438e-05	-1.52177	-2.24018e-10
230422974	chr1:230422974:A:T	1.94341e-06	-1.34621	-2.24018e-10	8.21806e-05	-1.5249	-2.24018e-10
230423033	chr1:230423033:A:C	2.79294e-06	-1.4883e-10	-0.98356	0.000140704	-1.4883e-10	-0.987159
230423712	chr1:230423712:T:C	2.39761e-06	-1.4883e-10	-1.13618	0.000122433	-1.4883e-10	-1.12626
230424190	chr1:230424190:G:A	2.3724e-06	-1.4883e-10	-1.14675	0.000120122	-1.4883e-10	-1.14531
230424772	chr1:230424772:T:A	1.1601e-06	-1.38743	-0.474715	5.79548e-05	-1.40164	-0.472516
230425043	chr1:230425043:G:A	2.88087e-06	-1.4883e-10	-0.952562	0.000145986	-1.4883e-10	-0.950303
230425154	chr1:230425154:G:A	1.9247e-05	0.371092	0.575611	0.00163384	0.835441	0.62943
230425643	chr1:230425643:C:A	2.01416e-06	-1.31045	-2.24018e-10	8.42376e-05	-1.50018	-2.24018e-10
230426012	chr1:230426012:C:T	4.5631e-06	-1.4883e-10	-0.49265	0.000236227	-1.4883e-10	-0.469022
230426540	chr1:230426540:T:C	2.12858e-06	-1.2552	-2.24018e-10	8.74876e-05	-1.46232	-2.24018e-10
230426572	chr1:230426572:C:T	2.39854e-06	-1.4883e-10	-1.13579	0.000122496	-1.4883e-10	-1.12574
230427468	chr1:230427468:A:C	2.39576e-06	-1.4883e-10	-1.13695	0.000122305	-1.4883e-10	-1.1273
230427709	chr1:230427709:T:C	2.92136e-06	-1.4883e-10	-0.938605	0.000148883	-1.4883e-10	-0.930658
230429164	chr1:230429164:AT:A	2.3975e-06	-1.4883e-10	-1.13623	0.000122425	-1.4883e-10	-1.12632
230429303	chr1:230429303:G:T	2.39628e-06	-1.4883e-10	-1.13674	0.000121253	-1.4883e-10	-1.13594
230429672	chr1:230429672:A:G	3.8862e-06	-1.4883e-10	-0.653222	0.000200595	-1.4883e-10	-0.632529
230429734	chr1:230429734:C:T	2.89155e-06	-1.4883e-10	-0.948861	0.000148129	-1.4883e-10	-0.935731
230429750	chr1:230429750:G:A	2.44708e-06	-1.4883e-10	-1.11576	0.000123697	-1.4883e-10	-1.11598
230429943	chr1:230429943:A:G	1.94571e-06	-1.34503	-2.24018e-10	8.22076e-05	-1.52457	-2.24018e-10
230430763	chr1:230430763:C:T	2.97319e-06	-1.4883e-10	-0.921019	0.000149915	-1.4883e-10	-0.923751
230430878	chr1:230430878:T:A	3.07961e-06	-1.4883e-10	-0.885851	0.000157044	-1.4883e-10	-0.877291
230431181	chr1:230431181:G:A	2.08818e-06	-1.27436	-2.24018e-10	0.000118836	-1.15607	-2.24018e-10
230431241	chr1:230431241:G:A	2.94546e-06	-1.4883e-10	-0.930388	0.000148528	-1.4883e-10	-0.933044
230431620	chr1:230431620:A:G	4.03779e-06	-1.4883e-10	-0.614955	0.000203061	-1.4883e-10	-0.620309
230431638	chr1:230431638:T:C	2.89549e-06	-1.4883e-10	-0.947498	0.000145843	-1.4883e-10	-0.951288
230432744	chr1:230432744:G:A	5.04397e-06	-0.392459	-2.24018e-10	0.000186636	-0.704659	-2.24018e-10
230433336	chr1:230433336:G:A	1.48923e-06	-1.6124	-2.24018e-10	7.42761e-05	-1.62603	-2.24018e-10
230433460	chr1:230433460:G:A	6.08549e-07	-1.36014	-1.14719	2.5919e-05	-1.53188	-1.14696
230433556	chr1:230433556:A:G	2.38541e-06	-1.4883e-10	-1.14128	0.000120843	-1.4883e-10	-1.13933
230433962	chr1:230433962:G:A	2.82953e-06	-1.4883e-10	-0.970542	0.000142633	-1.4883e-10	-0.973542
230434160	chr1:230434160:G:T	2.92387e-06	-1.4883e-10	-0.937747	0.000147327	-1.4883e-10	-0.941162
230434281	chr1:230434281:G:A	2.91701e-06	-1.4883e-10	-0.940096	0.000148824	-1.4883e-10	-0.931051
230434424	chr1:230434424:G:A	2.83088e-06	-1.4883e-10	-0.970066	0.000142619	-1.4883e-10	-0.973637
230435189	chr1:230435189:C:G	2.40735e-06	-1.13213	-2.24018e-10	0.000117779	-1.16501	-2.24018e-10
230435668	chr1:230435668:C:T	1.76853e-06	-1.4405	-2.24018e-10	7.76955e-05	-1.58102	-2.24018e-10
230435927	chr1:230435927:A:G	6.13162e-07	-1.36044	-1.13934	2.61233e-05	-1.53229	-1.1387
230435995	chr1:230435995:T:C	1.06399e-05	-1.4883e-10	0.353959	0.000532439	-1.4883e-10	0.343651
230436377	chr1:230436377:G:A	2.38748e-06	-1.4883e-10	-1.14042	0.00012096	-1.4883e-10	-1.13835
230436805	chr1:230436805:A:C	2.4182e-06	-1.4883e-10	-1.12763	0.000123816	-1.4883e-10	-1.11502
230436850	chr1:230436850:G:GA	2.91467e-06	-1.4883e-10	-0.940897	0.000146894	-1.4883e-10	-0.944106
230437132	chr1:230437132:A:G	6.32239e-06	-1.4883e-10	-0.166556	0.000361161	-1.4883e-10	-0.0444932
230437156	chr1:230437156:T:C	3.28684e-06	-1.4883e-10	-0.820728	0.000167956	-1.4883e-10	-0.810117
230437509	chr1:230437509:C:G	2.41858e-06	-1.4883e-10	-1.12747	0.000123838	-1.4883e-10	-1.11484
230437670	chr1:230437670:T:C	3.66866e-06	-1.4883e-10	-0.710827	0.000187186	-1.4883e-10	-0.701714
230438244	chr1:230438244:A:T	2.9307e-06	-1.4883e-10	-0.935412	0.000147685	-1.4883e-10	-0.938734
230438541	chr1:230438541:T:C	2.83857e-06	-1.4883e-10	-0.967354	0.000143091	-1.4883e-10	-0.970337
230439049	chr1:230439049:T:G	3.39694e-06	-1.4883e-10	-0.78778	0.000174775	-1.4883e-10	-0.770318
230439370	chr1:230439370:G:A	3.31184e-06	-0.81315	-2.24018e-10	0.000146972	-0.943577	-2.24018e-10
230439442	chr1:230439442:T:G	2.07854e-06	-1.27899	-2.24018e-10	0.000123849	-1.11475	-2.24018e-10
230439643	chr1:230439643:G:A	6.32077e-06	-1.4883e-10	-0.166812	0.000361063	-1.4883e-10	-0.0447634
230439671	chr1:230439671:C:G	2.40152e-06	-1.4883e-10	-1.13455	0.00012175	-1.4883e-10	-1.13185
230439687	chr1:230439687:A:C	2.88769e-06	-1.4883e-10	-0.950198	0.000147972	-1.4883e-10	-0.936796
230440260	chr1:230440260:TCTC:T	2.87276e-06	-1.4883e-10	-0.955379	0.000144794	-1.4883e-10	-0.958504
230440328	chr1:230440328:T:A	2.81381e-06	-1.4883e-10	-0.976114	0.000144061	-1.4883e-10	-0.963581
230440592	chr1:230440592:A:G	2.86376e-06	-1.4883e-10	-0.958519	0.000146705	-1.4883e-10	-0.945393
230440812	chr1:230440812:A:G	2.41361e-06	-1.4883e-10	-1.12953	0.000123517	-1.4883e-10	-1.11744
230440878	chr1:230440878:G:C	2.79267e-06	-1.4883e-10	-0.983656	0.000140796	-1.4883e-10	-0.986504
230441712	chr1:230441712:G:A	2.96695e-06	-1.4883e-10	-0.923118	0.000152169	-1.4883e-10	-0.908823
230441852	chr1:230441852:G:A	2.89234e-06	-1.4883e-10	-0.948586	0.000145781	-1.4883e-10	-0.951713
230441899	chr1:230441899:G:C	1.41914e-06	-1.6606	-2.24018e-10	7.19671e-05	-1.65761	-2.24018e-10
230441934	chr1:230441934:C:T	3.15074e-06	-1.4883e-10	-0.863017	0.000165359	-1.4883e-10	-0.825697
230442237	chr1:230442237:C:T	1.35918e-06	-1.70377	-2.24018e-10	7.55164e-05	-1.60947	-2.24018e-10
230442883	chr1:230442883:G:A	2.91141e-06	-1.4883e-10	-0.942017	0.000149222	-1.4883e-10	-0.928379
230443027	chr1:230443027:A:AG	2.8007e-06	-1.4883e-10	-0.980784	0.000141203	-1.4883e-10	-0.983617
230443091	chr1:230443091:T:C	2.89946e-06	-1.4883e-10	-0.946129	0.000148579	-1.4883e-10	-0.932702
230443113	chr1:230443113:A:G	3.62785e-06	-1.4883e-10	-0.722014	0.000187001	-1.4883e-10	-0.702704
230443148	chr1:230443148:G:A	2.41373e-06	-1.4883e-10	-1.12948	0.000122183	-1.4883e-10	-1.1283
230443413	chr1:230443413:T:C	2.91767e-06	-1.4883e-10	-0.939869	0.000149544	-1.4883e-10	-0.926225
230443507	chr1:230443507:A:T	2.37215e-06	-1.4883e-10	-1.14685	0.000120035	-1.4883e-10	-1.14603
230443669	chr1:230443669:A:G	2.4153e-06	-1.4883e-10	-1.12883	0.000122514	-1.4883e-10	-1.12559
230444558	chr1:230444558:T:C	1.20337e-05	0.477054	-2.24018e-10	0.000812583	0.766402	-2.24018e-10
230444822	chr1:230444822:A:G	3.16932e-06	0.263609	-1.12075	0.000278027	0.821379	-1.12748
230445610	chr1:230445610:A:T	2.81345e-06	-1.4883e-10	-0.976243	0.000141827	-1.4883e-10	-0.979212
230446318	chr1:230446318:C:T	2.66678e-06	-1.4883e-10	-1.02978	0.000134477	-1.4883e-10	-1.03242
230447091	chr1:230447091:C:G	8.72671e-06	0.507709	-0.351974	0.000873622	1.22755	-0.388715
230447642	chr1:230447642:C:T	1.56526e-06	-1.5626	-2.24018e-10	7.94852e-05	-1.55825	-2.24018e-10
230447975	chr1:230447975:G:T	2.57951e-06	-1.4883e-10	-1.06305	0.000131985	-1.4883e-10	-1.05113
230448084	chr1:230448084:C:T	2.37473e-06	-1.4883e-10	-1.14577	0.000120217	-1.4883e-10	-1.14452
230448237	chr1:230448237:G:T	1.80619e-06	-1.41943	-2.24018e-10	7.83561e-05	-1.57255	-2.24018e-10
230448255	chr1:230448255:G:A	5.84219e-07	-1.41853	-1.1296	2.54175e-05	-1.56955	-1.12883
230448391	chr1:230448391:T:C	3.25412e-06	-1.4883e-10	-0.830732	0.000167021	-1.4883e-10	-0.815695
230448719	chr1:230448719:A:G	2.67777e-06	-1.4883e-10	-1.02567	0.000135023	-1.4883e-10	-1.02837
230449179	chr1:230449179:C:G	2.77813e-06	-1.4883e-10	-0.988875	0.00014491	-1.4883e-10	-0.957706
230449205	chr1:230449205:C:T	2.47411e-06	-1.4883e-10	-1.10477	0.000125318	-1.4883e-10	-1.10296
230449465	chr1:230449465:C:T	7.85013e-06	-1.4883e-10	0.049877	0.000393939	-1.4883e-10	0.0423784
230449494	chr1:230449494:A:G	3.25067e-06	-1.4883e-10	-0.831793	0.000165634	-1.4883e-10	-0.824034
230450019	chr1:230450019:A:G	2.39167e-06	-1.4883e-10	-1.13866	0.000121106	-1.4883e-10	-1.13715
230450272	chr1:230450272:G:C	1.19826e-05	1.59078	-1.11797	0.000875667	1.96525	-1.12408
230450756	chr1:230450756:C:A	4.55639e-06	0.653342	-1.14746	0.000414296	1.24107	-1.1483
230450902	chr1:230450902:T:C	2.44442e-06	-1.4883e-10	-1.11684	0.00012425	-1.4883e-10	-1.11152
230451003	chr1:230451003:T:C	2.403e-06	-1.4883e-10	-1.13394	0.000121788	-1.4883e-10	-1.13153
230451091	chr1:230451091:G:GT	9.17861e-06	-1.4883e-10	0.206222	0.000469388	-1.4883e-10	0.217612
230451124	chr1:230451124:G:A	2.39361e-06	-1.4883e-10	-1.13785	0.000120908	-1.4883e-10	-1.13879
230451185	chr1:230451185:C:T	3.69942e-06	-1.4883e-10	-0.702478	0.000185703	-1.4883e-10	-0.70967
230451667	chr1:230451667:A:G	2.37824e-06	-1.4883e-10	-1.14429	0.000120313	-1.4883e-10	-1.14372
230451939	chr1:230451939:T:C	1.06253e-05	1.46929	-1.1167	0.000768895	1.8341	-1.12296
230452054	chr1:230452054:A:G	4.76163e-06	0.697026	-1.14709	0.000434742	1.28933	-1.1484
230452059	chr1:230452059:G:A	8.98567e-06	1.29363	-1.10866	0.000647913	1.65409	-1.11415
230452140	chr1:230452140:C:T	2.40184e-06	-1.4883e-10	-1.13442	0.000121742	-1.4883e-10	-1.13191
230452324	chr1:230452324:G:T	5.82303e-07	-1.40833	-1.14308	3.79834e-05	-1.1523	-1.14437
230452339	chr1:230452339:G:A	2.41263e-06	-1.4883e-10	-1.12994	0.000121555	-1.4883e-10	-1.13345
230452754	chr1:230452754:G:A	3.12197e-06	-1.4883e-10	-0.87219	0.000158962	-1.4883e-10	-0.865149
230453212	chr1:230453212:A:G	2.6423e-06	-1.4883e-10	-1.039	0.000134633	-1.4883e-10	-1.03127
230453364	chr1:230453364:G:A	2.37528e-06	-1.4883e-10	-1.14554	0.000120237	-1.4883e-10	-1.14435
230453481	chr1:230453481:G:A	2.68104e-06	-1.4883e-10	-1.02445	0.000136673	-1.4883e-10	-1.01622
230453783	chr1:230453783:C:T	3.08055e-06	-1.4883e-10	-0.885545	0.000157644	-1.4883e-10	-0.873476
230455108	chr1:230455108:A:G	3.08453e-06	-1.4883e-10	-0.884254	0.000157853	-1.4883e-10	-0.872154
230455774	chr1:230455774:T:G	5.66445e-06	-1.4883e-10	-0.276444	0.000288573	-1.4883e-10	-0.26887
230456055	chr1:230456055:C:T	2.5637e-06	-1.4883e-10	-1.0692	0.000131192	-1.4883e-10	-1.05716
230456280	chr1:230456280:C:A	4.8191e-06	0.706824	-1.14489	0.000444827	1.30177	-1.1379
230456503	chr1:230456503:C:T	2.37148e-06	-1.4883e-10	-1.14714	0.000119804	-1.4883e-10	-1.14796
230456606	chr1:230456606:C:T	8.22723e-06	1.24522	-1.14842	0.00061152	1.63028	-1.14815
230456972	chr1:230456972:T:C	2.56595e-06	-1.4883e-10	-1.06833	0.000131377	-1.4883e-10	-1.05575
230457124	chr1:230457124:G:T	1.29474e-06	-1.05464	-0.697707	4.9484e-05	-1.31436	-0.717806
230457517	chr1:230457517:C:T	1.9751e-06	-1.33003	-2.24018e-10	8.36381e-05	-1.50732	-2.24018e-10
230457955	chr1:230457955:T:C	2.3826e-06	-1.4883e-10	-1.14246	0.000120761	-1.4883e-10	-1.14
230458440	chr1:230458440:C:G	3.10079e-06	0.135142	-1.01414	0.000242255	0.585383	-1.02921
230458773	chr1:230458773:A:G	2.67934e-06	-1.4883e-10	-1.02508	0.00013759	-1.4883e-10	-1.00954
230459262	chr1:230459262:T:C	3.04929e-06	-1.59925	0.703509	0.000183156	-1.45214	0.728659
230460008	chr1:230460008:A:G	7.8385e-06	1.09257	-1.04417	0.000507734	1.34014	-1.044
230460069	chr1:230460069:A:G	1.50471e-06	-0.5971	-1.00495	0.000124839	-0.0912623	-1.01553
230460764	chr1:230460764:C:T	2.48745e-06	-1.4883e-10	-1.0994	0.000125256	-1.4883e-10	-1.10345
230461141	chr1:230461141:T:C	2.37061e-06	-1.4883e-10	-1.14751	0.000119888	-1.4883e-10	-1.14726
230461861	chr1:230461861:G:T	2.49061e-06	-1.4883e-10	-1.09813	0.000126055	-1.4883e-10	-1.0971
230461954	chr1:230461954:G:A	2.62943e-06	-1.4883e-10	-1.04389	0.000134883	-1.4883e-10	-1.02941
230461967	chr1:230461967:C:T	2.61893e-06	-1.4883e-10	-1.04789	0.000132257	-1.4883e-10	-1.04907
230462041	chr1:230462041:T:G	2.61867e-06	-1.4883e-10	-1.04799	0.000134293	-1.4883e-10	-1.03379
230462122	chr1:230462122:C:T	2.63125e-06	-1.4883e-10	-1.04319	0.000134983	-1.4883e-10	-1.02867
230462250	chr1:230462250:T:C	7.43736e-06	1.00571	-1.00985	0.000480136	1.2499	-1.00964
230462266	chr1:230462266:A:T	2.37514e-06	-1.4883e-10	-1.1456	0.000120292	-1.4883e-10	-1.14389
230462898	chr1:230462898:G:C	1.78878e-06	-1.42912	-2.24018e-10	7.92546e-05	-1.56115	-2.24018e-10
230463541	chr1:230463541:A:G	1.80806e-06	-1.4184	-2.24018e-10	7.98768e-05	-1.55333	-2.24018e-10
230463605	chr1:230463605:C:T	3.12685e-06	0.0673377	-0.937965	0.000245628	0.525828	-0.955825
230463840	chr1:230463840:G:C	3.13746e-06	-1.4883e-10	-0.867239	0.000157767	-1.4883e-10	-0.872698
230464107	chr1:230464107:A:G	2.46724e-06	-1.4883e-10	-1.10755	0.000124861	-1.4883e-10	-1.10662
230464236	chr1:230464236:T:C	2.37061e-06	-1.4883e-10	-1.1475	0.000119888	-1.4883e-10	-1.14726
230464961	chr1:230464961:G:A	2.94567e-05	-0.570078	1.94235	0.00331911	0.16474	2.00889
230465151	chr1:230465151:C:T	2.04901e-06	-0.360499	-0.932797	0.000175983	0.18201	-0.945438
230465725	chr1:230465725:T:A	2.52108e-06	-1.4883e-10	-1.08597	0.000128107	-1.4883e-10	-1.08095
230466159	chr1:230466159:A:G	4.74551e-06	-1.4883e-10	-0.453455	0.000245931	-1.4883e-10	-0.428767
230466470	chr1:230466470:A:G	2.37408e-06	-1.4883e-10	-1.14604	0.000119921	-1.4883e-10	-1.14698
230466490	chr1:230466490:C:T	3.00906e-06	-0.909027	-2.24018e-10	0.00011797	-1.16338	-2.24018e-10
230466717	chr1:230466717:T:C	1.90205e-06	-1.36772	-2.24018e-10	8.2676e-05	-1.51889	-2.24018e-10
230467730	chr1:230467730:T:C	1.8862e-06	-1.37609	-2.24018e-10	8.21676e-05	-1.52506	-2.24018e-10
230468381	chr1:230468381:C:T	2.79712e-06	0.0552225	-1.03728	0.00021688	0.495549	-1.05002
230468770	chr1:230468770:T:G	1.06238e-05	0.352447	-2.24018e-10	0.00117605	1.1361	-2.24018e-10
230468853	chr1:230468853:G:A	4.69797e-06	-1.4883e-10	-0.463523	0.000235275	-1.4883e-10	-0.473063
230468868	chr1:230468868:A:G	6.90199e-06	1.02209	-1.10093	0.000444332	1.26919	-1.10643
230468999	chr1:230468999:G:A	3.0437e-06	-0.89758	-2.24018e-10	0.000134236	-1.03422	-2.24018e-10
230469000	chr1:230469000:A:T	2.76265e-06	-1.4883e-10	-0.994464	0.00014044	-1.4883e-10	-0.989034
230469049	chr1:230469049:G:A	2.4797e-06	-1.10252	-2.24018e-10	0.000146684	-0.945534	-2.24018e-10
230469830	chr1:230469830:C:T	1.18041e-05	0.457793	-2.24018e-10	0.000614366	0.486773	-2.24018e-10
230469897	chr1:230469897:C:A	9.19147e-07	-1.3617	-0.733259	4.47036e-05	-1.37629	-0.757477
230469917	chr1:230469917:G:A	5.50256e-07	-1.59799	-1.01003	3.23434e-05	-1.43944	-1.01797
230470039	chr1:230470039:T:C	3.62039e-06	-1.4883e-10	-0.724072	0.000184838	-1.4883e-10	-0.714335
230470057	chr1:230470057:A:T	3.83584e-06	-1.4883e-10	-0.666265	0.000195971	-1.4883e-10	-0.655851
230470189	chr1:230470189:T:C	2.68996e-06	-1.4883e-10	-1.02113	0.000138113	-1.4883e-10	-1.00575
230470880	chr1:230470880:G:T	2.37745e-06	-1.4883e-10	-1.14463	0.000120088	-1.4883e-10	-1.14559
230470994	chr1:230470994:G:T	4.93063e-07	-1.63892	-1.07885	2.38047e-05	-1.67499	-1.08895
230471352	chr1:230471352:G:A	1.83812e-05	2.04462	-1.14394	0.000749481	1.82842	-1.14285
230471509	chr1:230471509:G:A	3.43359e-06	-1.4883e-10	-0.777048	0.000171648	-1.4883e-10	-0.788372
230471611	chr1:230471611:T:A	9.40764e-07	-1.43155	-0.640168	5.68798e-05	-1.24728	-0.645594
230472098	chr1:230472098:T:C	2.71521e-06	-1.4883e-10	-1.01178	0.000139502	-1.4883e-10	-0.995735
230472245	chr1:230472245:T:C	4.42336e-06	-1.4883e-10	-0.523753	0.000228241	-1.4883e-10	-0.503416
230472360	chr1:230472360:T:G	4.29385e-06	-1.4883e-10	-0.553469	0.000222094	-1.4883e-10	-0.530717
230472481	chr1:230472481:G:A	2.43082e-06	-1.4883e-10	-1.12242	0.000123075	-1.4883e-10	-1.12102
230472563	chr1:230472563:T:A	1.91425e-06	-1.36133	-2.24018e-10	8.31883e-05	-1.51271	-2.24018e-10
230472629	chr1:230472629:C:T	1.93493e-06	-1.35058	-2.24018e-10	8.38592e-05	-1.50468	-2.24018e-10
230472978	chr1:230472978:A:G	1.57299e-06	-1.55768	-2.24018e-10	7.17667e-05	-1.6604	-2.24018e-10
230473276	chr1:230473276:G:A	5.62752e-06	-1.4883e-10	-0.282985	0.000289091	-1.4883e-10	-0.267077
230473453	chr1:230473453:T:C	2.61852e-06	-1.4883e-10	-1.04804	0.000132191	-1.4883e-10	-1.04957
230473560	chr1:230473560:C:G	7.79027e-06	-1.4883e-10	0.042222	0.000388253	-1.4883e-10	0.0278402
230474024	chr1:230474024:T:C	1.14435e-05	0.426772	-2.24018e-10	0.000325464	-0.148564	-2.24018e-10
230474802	chr1:230474802:A:G	1.94521e-06	-1.34529	-2.24018e-10	8.41774e-05	-1.50089	-2.24018e-10
230474982	chr1:230474982:A:G	3.45225e-06	-1.4883e-10	-0.771626	0.00017607	-1.4883e-10	-0.762934
230475365	chr1:230475365:T:G	2.52998e-06	-1.4883e-10	-1.08244	0.000127508	-1.4883e-10	-1.08564
230475757	chr1:230475757:TG:T	2.66691e-06	-1.4883e-10	-1.02973	0.000136854	-1.4883e-10	-1.0149
230475832	chr1:230475832:G:A	3.13404e-06	-1.4883e-10	-0.868331	0.000160931	-1.4883e-10	-0.852841
230476266	chr1:230476266:C:T	1.88534e-06	-1.37655	-2.24018e-10	8.23623e-05	-1.52269	-2.24018e-10
230476268	chr1:230476268:G:A	2.682e-06	-1.4883e-10	-1.02409	0.000137673	-1.4883e-10	-1.00894
230477042	chr1:230477042:C:G	1.97487e-06	-1.33015	-2.24018e-10	8.52539e-05	-1.48818	-2.24018e-10
230477201	chr1:230477201:C:T	2.74626e-06	-1.4883e-10	-1.00042	0.000141171	-1.4883e-10	-0.983846
230478153	chr1:230478153:T:C	2.43616e-06	-0.41949	-0.700739	0.000158349	-0.144969	-0.724043
230478530	chr1:230478530:C:A	1.25767e-05	1.57467	-1.05348	0.000530349	1.38236	-1.04265
230478637	chr1:230478637:C:T	3.14894e-06	-1.4883e-10	-0.863588	0.000160427	-1.4883e-10	-0.855981
230478701	chr1:230478701:G:A	2.68564e-06	-1.4883e-10	-1.02273	0.000137876	-1.4883e-10	-1.00746
230478841	chr1:230478841:A:C	3.27731e-06	-1.4883e-10	-0.823629	0.000167053	-1.4883e-10	-0.815503
230479180	chr1:230479180:T:C	3.23163e-06	-1.4883e-10	-0.837666	0.000164696	-1.4883e-10	-0.829717
230479207	chr1:230479207:G:A	1.39512e-06	-1.67767	-2.24018e-10	6.97682e-05	-1.68864	-2.24018e-10
230479548	chr1:230479548:T:A	7.95318e-06	-1.4883e-10	0.0629186	0.000412881	-1.4883e-10	0.0893414
230479633	chr1:230479633:A:G	3.19349e-06	-1.4883e-10	-0.849538	0.000160337	-1.4883e-10	-0.856541
230479715	chr1:230479715:A:G	3.30494e-06	-1.4883e-10	-0.815234	0.00016848	-1.4883e-10	-0.807
230479735	chr1:230479735:G:A	2.44423e-06	-1.4883e-10	-1.11692	0.000123726	-1.4883e-10	-1.11575
230479741	chr1:230479741:C:T	2.37055e-06	-1.4883e-10	-1.14753	0.000119834	-1.4883e-10	-1.14771
230480212	chr1:230480212:C:T	3.13599e-06	-1.4883e-10	-0.86771	0.00015974	-1.4883e-10	-0.860267
230480527	chr1:230480527:G:A	2.48077e-06	-1.4883e-10	-1.10208	0.000125654	-1.4883e-10	-1.10028
230480928	chr1:230480928:G:A	2.33423e-06	-1.16297	-2.24018e-10	0.000105211	-1.27785	-2.24018e-10
230481106	chr1:230481106:T:A	4.5429e-07	-1.69088	-1.10879	2.24325e-05	-1.70452	-1.11879
230481136	chr1:230481136:A:T	6.11621e-07	-1.70565	-0.796648	3.10216e-05	-1.69286	-0.80627
230481404	chr1:230481404:T:C	1.33765e-05	1.65106	-1.06822	0.000565803	1.46254	-1.05811
230481566	chr1:230481566:G:A	1.2237e-05	1.58672	-1.09291	0.000514395	1.39358	-1.08441
230481637	chr1:230481637:G:A	2.62719e-06	-1.4883e-10	-1.04474	0.000134682	-1.4883e-10	-1.0309
230481976	chr1:230481976:T:G	2.62083e-06	-1.4883e-10	-1.04716	0.000134335	-1.4883e-10	-1.03348
230482071	chr1:230482071:C:T	2.38889e-06	-1.4883e-10	-1.13982	0.000120875	-1.4883e-10	-1.13906
230482325	chr1:230482325:C:T	5.064e-07	-1.69965	-0.991432	2.50089e-05	-1.70671	-1.00787
230482473	chr1:230482473:G:A	1.24516e-06	-0.666768	-1.12462	4.60214e-05	-0.973997	-1.13071
230482655	chr1:230482655:G:A	2.62765e-06	-1.4883e-10	-1.04457	0.000134707	-1.4883e-10	-1.03071
230482843	chr1:230482843:CA:C	5.06574e-07	-1.58034	-1.1104	3.01299e-05	-1.41574	-1.11256
230483030	chr1:230483030:A:G	6.60121e-06	-1.4883e-10	-0.1234	0.000330707	-1.4883e-10	-0.132584
230483076	chr1:230483076:A:G	3.46273e-06	-1.4883e-10	-0.768596	0.000177146	-1.4883e-10	-0.756843
230483351	chr1:230483351:A:G	4.97482e-07	-1.56047	-1.14838	2.99969e-05	-1.38432	-1.1484
230483426	chr1:230483426:G:A	3.57788e-06	-1.4883e-10	-0.735883	0.000180319	-1.4883e-10	-0.739089
230483578	chr1:230483578:C:T	2.85181e-06	-1.4883e-10	-0.9627	0.000146889	-1.4883e-10	-0.944142
230483604	chr1:230483604:C:T	2.74017e-06	-1.4883e-10	-1.00263	0.000137926	-1.4883e-10	-1.0071
230483660	chr1:230483660:A:C	2.36165e-06	-1.15129	-2.24018e-10	0.00013937	-0.996684	-2.24018e-10
230483684	chr1:230483684:C:T	1.83539e-06	-1.4034	-2.24018e-10	8.08507e-05	-1.54121	-2.24018e-10
230483776	chr1:230483776:C:T	3.51414e-06	-1.4883e-10	-0.753857	0.000176355	-1.4883e-10	-0.76132
230483883	chr1:230483883:A:C	1.83504e-06	-1.40358	-2.24018e-10	8.06423e-05	-1.54379	-2.24018e-10
230484316	chr1:230484316:G:A	4.33907e-07	-1.69716	-1.14842	2.29351e-05	-1.65279	-1.14836
230484407	chr1:230484407:T:C	2.38449e-06	-1.4883e-10	-1.14167	0.000120685	-1.4883e-10	-1.14063
230484955	chr1:230484955:C:G	2.38141e-06	-0.429584	-0.713376	9.73469e-05	-0.645041	-0.710495
230485102	chr1:230485102:T:C	1.81099e-06	-1.41678	-2.24018e-10	8.01169e-05	-1.55033	-2.24018e-10
230485108	chr1:230485108:T:G	3.8753e-06	-1.4883e-10	-0.656031	0.000200063	-1.4883e-10	-0.635183
230485302	chr1:230485302:G:A	1.37686e-06	-1.69085	-2.24018e-10	6.91525e-05	-1.6975	-2.24018e-10
230485568	chr1:230485568:T:C	2.73526e-06	-1.4883e-10	-1.00443	0.000138335	-1.4883e-10	-1.00414
230485637	chr1:230485637:G:A	2.82454e-06	-1.4883e-10	-0.972307	0.000143321	-1.4883e-10	-0.968728
230485822	chr1:230485822:G:A	4.56119e-07	-1.66502	-1.13064	2.47148e-05	-1.59857	-1.12785
230485894	chr1:230485894:C:T	6.28097e-07	-1.32976	-1.14596	4.46909e-05	-0.988138	-1.14591
230486086	chr1:230486086:T:G	1.81556e-06	-1.41426	-2.24018e-10	8.02554e-05	-1.5486	-2.24018e-10
230486255	chr1:230486255:T:C	3.37153e-05	1.77494	-0.267646	0.00130541	1.47897	-0.238513
230486676	chr1:230486676:T:C	3.80659e-06	-0.67392	-2.24018e-10	0.000171423	-0.789684	-2.24018e-10
230486973	chr1:230486973:A:G	2.40453e-06	-1.4883e-10	-1.1333	0.000121584	-1.4883e-10	-1.13321
230487012	chr1:230487012:G:A	5.35125e-07	-1.50566	-1.13025	2.49697e-05	-1.58366	-1.1325
230487193	chr1:230487193:T:A	2.75696e-06	-1.4883e-10	-0.996523	0.00013943	-1.4883e-10	-0.996253
230487237	chr1:230487237:A:G	1.57331e-06	-1.55747	-2.24018e-10	7.21313e-05	-1.65533	-2.24018e-10
230487909	chr1:230487909:C:T	2.14134e-06	-0.222729	-1.02649	0.000153103	0.116657	-1.01936
230488248	chr1:230488248:A:T	2.72171e-06	-1.4883e-10	-1.00939	0.000137649	-1.4883e-10	-1.00911
230488485	chr1:230488485:C:T	2.53652e-06	-1.4883e-10	-1.07986	0.00012781	-1.4883e-10	-1.08327
230488526	chr1:230488526:C:A	2.11055e-06	-0.223358	-1.04035	0.000150614	0.114546	-1.03364
230488637	chr1:230488637:A:G	3.45305e-06	-1.42638	0.65498	0.000226901	-1.20592	0.696617
230489194	chr1:230489194:G:A	1.78166e-06	-1.43311	-2.24018e-10	7.91132e-05	-1.56294	-2.24018e-10
230489348	chr1:230489348:G:A	4.74569e-06	-1.4883e-10	-0.453417	0.000238074	-1.4883e-10	-0.461236
230489484	chr1:230489484:G:A	1.84307e-06	-1.39922	-2.24018e-10	8.11168e-05	-1.53793	-2.24018e-10
230489525	chr1:230489525:T:C	4.44511e-06	-0.518849	-2.24018e-10	0.000181687	-0.73153	-2.24018e-10
230489656	chr1:230489656:T:A	8.45071e-07	-1.26045	-0.918535	6.11269e-05	-0.920147	-0.900718
230489856	chr1:230489856:G:T	3.06101e-06	-1.4883e-10	-0.89191	0.000155388	-1.4883e-10	-0.88789
230489882	chr1:230489882:T:C	4.52197e-05	2.45807	-0.657189	0.00371844	2.92371	-0.636468
230489986	chr1:230489986:T:A	1.77492e-06	-1.4369	-2.24018e-10	7.89339e-05	-1.56521	-2.24018e-10
230490036	chr1:230490036:C:T	4.88595e-06	-1.4883e-10	-0.42429	0.000244965	-1.4883e-10	-0.432702
230490200	chr1:230490200:T:TGA	2.55484e-06	-1.4883e-10	-1.07266	0.000130727	-1.4883e-10	-1.06071
230490466	chr1:230490466:G:A	3.01552e-06	-1.4883e-10	-0.906881	0.000151861	-1.4883e-10	-0.910853
230490479	chr1:230490479:T:C	2.6735e-06	-1.4883e-10	-1.02727	0.000135207	-1.4883e-10	-1.02701
230490489	chr1:230490489:T:A	1.96673e-05	1.90855	-0.940248	0.00169038	2.42921	-0.930317
230490945	chr1:230490945:G:A	2.44199e-06	-1.4883e-10	-1.11784	0.000123346	-1.4883e-10	-1.11882
230490980	chr1:230490980:CTTTAAGTCCTGT:C	5.26758e-06	-0.738507	0.389425	0.000348349	-0.514752	0.434141
230491002	chr1:230491002:G:T	4.07142e-05	-1.4883e-10	1.69592	0.00200419	-1.4883e-10	1.66918
230491133	chr1:230491133:A:G	2.47827e-06	-1.4883e-10	-1.10309	0.000125336	-1.4883e-10	-1.10282
230491331	chr1:230491331:A:G	2.12266e-06	-1.25798	-2.24018e-10	9.83657e-05	-1.34512	-2.24018e-10
230491355	chr1:230491355:G:A	2.8969e-06	-1.4883e-10	-0.947012	0.000145553	-1.4883e-10	-0.953277
230491563	chr1:230491563:A:C	2.41499e-06	-1.4883e-10	-1.12896	0.000121886	-1.4883e-10	-1.13073
230491608	chr1:230491608:G:C	2.55278e-06	-1.07347	-2.24018e-10	0.000229645	-0.497282	-2.24018e-10
230491734	chr1:230491734:T:C	5.20864e-06	-0.716421	0.356087	0.000345459	-0.489856	0.400912
230491799	chr1:230491799:A:G	3.10406e-06	-1.4883e-10	-0.877943	0.000157587	-1.4883e-10	-0.87384
230492133	chr1:230492133:T:C	2.40548e-06	-1.4883e-10	-1.13291	0.000121682	-1.4883e-10	-1.1324
230492301	chr1:230492301:A:G	2.8618e-06	-1.4883e-10	-0.959204	0.000143821	-1.4883e-10	-0.965244
230492784	chr1:230492784:C:T	2.40651e-06	-1.4883e-10	-1.13247	0.000121685	-1.4883e-10	-1.13238
230492845	chr1:230492845:G:A	2.06572e-05	1.94287	-0.92546	0.000778434	1.63163	-0.908165
230492866	chr1:230492866:G:A	2.61412e-05	2.26802	-1.01516	0.00229397	2.81194	-1.00772
230492879	chr1:230492879:CAAG:C	5.46083e-06	-0.313052	-2.24018e-10	0.000170312	-0.796185	-2.24018e-10
230493045	chr1:230493045:A:G	1.86902e-06	-1.49045	0.105214	0.000118845	-1.29694	0.140935
230493481	chr1:230493481:C:T	1.78745e-06	-1.42986	-2.24018e-10	7.93379e-05	-1.5601	-2.24018e-10
230493736	chr1:230493736:C:T	2.74005e-06	-1.22477	0.222095	0.000196184	-0.939964	0.285199
230493797	chr1:230493797:A:G	9.11463e-06	-1.4883e-10	0.199228	0.000478805	-1.4883e-10	0.237477
230494173	chr1:230494173:G:C	8.06005e-07	-1.23732	-0.989003	5.84113e-05	-0.892106	-0.974201
230494279	chr1:230494279:A:G	3.00094e-06	-1.4883e-10	-0.911727	0.000150699	-1.4883e-10	-0.918532
230494747	chr1:230494747:G:GAGGGAGGAAGAAAGGAAAGA	2.90075e-06	-1.4883e-10	-0.945685	0.000145734	-1.4883e-10	-0.952032
230495232	chr1:230495232:C:T	2.54128e-05	2.24183	-1.01723	0.00221867	2.78065	-1.0098
230495279	chr1:230495279:T:G	5.27494e-07	-1.50849	-1.14178	3.46061e-05	-1.24804	-1.14175
230495360	chr1:230495360:G:A	2.98045e-06	-1.4883e-10	-0.918578	0.000149697	-1.4883e-10	-0.925203
230495550	chr1:230495550:G:A	2.19122e-05	1.97467	-0.898287	0.000822761	1.65853	-0.879684
230495603	chr1:230495603:T:C	2.54047e-06	-1.4883e-10	-1.07831	0.000128492	-1.4883e-10	-1.07795
230495741	chr1:230495741:A:G	2.97391e-06	-1.4883e-10	-0.920776	0.000150939	-1.4883e-10	-0.916938
230495902	chr1:230495902:T:C	4.96321e-06	-1.4883e-10	-0.408602	0.000249013	-1.4883e-10	-0.416314
230496273	chr1:230496273:T:G	1.947e-06	-1.34436	-2.24018e-10	8.47452e-05	-1.49417	-2.24018e-10
230496291	chr1:230496291:T:A	9.48353e-06	1.21328	-0.974376	0.000992317	1.9316	-0.965375
230496576	chr1:230496576:G:A	2.76428e-06	-1.4883e-10	-0.993874	0.000139801	-1.4883e-10	-0.993599
230496724	chr1:230496724:A:G	2.36887e-06	-1.4883e-10	-1.14824	0.000119768	-1.4883e-10	-1.14826
230497219	chr1:230497219:A:G	2.68228e-06	-1.4883e-10	-1.02398	0.000135652	-1.4883e-10	-1.02373
230497274	chr1:230497274:G:A	3.0715e-06	-1.4883e-10	-0.888488	0.00015592	-1.4883e-10	-0.884475
230497444	chr1:230497444:A:G	2.48334e-05	2.32827	-1.12674	0.0021288	2.85352	-1.12403
230497543	chr1:230497543:C:T	1.98808e-06	-1.32349	-2.24018e-10	8.61699e-05	-1.4775	-2.24018e-10
230497995	chr1:230497995:G:A	2.79837e-06	-1.4883e-10	-0.981617	0.000141511	-1.4883e-10	-0.981443
230498137	chr1:230498137:GA:G	6.04153e-07	-1.61872	-0.89586	2.85905e-05	-1.69026	-0.890484
230498242	chr1:230498242:G:A	2.3688e-06	-1.4883e-10	-1.14827	0.000119765	-1.4883e-10	-1.14829
230498366	chr1:230498366:T:C	2.48768e-06	-1.4883e-10	-1.0993	0.000125817	-1.4883e-10	-1.09899
230498378	chr1:230498378:T:C	3.07976e-06	-1.4883e-10	-0.885803	0.000156348	-1.4883e-10	-0.881731
230498514	chr1:230498514:A:G	2.50776e-06	-1.4883e-10	-1.09126	0.000126835	-1.4883e-10	-1.09093
230498819	chr1:230498819:A:C	2.74999e-06	-1.4883e-10	-0.999057	0.000139072	-1.4883e-10	-0.998826
230499263	chr1:230499263:A:C	3.76239e-06	0.324992	-1.01059	0.000424073	1.11951	-1.00342
230499626	chr1:230499626:C:A	1.02202e-05	-1.4883e-10	0.313709	0.000538034	-1.4883e-10	0.354105
230499767	chr1:230499767:G:A	4.52346e-06	-1.4883e-10	-0.501377	0.000227225	-1.4883e-10	-0.507876
230499800	chr1:230499800:T:C	4.89905e-06	-1.4883e-10	-0.421611	0.000245987	-1.4883e-10	-0.428538
230499845	chr1:230499845:A:G	2.77186e-06	-1.4883e-10	-0.991133	0.00014018	-1.4883e-10	-0.99089
230499854	chr1:230499854:A:T	3.34536e-06	-0.846327	0.0432495	0.000218366	-0.630609	0.0829664
230500072	chr1:230500072:A:G	3.09559e-06	-1.4883e-10	-0.880676	0.000159691	-1.4883e-10	-0.860576
230500087	chr1:230500087:A:C	9.34967e-06	1.28866	-1.06397	0.000976742	2.00685	-1.05645
230500845	chr1:230500845:G:A	7.44443e-07	-1.31735	-0.988417	5.26258e-05	-0.997113	-0.973497
230500999	chr1:230500999:C:T	2.05451e-06	-1.29061	-2.24018e-10	8.83549e-05	-1.45246	-2.24018e-10
230501023	chr1:230501023:G:A	2.87173e-06	-1.4883e-10	-0.955739	0.000144682	-1.4883e-10	-0.959278
230501037	chr1:230501037:C:T	2.00127e-06	-0.23441	-1.08246	0.000144397	0.115461	-1.07671
230502096	chr1:230502096:C:T	2.82463e-06	-1.4883e-10	-0.972276	0.000142887	-1.4883e-10	-0.971761
230502215	chr1:230502215:A:G	2.39166e-06	-0.250867	-0.887801	0.000170519	0.0835532	-0.878525
230502279	chr1:230502279:G:C	2.00972e-06	-1.31266	-2.24018e-10	8.69964e-05	-1.46795	-2.24018e-10
230502372	chr1:230502372:G:A	3.90245e-06	-0.149935	-0.499114	0.000321038	0.309419	-0.471675
230502406	chr1:230502406:C:T	3.0582e-06	-1.4883e-10	-0.892828	0.000154713	-1.4883e-10	-0.892243
230502927	chr1:230502927:C:A	1.81656e-06	-0.300167	-1.11354	0.00020496	0.498581	-1.10959
230503527	chr1:230503527:C:T	2.72539e-06	-1.4883e-10	-1.00804	0.000138198	-1.4883e-10	-1.00513
230503909	chr1:230503909:G:T	4.30945e-07	-1.70671	-1.14572	2.18225e-05	-1.70671	-1.14416
230503988	chr1:230503988:T:C	2.18866e-05	1.64878	-0.573561	0.00086193	1.37215	-0.546793
230503998	chr1:230503998:A:G	1.54638e-06	-1.57474	-2.24018e-10	7.49073e-05	-1.61757	-2.24018e-10
230504011	chr1:230504011:C:T	2.80716e-06	-1.4883e-10	-0.978481	0.000144133	-1.4883e-10	-0.963082
230504462	chr1:230504462:G:A	2.70741e-06	-1.01466	-2.24018e-10	0.000138234	-1.00487	-2.24018e-10
230505008	chr1:230505008:C:T	7.42617e-07	-1.68755	-0.62068	3.78574e-05	-1.70645	-0.593535
230505164	chr1:230505164:C:CT	6.76648e-07	-1.5451	-0.856161	4.39054e-05	-1.30214	-0.849635
230505228	chr1:230505228:T:C	8.39487e-07	-1.67788	-0.507739	4.4087e-05	-1.6512	-0.496448
230505292	chr1:230505292:G:A	2.41989e-06	-1.32286	0.195931	9.93372e-05	-1.52661	0.191319
230505329	chr1:230505329:G:T	2.49758e-06	-1.4883e-10	-1.09533	0.000126078	-1.4883e-10	-1.09692
230505472	chr1:230505472:T:G	4.81316e-07	-1.59371	-1.14818	2.43098e-05	-1.59512	-1.14782
230506064	chr1:230506064:A:C	3.67008e-06	-1.4883e-10	-0.71044	0.000186215	-1.4883e-10	-0.706915
230506148	chr1:230506148:A:G	5.95431e-07	-1.69537	-0.833752	3.0047e-05	-1.70068	-0.830374
230506202	chr1:230506202:A:T	2.89649e-06	-1.4883e-10	-0.947155	0.000148787	-1.4883e-10	-0.931303
230506205	chr1:230506205:G:C	2.89424e-06	-1.4883e-10	-0.94793	0.00014867	-1.4883e-10	-0.932086
230506385	chr1:230506385:C:CA	2.66961e-06	-1.4883e-10	-1.02872	0.000135259	-1.4883e-10	-1.02662
230506605	chr1:230506605:G:A	1.40043e-06	-1.67388	-2.24018e-10	6.85994e-05	-1.70553	-2.24018e-10
230506628	chr1:230506628:T:C	2.38631e-06	-1.4883e-10	-1.14091	0.000120478	-1.4883e-10	-1.14235
230507139	chr1:230507139:T:G	9.7393e-07	-1.55211	-0.484962	4.30027e-05	-1.69027	-0.482282
230507430	chr1:230507430:T:C	2.67034e-06	-1.4883e-10	-1.02845	0.000134704	-1.4883e-10	-1.03074
230507618	chr1:230507618:G:A	6.48015e-07	-1.59261	-0.851889	3.31513e-05	-1.59937	-0.833363
230507953	chr1:230507953:G:A	2.72354e-06	-1.4883e-10	-1.00872	0.000137371	-1.4883e-10	-1.01113
230507982	chr1:230507982:G:A	6.26487e-06	-1.4883e-10	-0.175695	0.000325443	-1.4883e-10	-0.14863
230508340	chr1:230508340:G:A	6.37325e-07	-1.6237	-0.837424	3.05457e-05	-1.69853	-0.816064
230509036	chr1:230509036:A:C	4.22146e-06	-1.4883e-10	-0.570472	0.000217801	-1.4883e-10	-0.550234
230509237	chr1:230509237:C:T	5.73725e-07	-1.69666	-0.869603	3.02233e-05	-1.67659	-0.848612
230509391	chr1:230509391:G:T	1.7745e-06	-1.43713	-2.24018e-10	7.91232e-05	-1.56281	-2.24018e-10
230510112	chr1:230510112:T:C	2.71865e-06	-1.4883e-10	-1.01052	0.000137126	-1.4883e-10	-1.01292
230510548	chr1:230510548:A:G	7.72814e-07	-1.67324	-0.59513	3.87344e-05	-1.70349	-0.573604
230510655	chr1:230510655:T:C	1.67289e-06	-1.4961	-2.24018e-10	7.58426e-05	-1.60516	-2.24018e-10
230510916	chr1:230510916:C:A	2.72354e-06	-1.4883e-10	-1.00872	0.000137371	-1.4883e-10	-1.01113
230511439	chr1:230511439:T:C	4.47554e-07	-1.68385	-1.13076	2.21874e-05	-1.70654	-1.12775
230511531	chr1:230511531:T:C	1.64872e-05	-1.4883e-10	0.791933	0.000895993	-1.4883e-10	0.864116
230511578	chr1:230511578:TTCTC:T	5.31217e-07	-1.50723	-1.13601	2.71198e-05	-1.49713	-1.13642
230511659	chr1:230511659:G:A	2.95775e-06	-1.4883e-10	-0.926226	0.000151587	-1.4883e-10	-0.912659
230511693	chr1:230511693:T:C	5.06449e-07	-1.70672	-0.984269	2.69172e-05	-1.65512	-0.985928
230511707	chr1:230511707:T:C	5.11849e-07	-1.7067	-0.973679	2.71617e-05	-1.6566	-0.975412
230511739	chr1:230511739:G:A	5.11384e-07	-1.69225	-0.989041	2.57248e-05	-1.69529	-0.991071
230511780	chr1:230511780:T:C	4.41779e-07	-1.7019	-1.1257	2.28164e-05	-1.68505	-1.12129
230511797	chr1:230511797:C:G	5.26398e-07	-1.6447	-1.00765	2.69693e-05	-1.64198	-0.997133
230511916	chr1:230511916:A:G	1.55761e-06	-1.11529	-0.452212	5.71932e-05	-1.47266	-0.414718
230512017	chr1:230512017:C:T	9.90085e-07	-1.46589	-0.554724	4.1825e-05	-1.64572	-0.554606
230512144	chr1:230512144:G:A	2.55402e-06	-1.4883e-10	-1.07299	0.000129329	-1.4883e-10	-1.07146
230512221	chr1:230512221:C:G	2.38475e-06	-1.4883e-10	-1.14156	0.000120543	-1.4883e-10	-1.14181
230512635	chr1:230512635:T:C	1.50951e-05	-1.4883e-10	0.703716	0.000819611	-1.4883e-10	0.775013
230512934	chr1:230512934:T:C	1.42096e-06	-1.65932	-2.24018e-10	7.6356e-05	-1.59841	-2.24018e-10
230512959	chr1:230512959:C:T	1.1674e-06	-1.24681	-0.609064	4.59893e-05	-1.52855	-0.576858
230513471	chr1:230513471:T:C	1.68335e-05	-1.4883e-10	0.812717	0.000915154	-1.4883e-10	0.885275
230513561	chr1:230513561:T:C	9.70432e-06	-1.4883e-10	0.261918	0.000508703	-1.4883e-10	0.298046
230513562	chr1:230513562:G:A	3.52627e-06	-1.4883e-10	-0.750412	0.000177442	-1.4883e-10	-0.755175
230513920	chr1:230513920:G:A	1.754e-05	-1.4883e-10	0.853833	0.000954269	-1.4883e-10	0.927129
230514081	chr1:230514081:G:A	2.76531e-06	-1.4883e-10	-0.993501	0.000139468	-1.4883e-10	-0.995981
230514141	chr1:230514141:T:G	3.18158e-06	-1.4883e-10	-0.853274	0.000161362	-1.4883e-10	-0.85017
230514544	chr1:230514544:G:A	5.0064e-07	-1.65906	-1.04346	2.62301e-05	-1.62052	-1.04639
230515023	chr1:230515023:C:T	1.82579e-06	-1.40864	-2.24018e-10	8.08801e-05	-1.54085	-2.24018e-10
230515056	chr1:230515056:C:T	1.6698e-06	-1.57682	0.0788762	8.33145e-05	-1.62264	0.111442
230515169	chr1:230515169:G:A	6.54219e-07	-1.32184	-1.11313	3.09299e-05	-1.39088	-1.11122
230515448	chr1:230515448:G:T	2.8262e-06	-1.4883e-10	-0.971721	0.000142965	-1.4883e-10	-0.971216
230515689	chr1:230515689:C:T	1.77606e-06	-1.43626	-2.24018e-10	7.92157e-05	-1.56164	-2.24018e-10
230515748	chr1:230515748:C:T	2.38065e-06	-1.4883e-10	-1.14328	0.00012044	-1.4883e-10	-1.14266
230515795	chr1:230515795:A:G	2.90988e-06	-1.4883e-10	-0.942541	0.000146697	-1.4883e-10	-0.945448
230515808	chr1:230515808:A:G	8.06622e-07	-1.21332	-1.01224	3.74988e-05	-1.30203	-1.00748
230515817	chr1:230515817:G:A	1.37939e-06	-1.68901	-2.24018e-10	6.97547e-05	-1.68883	-2.24018e-10
230516584	chr1:230516584:A:T	1.66436e-05	-1.4883e-10	0.80137	0.000905389	-1.4883e-10	0.874548
230516693	chr1:230516693:G:A	4.5305e-06	-1.4883e-10	-0.49982	0.000234208	-1.4883e-10	-0.477607
230517009	chr1:230517009:A:G	4.22467e-06	-1.4883e-10	-0.569713	0.000217913	-1.4883e-10	-0.54972
230517036	chr1:230517036:T:G	7.04696e-07	-1.62241	-0.738231	3.77056e-05	-1.57211	-0.731902
230517093	chr1:230517093:G:A	2.37041e-06	-1.4883e-10	-1.14759	0.000119823	-1.4883e-10	-1.1478
230517151	chr1:230517151:T:C	3.78573e-06	-1.4883e-10	-0.679416	0.000192848	-1.4883e-10	-0.671912
230517270	chr1:230517270:T:C	3.03653e-06	-1.6752	0.77526	0.000156111	-1.70481	0.821559
230517653	chr1:230517653:A:T	1.1528e-06	-1.64597	-0.222492	6.16541e-05	-1.61241	-0.199867
230517764	chr1:230517764:T:C	1.47957e-05	-1.4883e-10	0.683682	0.000803147	-1.4883e-10	0.754721
230517959	chr1:230517959:C:G	2.48898e-06	-1.4883e-10	-1.09878	0.000125629	-1.4883e-10	-1.10048
230518317	chr1:230518317:C:T	2.49287e-06	-1.4883e-10	-1.09722	0.00012581	-1.4883e-10	-1.09904
230518719	chr1:230518719:A:C	4.78808e-06	-1.4883e-10	-0.444524	0.000243166	-1.4883e-10	-0.440074
230518843	chr1:230518843:A:C	2.10069e-06	-1.61325	0.344863	0.000103896	-1.67064	0.380208
230519094	chr1:230519094:T:C	2.29676e-06	-1.59971	0.420557	0.000113037	-1.66217	0.456066
230519136	chr1:230519136:G:T	2.823e-06	-1.4883e-10	-0.972854	0.000143598	-1.4883e-10	-0.966802
230519162	chr1:230519162:A:G	7.79138e-07	-1.70145	-0.558775	4.06137e-05	-1.68748	-0.542231
230519233	chr1:230519233:C:T	6.7632e-07	-1.27671	-1.12503	3.17082e-05	-1.35392	-1.12332
230519372	chr1:230519372:T:C	7.19648e-07	-1.70646	-0.633189	3.71976e-05	-1.69985	-0.61772
230519621	chr1:230519621:G:T	2.50389e-06	-1.4883e-10	-1.09281	0.000126924	-1.4883e-10	-1.09023
230520258	chr1:230520258:G:A	2.92399e-06	-1.4883e-10	-0.937704	0.000148315	-1.4883e-10	-0.934476
230520803	chr1:230520803:C:T	1.3771e-06	-1.69067	-2.24018e-10	6.85856e-05	-1.70573	-2.24018e-10
230520964	chr1:230520964:C:A	4.89509e-06	-0.422421	-2.24018e-10	0.000178314	-0.750271	-2.24018e-10
230520991	chr1:230520991:G:A	1.42842e-06	-1.65409	-2.24018e-10	7.15244e-05	-1.66378	-2.24018e-10
230521424	chr1:230521424:G:A	3.33757e-06	-1.4883e-10	-0.80541	0.000169476	-1.4883e-10	-0.801107
230521755	chr1:230521755:C:T	3.14503e-06	-1.4883e-10	-0.864831	0.000159071	-1.4883e-10	-0.864468
230521858	chr1:230521858:C:T	2.67743e-05	-1.4883e-10	1.27679	0.00144469	-1.4883e-10	1.34183
230521870	chr1:230521870:C:T	2.51457e-06	-1.08855	-2.24018e-10	0.000188102	-0.696833	-2.24018e-10
230521871	chr1:230521871:G:A	3.48432e-06	-1.4883e-10	-0.76238	0.000176977	-1.4883e-10	-0.757796
230521992	chr1:230521992:A:G	1.23892e-06	-1.60627	-0.190151	5.9939e-05	-1.67701	-0.163478
230522026	chr1:230522026:G:A	2.45272e-06	-1.4883e-10	-1.11346	0.000123832	-1.4883e-10	-1.11489
230522371	chr1:230522371:A:AT	1.39321e-06	-1.67904	-2.24018e-10	6.85217e-05	-1.70667	-2.24018e-10
230523028	chr1:230523028:T:C	3.25018e-06	-1.4883e-10	-0.831942	0.000164394	-1.4883e-10	-0.83155
230523117	chr1:230523117:C:G	2.37194e-06	-1.4883e-10	-1.14695	0.000119938	-1.4883e-10	-1.14684
230523441	chr1:230523441:A:G	1.46939e-05	-1.4883e-10	0.676778	0.000796705	-1.4883e-10	0.746668
230523578	chr1:230523578:A:G	4.23452e-06	-1.4883e-10	-0.567382	0.000215819	-1.4883e-10	-0.559378
230523584	chr1:230523584:A:T	5.63635e-07	-1.66618	-0.917824	2.73927e-05	-1.70397	-0.919572
230523875	chr1:230523875:G:A	8.44123e-07	-1.66496	-0.515153	4.33269e-05	-1.67456	-0.490479
230523879	chr1:230523879:C:T	1.36119e-06	-1.70229	-2.24018e-10	6.85298e-05	-1.70655	-2.24018e-10
230523881	chr1:230523881:T:A	1.36094e-06	-1.70248	-2.24018e-10	6.86928e-05	-1.70417	-2.24018e-10
230525305	chr1:230525305:A:G	2.97862e-06	-1.4883e-10	-0.919193	0.00015065	-1.4883e-10	-0.91886
230525312	chr1:230525312:T:C	2.18996e-05	-1.4883e-10	1.07582	0.00119599	-1.4883e-10	1.15292
230525592	chr1:230525592:T:C	3.79678e-06	-1.4883e-10	-0.676499	0.000193763	-1.4883e-10	-0.667182
230525875	chr1:230525875:T:A	2.63759e-06	-1.4883e-10	-1.04079	0.000133294	-1.4883e-10	-1.04126
230526043	chr1:230526043:T:C	2.84017e-06	-1.4883e-10	-0.966789	0.000143659	-1.4883e-10	-0.966373
230526054	chr1:230526054:G:A	5.55761e-07	-1.58667	-1.0114	2.58753e-05	-1.67031	-1.01022
230526112	chr1:230526112:C:T	1.52709e-06	-1.58729	-2.24018e-10	7.28694e-05	-1.64515	-2.24018e-10
230526256	chr1:230526256:A:G	2.38387e-06	-1.4883e-10	-1.14193	0.000120554	-1.4883e-10	-1.14172
230526461	chr1:230526461:C:T	3.45626e-06	-1.4883e-10	-0.770467	0.000175511	-1.4883e-10	-0.766117
230526969	chr1:230526969:G:A	1.44437e-06	-1.64298	-2.24018e-10	7.02108e-05	-1.68231	-2.24018e-10
230527088	chr1:230527088:G:A	5.94121e-07	-1.62202	-0.909303	3.53285e-05	-1.47045	-0.898674
230527134	chr1:230527134:A:G	5.2526e-07	-1.69665	-0.957871	2.65401e-05	-1.70468	-0.950474
230527214	chr1:230527214:G:A	3.62452e-06	-1.4883e-10	-0.722932	0.000184358	-1.4883e-10	-0.716936
230527369	chr1:230527369:T:A	1.10331e-06	-1.61739	-0.294949	5.08573e-05	-1.70648	-0.298315
230527614	chr1:230527614:G:A	4.68877e-07	-1.69073	-1.07734	2.3814e-05	-1.69155	-1.072
230527619	chr1:230527619:C:G	4.41086e-06	-1.4883e-10	-0.526583	0.000227545	-1.4883e-10	-0.506469
230527651	chr1:230527651:A:G	1.39621e-06	-1.6769	-2.24018e-10	6.85318e-05	-1.70652	-2.24018e-10
230527710	chr1:230527710:C:T	1.38865e-06	-1.68232	-2.24018e-10	6.85188e-05	-1.70671	-2.24018e-10
230528100	chr1:230528100:G:T	2.6192e-06	-1.4883e-10	-1.04778	0.000132088	-1.4883e-10	-1.05035
230528127	chr1:230528127:A:G	4.53114e-07	-1.65622	-1.14604	2.19176e-05	-1.70137	-1.14516
230528185	chr1:230528185:A:G	2.32146e-06	-1.16846	-2.24018e-10	0.000124191	-1.112	-2.24018e-10
230528224	chr1:230528224:C:T	1.72656e-06	-1.6039	0.139373	8.56822e-05	-1.65876	0.175586
230528525	chr1:230528525:G:C	4.50547e-07	-1.70428	-1.10366	2.42631e-05	-1.63931	-1.10555
230528701	chr1:230528701:C:G	8.92685e-07	-1.59674	-0.52743	5.15585e-05	-1.49175	-0.499355
230528751	chr1:230528751:G:A	1.44738e-06	-1.6409	-2.24018e-10	6.85484e-05	-1.70628	-2.24018e-10
230529072	chr1:230529072:G:A	7.03974e-07	-1.53315	-0.828517	4.39921e-05	-1.33401	-0.815798
230529764	chr1:230529764:A:G	2.61716e-06	-1.4883e-10	-1.04857	0.000131986	-1.4883e-10	-1.05112
230529799	chr1:230529799:A:G	2.61811e-06	-1.4883e-10	-1.0482	0.000132034	-1.4883e-10	-1.05076
230529815	chr1:230529815:C:T	2.63499e-06	-1.4883e-10	-1.04177	0.000132882	-1.4883e-10	-1.04436
230529909	chr1:230529909:A:T	8.94235e-06	-1.4883e-10	0.180145	0.000452277	-1.4883e-10	0.180479
230530065	chr1:230530065:C:G	6.90236e-07	-1.53766	-0.843719	3.01082e-05	-1.69763	-0.83139
230530131	chr1:230530131:A:G	4.98875e-07	-1.69459	-1.01147	2.75294e-05	-1.60358	-1.01498
230530200	chr1:230530200:T:C	2.09515e-06	-1.27103	-2.24018e-10	0.000117401	-1.16822	-2.24018e-10
230530205	chr1:230530205:C:T	2.99697e-06	-1.4883e-10	-0.91305	0.000151547	-1.4883e-10	-0.912924
230530317	chr1:230530317:G:A	7.93459e-07	-1.29271	-0.949293	3.71839e-05	-1.37427	-0.943676
230530603	chr1:230530603:T:C	1.39465e-06	-1.67801	-2.24018e-10	6.85256e-05	-1.70661	-2.24018e-10
230530790	chr1:230530790:A:G	6.31302e-07	-1.69391	-0.776712	3.29843e-05	-1.67465	-0.763131
230531062	chr1:230531062:G:A	5.01284e-07	-1.60537	-1.09586	2.3538e-05	-1.68023	-1.09498
230531155	chr1:230531155:A:G	1.39098e-06	-1.68065	-2.24018e-10	6.85189e-05	-1.70671	-2.24018e-10
230531448	chr1:230531448:G:C	2.79242e-06	-1.4883e-10	-0.983743	0.00014124	-1.4883e-10	-0.98336
230531593	chr1:230531593:G:C	3.59563e-06	-1.4883e-10	-0.730933	0.000182619	-1.4883e-10	-0.726414
230531836	chr1:230531836:G:A	1.3965e-05	-1.4883e-10	0.625903	0.000756602	-1.4883e-10	0.69502
230531953	chr1:230531953:T:C	2.62375e-06	-1.4883e-10	-1.04605	0.000132313	-1.4883e-10	-1.04865
230531962	chr1:230531962:C:T	1.73989e-06	-1.5704	0.113573	8.56285e-05	-1.6332	0.149406
230531963	chr1:230531963:G:A	3.36202e-06	-1.4883e-10	-0.798111	0.00016929	-1.4883e-10	-0.802204
230532080	chr1:230532080:G:A	7.38556e-07	-1.24356	-1.07015	3.45141e-05	-1.32569	-1.06676
230532504	chr1:230532504:C:T	1.41702e-06	-1.6621	-2.24018e-10	6.87092e-05	-1.70393	-2.24018e-10
230532514	chr1:230532514:A:G	5.13127e-07	-1.69303	-0.984855	2.84088e-05	-1.59849	-0.988625
230532676	chr1:230532676:C:T	8.40598e-07	-1.58356	-0.600734	3.79165e-05	-1.69828	-0.600151
230532740	chr1:230532740:G:T	4.02359e-06	-1.4883e-10	-0.618479	0.000204139	-1.4883e-10	-0.615017
230532823	chr1:230532823:C:G	5.10965e-07	-1.59062	-1.09149	2.38271e-05	-1.67239	-1.0906
230533200	chr1:230533200:T:C	3.96083e-06	-1.4883e-10	-0.634201	0.000204501	-1.4883e-10	-0.613245
230534009	chr1:230534009:C:T	3.57659e-06	-1.4883e-10	-0.736245	0.000181651	-1.4883e-10	-0.731732
230534684	chr1:230534684:C:A	5.01338e-07	-1.59248	-1.10865	2.33889e-05	-1.67368	-1.10787
230534690	chr1:230534690:C:T	2.55338e-06	-1.4883e-10	-1.07323	0.000130522	-1.4883e-10	-1.06227
230534716	chr1:230534716:G:A	5.19178e-07	-1.70616	-0.960006	2.66839e-05	-1.69945	-0.950308
230534720	chr1:230534720:G:A	4.99127e-07	-1.60607	-1.09947	2.34445e-05	-1.68057	-1.09861
230534821	chr1:230534821:C:T	1.38519e-06	-1.68481	-2.24018e-10	6.8539e-05	-1.70641	-2.24018e-10
230534889	chr1:230534889:A:T	2.12833e-06	-1.59124	0.335922	0.000105556	-1.64886	0.374289
230535456	chr1:230535456:GA:G	1.36191e-05	-1.4883e-10	0.600816	0.000737565	-1.4883e-10	0.669537
230535462	chr1:230535462:T:A	1.39188e-06	-1.68	-2.24018e-10	6.85196e-05	-1.7067	-2.24018e-10
230535622	chr1:230535622:A:G	4.47121e-07	-1.69961	-1.11597	2.44827e-05	-1.61818	-1.11767
230535947	chr1:230535947:A:G	5.17073e-07	-1.57001	-1.10022	2.3894e-05	-1.66093	-1.09927
230535976	chr1:230535976:G:T	7.52129e-07	-1.37971	-0.91579	3.56599e-05	-1.45021	-0.909579
230536711	chr1:230536711:T:C	3.4543e-05	-1.4883e-10	1.53155	0.00186701	-1.4883e-10	1.59828
230536795	chr1:230536795:G:A	1.3953e-06	-1.67755	-2.24018e-10	6.85291e-05	-1.70656	-2.24018e-10
230536863	chr1:230536863:T:C	2.05473e-06	-1.6093	0.318791	0.000102231	-1.66384	0.357259
230537017	chr1:230537017:G:C	2.40112e-06	-1.4883e-10	-1.13472	0.000121655	-1.4883e-10	-1.13263
230537154	chr1:230537154:G:A	1.3958e-06	-1.67719	-2.24018e-10	6.85294e-05	-1.70655	-2.24018e-10
230537496	chr1:230537496:A:T	1.37095e-06	-1.69515	-2.24018e-10	6.87666e-05	-1.7031	-2.24018e-10
230537593	chr1:230537593:C:T	4.91283e-06	-1.4883e-10	-0.418803	0.000253324	-1.4883e-10	-0.399148
230537839	chr1:230537839:CT:C	1.28991e-05	-1.4883e-10	0.546503	0.0006978	-1.4883e-10	0.614116
230538448	chr1:230538448:G:A	2.79405e-06	-1.4883e-10	-0.983162	0.00014082	-1.4883e-10	-0.986333
230538592	chr1:230538592:C:T	3.73616e-06	-1.4883e-10	-0.692595	0.000189831	-1.4883e-10	-0.687685
230538717	chr1:230538717:T:A	2.78979e-06	-1.4883e-10	-0.984686	0.000141082	-1.4883e-10	-0.984479
230538841	chr1:230538841:C:T	2.84318e-06	-1.4883e-10	-0.96573	0.000143782	-1.4883e-10	-0.965517
230539080	chr1:230539080:T:C	6.86377e-07	-1.47904	-0.90794	4.08677e-05	-1.3256	-0.897882
230539296	chr1:230539296:G:A	4.86548e-07	-1.65771	-1.07336	2.82329e-05	-1.52417	-1.06916
230539348	chr1:230539348:G:A	1.86915e-06	-1.00717	-0.378001	7.86797e-05	-1.20377	-0.36466
230539448	chr1:230539448:G:A	9.35971e-07	-1.70552	-0.371309	4.95031e-05	-1.69104	-0.340741
230539600	chr1:230539600:CT:C	3.64508e-06	-1.4883e-10	-0.717275	0.000186561	-1.4883e-10	-0.705061
230539607	chr1:230539607:G:A	3.56288e-06	-1.4883e-10	-0.740083	0.000180897	-1.4883e-10	-0.735886
230539883	chr1:230539883:GGAATGGTT:G	1.64598e-06	-1.14033	-0.371992	7.08781e-05	-1.31425	-0.358601
230540296	chr1:230540296:A:C	1.17724e-06	-1.1248	-0.722684	5.03815e-05	-1.30179	-0.712399
230540913	chr1:230540913:C:G	2.51033e-06	-1.4883e-10	-1.09024	0.000127164	-1.4883e-10	-1.08834
230540928	chr1:230540928:G:A	7.91227e-07	-1.598	-0.646822	3.60988e-05	-1.70167	-0.645887
230541241	chr1:230541241:A:T	5.84407e-06	-1.4883e-10	-0.245226	0.000303226	-1.4883e-10	-0.219338
230541870	chr1:230541870:G:A	3.43608e-06	-1.4883e-10	-0.776323	0.000174457	-1.4883e-10	-0.772138
230541899	chr1:230541899:C:A	2.75882e-06	-1.4883e-10	-0.995851	0.000139528	-1.4883e-10	-0.995552
230541979	chr1:230541979:G:A	1.17592e-05	-1.4883e-10	0.453982	0.000634913	-1.4883e-10	0.519671
230542209	chr1:230542209:CTGA:C	2.42225e-06	-1.4883e-10	-1.12596	0.00012256	-1.4883e-10	-1.12522
230542907	chr1:230542907:G:C	2.78611e-06	-1.4883e-10	-0.986009	0.00014089	-1.4883e-10	-0.98584
230542997	chr1:230542997:A:G	2.79167e-06	-1.4883e-10	-0.984015	0.000141188	-1.4883e-10	-0.983721
230543425	chr1:230543425:A:G	3.78656e-06	-1.4883e-10	-0.679197	0.000195255	-1.4883e-10	-0.65951
230543645	chr1:230543645:C:T	4.09928e-06	-1.4883e-10	-0.599842	0.000208352	-1.4883e-10	-0.594586
230543841	chr1:230543841:A:C	4.42365e-07	-1.7029	-1.12337	2.32517e-05	-1.66703	-1.12041
230543921	chr1:230543921:T:C	2.53725e-06	-1.4883e-10	-1.07957	0.00012801	-1.4883e-10	-1.08171
230544278	chr1:230544278:A:G	5.85026e-06	-1.4883e-10	-0.244168	0.000303557	-1.4883e-10	-0.218247
230544293	chr1:230544293:G:A	5.83474e-06	-1.4883e-10	-0.246824	0.000302741	-1.4883e-10	-0.220939
230544585	chr1:230544585:G:C	1.35829e-06	-1.70443	-2.24018e-10	7.15166e-05	-1.66389	-2.24018e-10
230544805	chr1:230544805:A:G	2.65797e-06	-1.4883e-10	-1.03309	0.000135086	-1.4883e-10	-1.0279
230544870	chr1:230544870:A:T	1.51204e-06	-1.05766	-0.539537	6.40526e-05	-1.24665	-0.52746
230545062	chr1:230545062:C:T	2.70981e-06	-1.4883e-10	-1.01378	0.000137776	-1.4883e-10	-1.00819
230545187	chr1:230545187:C:T	4.19458e-06	-1.4883e-10	-0.57686	0.000216784	-1.4883e-10	-0.554913
230545507	chr1:230545507:A:G	5.36266e-07	-1.54027	-1.09351	3.10358e-05	-1.40866	-1.09002
230545609	chr1:230545609:G:A	4.02928e-06	-1.4883e-10	-0.617066	0.000206802	-1.4883e-10	-0.602053
230545850	chr1:230545850:C:G	1.75682e-06	-1.44715	-2.24018e-10	8.63991e-05	-1.47484	-2.24018e-10
230545936	chr1:230545936:T:C	3.21325e-06	-1.4883e-10	-0.84337	0.000164114	-1.4883e-10	-0.833254
230545985	chr1:230545985:C:A	6.84779e-07	-1.70236	-0.686952	3.55759e-05	-1.69009	-0.672062
230546167	chr1:230546167:T:C	7.14561e-07	-1.34846	-0.998278	3.34928e-05	-1.42872	-0.993765
230546401	chr1:230546401:C:G	1.37564e-06	-1.69174	-2.24018e-10	6.86174e-05	-1.70527	-2.24018e-10
230546434	chr1:230546434:G:A	4.80437e-06	-1.4883e-10	-0.441128	0.000248755	-1.4883e-10	-0.417349
230547067	chr1:230547067:A:G	1.69682e-06	-0.613349	-0.868548	9.49085e-05	-0.516256	-0.864649
230547472	chr1:230547472:T:A	2.45138e-06	-1.4883e-10	-1.114	0.000124338	-1.4883e-10	-1.11081
230547657	chr1:230547657:C:T	6.79212e-07	-1.25311	-1.14437	3.11155e-05	-1.35217	-1.14394
230547659	chr1:230547659:T:C	1.37925e-06	-1.68911	-2.24018e-10	6.85716e-05	-1.70594	-2.24018e-10
230547666	chr1:230547666:T:C	2.65447e-06	-1.4883e-10	-1.03441	0.000134202	-1.4883e-10	-1.03447
230548097	chr1:230548097:T:G	3.70389e-06	-1.4883e-10	-0.701269	0.000190055	-1.4883e-10	-0.686501
230548107	chr1:230548107:A:T	8.4451e-07	-1.44532	-0.734334	3.77163e-05	-1.57648	-0.727241
230548408	chr1:230548408:T:C	2.91936e-05	-1.4883e-10	1.3633	0.00157387	-1.4883e-10	1.42748
230548430	chr1:230548430:T:C	5.51971e-07	-1.45683	-1.14808	2.65527e-05	-1.50638	-1.1483
230548466	chr1:230548466:T:C	2.26185e-06	-1.19447	-2.24018e-10	0.000120068	-1.14576	-2.24018e-10
230548512	chr1:230548512:C:T	6.0028e-06	-1.51492	1.2965	0.000302125	-1.56326	1.34028
230548513	chr1:230548513:G:A	8.46902e-07	-1.66194	-0.514881	4.52658e-05	-1.63267	-0.48859
230548526	chr1:230548526:C:T	2.38195e-06	-1.4883e-10	-1.14273	0.000120569	-1.4883e-10	-1.1416
230548542	chr1:230548542:A:G	4.7276e-07	-1.68238	-1.07744	2.42645e-05	-1.66854	-1.07626
230548582	chr1:230548582:T:C	6.14525e-07	-1.47965	-1.01791	2.76203e-05	-1.60452	-1.01075
230548583	chr1:230548583:C:T	6.06212e-07	-1.4955	-1.01568	2.74026e-05	-1.61472	-1.00846
230548644	chr1:230548644:T:C	3.09976e-06	-1.4883e-10	-0.879329	0.000158915	-1.4883e-10	-0.865445
230548783	chr1:230548783:A:G	1.87483e-06	-1.38214	-2.24018e-10	9.66173e-05	-1.36306	-2.24018e-10
230549053	chr1:230549053:C:G	8.81128e-07	-1.47837	-0.658838	3.97508e-05	-1.60371	-0.647475
230549127	chr1:230549127:T:A	3.31694e-06	-1.70009	0.888482	0.000182422	-1.66382	0.936323
230549168	chr1:230549168:C:T	1.96308e-06	-1.33614	-2.24018e-10	0.000105494	-1.27516	-2.24018e-10
230549509	chr1:230549509:G:A	4.66234e-07	-1.69302	-1.0807	2.33548e-05	-1.70582	-1.0772
230549809	chr1:230549809:C:A	2.37602e-06	-1.4883e-10	-1.14523	0.00012023	-1.4883e-10	-1.14441
230550080	chr1:230550080:C:T	1.16297e-06	-1.44672	-0.412948	5.77024e-05	-1.4847	-0.393822
230550085	chr1:230550085:A:G	2.70699e-06	-1.4883e-10	-1.01482	0.000137137	-1.4883e-10	-1.01284
230550155	chr1:230550155:A:T	2.37114e-06	-1.4883e-10	-1.14728	0.000119813	-1.4883e-10	-1.14788
230550343	chr1:230550343:A:G	1.35614e-06	-1.70601	-2.24018e-10	7.05477e-05	-1.67753	-2.24018e-10
230550727	chr1:230550727:A:C	5.24824e-07	-1.51007	-1.14528	2.49157e-05	-1.57266	-1.14566
230550965	chr1:230550965:G:A	2.19898e-06	-1.61907	0.396409	0.000110456	-1.66504	0.435842
230551015	chr1:230551015:A:G	5.82743e-07	-1.63466	-0.915999	2.88497e-05	-1.66328	-0.908437
230551883	chr1:230551883:C:T	1.22344e-05	-1.4883e-10	0.493602	0.000633881	-1.4883e-10	0.518045
230551965	chr1:230551965:C:T	5.16055e-07	-1.5618	-1.1104	2.53719e-05	-1.58939	-1.11079
230552014	chr1:230552014:T:C	1.41928e-06	-1.6605	-2.24018e-10	7.54293e-05	-1.61062	-2.24018e-10
230552172	chr1:230552172:T:C	5.81229e-06	-1.4883e-10	-0.250678	0.000301942	-1.4883e-10	-0.223582
230552319	chr1:230552319:C:A	5.81348e-07	-1.40491	-1.14815	2.9145e-05	-1.41382	-1.14771
230552483	chr1:230552483:A:G	2.39066e-06	-1.4883e-10	-1.13909	0.000120549	-1.4883e-10	-1.14176
230552576	chr1:230552576:G:A	2.40131e-06	-1.4883e-10	-1.13464	0.000121014	-1.4883e-10	-1.13791
230552669	chr1:230552669:A:G	2.80028e-06	-1.4883e-10	-0.980935	0.000141953	-1.4883e-10	-0.978322
230552720	chr1:230552720:A:G	8.74122e-07	-1.69591	-0.44928	4.45699e-05	-1.70661	-0.430148
230552897	chr1:230552897:T:C	2.07302e-06	-1.6968	0.415151	0.000111847	-1.67058	0.453899
230552948	chr1:230552948:G:A	5.04136e-07	-1.55074	-1.14483	2.48092e-05	-1.57762	-1.14498
230553165	chr1:230553165:T:C	5.83723e-06	-1.4883e-10	-0.246397	0.000303256	-1.4883e-10	-0.219238
230553710	chr1:230553710:C:T	3.47864e-06	-1.4883e-10	-0.764013	0.000176531	-1.4883e-10	-0.760322
230554490	chr1:230554490:T:C	2.52697e-06	-1.4883e-10	-1.08363	0.00012776	-1.4883e-10	-1.08366
230554937	chr1:230554937:T:G	4.36571e-07	-1.69631	-1.14315	2.20913e-05	-1.69355	-1.14508
230555045	chr1:230555045:AT:A	2.40431e-06	-1.4883e-10	-1.13339	0.000121753	-1.4883e-10	-1.13182
230555508	chr1:230555508:TGTTA:T	9.87195e-07	-1.65882	-0.364718	5.24296e-05	-1.64344	-0.330907
230555526	chr1:230555526:C:T	1.36892e-05	-1.4883e-10	0.605956	0.000709857	-1.4883e-10	0.631246
230555601	chr1:230555601:C:G	4.37919e-07	-1.69755	-1.13883	2.20135e-05	-1.70587	-1.13629
230555700	chr1:230555700:C:T	7.38911e-06	-1.4883e-10	-0.0106455	0.000384589	-1.4883e-10	0.0183592
230556107	chr1:230556107:A:G	5.10449e-07	-1.53621	-1.1469	2.3577e-05	-1.62699	-1.14656
230556246	chr1:230556246:C:T	2.52081e-06	-1.4883e-10	-1.08607	0.000128163	-1.4883e-10	-1.08051
230556378	chr1:230556378:G:C	3.37579e-06	-1.4883e-10	-0.794024	0.000170788	-1.4883e-10	-0.793396
230556972	chr1:230556972:G:A	4.62445e-07	-1.68758	-1.0943	2.41117e-05	-1.66264	-1.08848
230557252	chr1:230557252:CA:C	5.30009e-07	-1.49959	-1.14592	2.66601e-05	-1.50587	-1.14478
230557320	chr1:230557320:A:C	5.37375e-07	-1.48773	-1.14399	2.70299e-05	-1.49437	-1.1425
230557871	chr1:230557871:T:C	1.01006e-06	-1.45813	-0.542514	5.05115e-05	-1.48665	-0.52497
230558111	chr1:230558111:AG:A	3.31241e-06	-1.4883e-10	-0.812978	0.000169949	-1.4883e-10	-0.798318
230558691	chr1:230558691:G:A	2.46458e-06	-1.4883e-10	-1.10863	0.000124791	-1.4883e-10	-1.10718
230558806	chr1:230558806:C:A	9.16276e-07	-1.4822	-0.615894	4.58522e-05	-1.50903	-0.599364
230559033	chr1:230559033:A:G	3.55793e-06	-1.4883e-10	-0.741475	0.00018214	-1.4883e-10	-0.729042
230559174	chr1:230559174:TG:T	1.53794e-06	-1.58021	-2.24018e-10	7.60566e-05	-1.60234	-2.24018e-10
230559798	chr1:230559798:A:G	3.45118e-06	-1.4883e-10	-0.771937	0.000175162	-1.4883e-10	-0.768108
230560482	chr1:230560482:C:T	9.03959e-06	-1.4883e-10	0.19096	0.000501887	-1.4883e-10	0.284557
230560584	chr1:230560584:A:G	3.31509e-06	-1.4883e-10	-0.812169	0.000168213	-1.4883e-10	-0.808589
230561176	chr1:230561176:C:T	7.87178e-07	-1.68182	-0.568132	3.97552e-05	-1.69241	-0.558663
230561414	chr1:230561414:T:G	3.33685e-06	-1.4883e-10	-0.805626	0.000169329	-1.4883e-10	-0.801974
230561446	chr1:230561446:T:G	3.53847e-06	-1.4883e-10	-0.746959	0.000179024	-1.4883e-10	-0.746298
230561974	chr1:230561974:A:G	7.45613e-07	-1.70631	-0.597892	3.80826e-05	-1.70666	-0.587403
230562304	chr1:230562304:T:C	1.35135e-05	-1.4883e-10	0.593034	0.000700643	-1.4883e-10	0.618181
230562441	chr1:230562441:T:A	2.39923e-06	-1.4883e-10	-1.13551	0.000120909	-1.4883e-10	-1.13878
230562630	chr1:230562630:T:C	3.09389e-06	-1.4883e-10	-0.881224	0.000155139	-1.4883e-10	-0.889498
230562767	chr1:230562767:A:G	6.01601e-07	-1.42987	-1.08894	2.96175e-05	-1.45982	-1.08563
230562769	chr1:230562769:G:A	2.77747e-06	-1.4883e-10	-0.989114	0.000139866	-1.4883e-10	-0.993135
230562809	chr1:230562809:C:G	3.54071e-06	-1.4883e-10	-0.746326	0.000179137	-1.4883e-10	-0.745666
230562949	chr1:230562949:TCCTGATCCCCCACC:T	5.15302e-07	-1.69361	-0.980043	2.64723e-05	-1.68425	-0.973464
230563127	chr1:230563127:A:G	2.95916e-06	-1.4883e-10	-0.925748	0.00015135	-1.4883e-10	-0.91422
230563488	chr1:230563488:T:A	4.97286e-07	-1.57436	-1.13489	2.42705e-05	-1.61065	-1.1339
230563537	chr1:230563537:G:A	1.3511e-05	-1.4883e-10	0.592847	0.00070051	-1.4883e-10	0.617992
230563646	chr1:230563646:A:G	3.09335e-06	-1.67788	0.796478	0.000170586	-1.64028	0.845695
230564609	chr1:230564609:A:G	3.74812e-06	-1.4883e-10	-0.689399	0.000189202	-1.4883e-10	-0.691
230564894	chr1:230564894:A:G	1.32329e-06	-1.70517	-0.0253637	6.78562e-05	-1.70029	-0.0161361
230564932	chr1:230564932:T:C	5.87728e-07	-1.48779	-1.05436	2.81374e-05	-1.54051	-1.05621
230565073	chr1:230565073:C:T	6.45676e-07	-1.45993	-0.988181	3.07605e-05	-1.51608	-0.991508
230565259	chr1:230565259:C:T	3.67943e-06	-1.4883e-10	-0.707896	0.000187492	-1.4883e-10	-0.70008
230565332	chr1:230565332:T:C	1.98617e-06	-1.65889	0.334438	0.000109546	-1.61253	0.375057
230565380	chr1:230565380:A:T	7.80895e-07	-1.29558	-0.962388	3.9716e-05	-1.28921	-0.962856
230565441	chr1:230565441:G:A	5.27894e-07	-1.56216	-1.08735	2.63123e-05	-1.57982	-1.08396
230565542	chr1:230565542:G:A	1.20519e-06	-1.57025	-0.253763	6.5934e-05	-1.49633	-0.248831
230565691	chr1:230565691:T:C	1.22192e-06	-1.7066	-0.103625	6.24087e-05	-1.70585	-0.0942656
230565819	chr1:230565819:G:A	1.476e-06	-1.70287	0.0815449	7.5903e-05	-1.69612	0.0917582
230565905	chr1:230565905:G:A	2.06365e-06	-1.28618	-2.24018e-10	9.03844e-05	-1.42974	-2.24018e-10
230566684	chr1:230566684:A:ATGTT	1.65992e-06	-1.50388	-2.24018e-10	9.49713e-05	-1.38024	-2.24018e-10
230566687	chr1:230566687:A:T	1.6438e-06	-1.51364	-2.24018e-10	9.3801e-05	-1.39264	-2.24018e-10
230566803	chr1:230566803:A:G	5.18815e-07	-1.58995	-1.07691	2.59147e-05	-1.60572	-1.07329
230567036	chr1:230567036:T:A	3.86533e-06	-1.4883e-10	-0.658608	0.00019745	-1.4883e-10	-0.648329
230567215	chr1:230567215:G:A	3.00473e-06	-1.4883e-10	-0.910465	0.000151654	-1.4883e-10	-0.912216
230567242	chr1:230567242:T:C	8.63117e-07	-1.64021	-0.517644	4.61628e-05	-1.61604	-0.485601
230567373	chr1:230567373:C:T	3.47455e-06	-1.4883e-10	-0.765188	0.00017847	-1.4883e-10	-0.749396
230567404	chr1:230567404:A:G	2.389e-06	-1.4883e-10	-1.13978	0.000120712	-1.4883e-10	-1.14041
230567474	chr1:230567474:A:G	1.93233e-06	-1.55978	0.207846	0.000111583	-1.46393	0.244879
230567525	chr1:230567525:C:A	2.3897e-06	-1.4883e-10	-1.13949	0.000120919	-1.4883e-10	-1.1387
230567626	chr1:230567626:C:T	2.39903e-06	-1.4883e-10	-1.13559	0.000120913	-1.4883e-10	-1.13875
230567750	chr1:230567750:G:A	3.46898e-06	-1.4883e-10	-0.766792	0.000178167	-1.4883e-10	-0.751094
230567851	chr1:230567851:T:C	2.80222e-06	-1.4883e-10	-0.980241	0.000142534	-1.4883e-10	-0.974234
230567858	chr1:230567858:G:A	8.85066e-07	-1.61935	-0.5134	4.75045e-05	-1.59156	-0.481428
230567967	chr1:230567967:C:T	3.46898e-06	-1.4883e-10	-0.766792	0.000178167	-1.4883e-10	-0.751094
230568079	chr1:230568079:C:A	8.78239e-07	-1.60139	-0.539099	4.72261e-05	-1.57112	-0.507752
230568088	chr1:230568088:T:C	7.66214e-07	-1.70571	-0.571234	4.01936e-05	-1.70207	-0.538039
230568405	chr1:230568405:G:A	3.71037e-06	-1.4883e-10	-0.699521	0.000189067	-1.4883e-10	-0.691713
230568420	chr1:230568420:A:G	8.1432e-07	-1.62979	-0.586262	4.35504e-05	-1.6038	-0.556101
230568439	chr1:230568439:G:A	8.42003e-07	-1.61647	-0.566151	4.51576e-05	-1.58816	-0.535502
230568545	chr1:230568545:T:C	8.59899e-07	-1.61266	-0.54893	4.61586e-05	-1.58389	-0.517844
230568937	chr1:230568937:C:G	1.27585e-06	-1.57136	-0.195678	6.86557e-05	-1.54858	-0.15613
230568992	chr1:230568992:T:C	6.5077e-07	-1.65348	-0.786771	3.30123e-05	-1.66375	-0.773184
230569091	chr1:230569091:GTATT:G	1.44818e-06	-1.64035	-2.24018e-10	7.21945e-05	-1.65445	-2.24018e-10
230569124	chr1:230569124:G:A	3.56152e-06	-1.4883e-10	-0.740467	0.00018137	-1.4883e-10	-0.733275
230569401	chr1:230569401:G:T	2.82728e-06	-1.22721	0.255869	0.000173002	-1.0662	0.285688
230569600	chr1:230569600:A:C	2.31622e-06	-1.46806	0.297337	0.000135307	-1.36647	0.3402
230569607	chr1:230569607:C:T	1.67347e-06	-1.47842	-0.0173383	9.68107e-05	-1.39765	0.0365881
230569615	chr1:230569615:C:G	1.68478e-06	-1.49014	0.00111719	9.74086e-05	-1.41072	0.0558153
230569779	chr1:230569779:G:A	2.11423e-06	-1.26196	-2.24018e-10	9.49594e-05	-1.38037	-2.24018e-10
230569820	chr1:230569820:T:A	5.52997e-07	-1.60309	-0.999967	2.76213e-05	-1.62363	-0.991603
230569986	chr1:230569986:T:C	2.72596e-06	-1.4883e-10	-1.00783	0.000139095	-1.4883e-10	-0.99866
230570011	chr1:230570011:G:A	9.44372e-07	-1.57632	-0.491571	5.18479e-05	-1.52428	-0.461219
230570022	chr1:230570022:C:T	9.48596e-07	-1.57997	-0.483451	5.24105e-05	-1.52176	-0.452955
230570308	chr1:230570308:C:T	9.41497e-07	-1.60124	-0.4697	5.18378e-05	-1.5468	-0.4389
230570543	chr1:230570543:A:G	9.43664e-07	-1.56085	-0.50779	5.22977e-05	-1.49884	-0.478027
230570565	chr1:230570565:G:T	3.26066e-06	-1.4883e-10	-0.828725	0.000164548	-1.4883e-10	-0.830612
230570617	chr1:230570617:G:A	1.62714e-06	-1.52383	-2.24018e-10	7.44302e-05	-1.62396	-2.24018e-10
230571122	chr1:230571122:C:T	8.80565e-07	-1.55605	-0.581796	4.87495e-05	-1.4934	-0.553717
230571177	chr1:230571177:G:A	5.62027e-07	-1.62172	-0.96514	2.81387e-05	-1.62767	-0.969
230571202	chr1:230571202:C:T	8.95512e-07	-1.56874	-0.552274	4.94992e-05	-1.50853	-0.523329
230571274	chr1:230571274:G:A	2.37196e-06	-1.4883e-10	-1.14694	0.000119948	-1.4883e-10	-1.14676
230571462	chr1:230571462:C:T	2.10275e-06	-1.25627	-0.0111387	0.000127557	-1.10047	0.0152078
230571624	chr1:230571624:A:C	2.44584e-06	-1.4883e-10	-1.11627	0.000123326	-1.4883e-10	-1.11898
230571742	chr1:230571742:T:TTGCCAAC	1.1897e-05	-1.4883e-10	0.465632	0.000612329	-1.4883e-10	0.483453
230572213	chr1:230572213:A:C	2.3767e-06	-1.4883e-10	-1.14494	0.000120408	-1.4883e-10	-1.14293
230572373	chr1:230572373:G:A	1.47035e-06	-1.62515	-2.24018e-10	7.58651e-05	-1.60486	-2.24018e-10
230572727	chr1:230572727:C:T	2.91564e-05	-1.4883e-10	1.36202	0.00175081	-1.4883e-10	1.53402
230572864	chr1:230572864:T:C	4.18328e-06	-1.4883e-10	-0.579557	0.000212737	-1.4883e-10	-0.573758
230572886	chr1:230572886:G:A	2.17277e-06	-1.23465	-2.24018e-10	8.95854e-05	-1.43862	-2.24018e-10
230573094	chr1:230573094:G:C	3.16296e-06	-1.31085	0.451704	0.000205117	-1.11062	0.500383
230573173	chr1:230573173:T:C	2.38889e-06	-1.4883e-10	-1.13983	0.000120462	-1.4883e-10	-1.14248
230573218	chr1:230573218:C:A	1.09176e-06	-1.53707	-0.385786	5.57886e-05	-1.55578	-0.356465
230573285	chr1:230573285:C:T	8.21132e-07	-1.16563	-1.04209	5.02301e-05	-0.972985	-1.04422
230573329	chr1:230573329:C:T	2.36845e-06	-1.4883e-10	-1.14842	0.00011977	-1.4883e-10	-1.14825
230573837	chr1:230573837:T:C	8.05528e-07	-1.18799	-1.03892	4.91253e-05	-0.998519	-1.04092
230574023	chr1:230574023:A:G	9.95727e-07	-1.14124	-0.873694	6.12586e-05	-0.942862	-0.875851
230574246	chr1:230574246:T:A	8.15807e-07	-1.1912	-1.02303	4.97064e-05	-1.00251	-1.02517
230574439	chr1:230574439:A:G	8.312e-07	-1.16933	-1.02621	5.08491e-05	-0.976697	-1.02826
230574450	chr1:230574450:A:G	1.26656e-06	-1.37869	-0.395663	6.3996e-05	-1.40847	-0.36653
230574685	chr1:230574685:G:A	5.38475e-07	-1.68876	-0.940904	2.735e-05	-1.69599	-0.929115
230574817	chr1:230574817:T:G	4.58104e-07	-1.64295	-1.14837	2.33657e-05	-1.63451	-1.14803
230574821	chr1:230574821:TTG:T	8.33641e-07	-1.14938	-1.04322	5.11588e-05	-0.953741	-1.04514
230574885	chr1:230574885:A:G	2.37215e-06	-1.4883e-10	-1.14686	0.000119817	-1.4883e-10	-1.14785
230574943	chr1:230574943:A:G	2.5876e-06	-1.39519	0.335267	0.000156448	-1.26081	0.379714
230575182	chr1:230575182:T:C	1.19932e-06	-1.34043	-0.488463	6.03511e-05	-1.37243	-0.461204
230575633	chr1:230575633:T:C	2.38236e-06	-1.4883e-10	-1.14256	0.000120728	-1.4883e-10	-1.14028
230575656	chr1:230575656:C:T	7.343e-07	-1.39708	-0.922407	4.26696e-05	-1.2602	-0.920131
230575689	chr1:230575689:C:T	4.76553e-07	-1.67019	-1.08164	2.39375e-05	-1.6739	-1.08447
230576216	chr1:230576216:G:A	1.64422e-06	-1.51816	0.00477094	9.61232e-05	-1.39232	0.0241321
230576227	chr1:230576227:C:T	1.61666e-05	-1.4883e-10	0.772292	0.000835812	-1.4883e-10	0.794587
230576378	chr1:230576378:T:G	1.12561e-06	-1.44306	-0.449267	6.49087e-05	-1.31695	-0.44388
230576411	chr1:230576411:C:T	2.66215e-06	-1.4883e-10	-1.03152	0.000133927	-1.4883e-10	-1.03652
230576436	chr1:230576436:T:G	6.2489e-06	-1.4883e-10	-0.178248	0.000320948	-1.4883e-10	-0.162537
230576767	chr1:230576767:A:G	5.22731e-07	-1.68601	-0.973331	2.6515e-05	-1.6936	-0.962511
230576976	chr1:230576976:A:G	1.62609e-06	-1.58152	0.057043	9.37011e-05	-1.47923	0.0855277
230577019	chr1:230577019:C:T	4.36029e-06	-1.4883e-10	-0.538114	0.000219156	-1.4883e-10	-0.544031
230577407	chr1:230577407:C:T	4.65766e-07	-1.64515	-1.12957	2.35382e-05	-1.64741	-1.12778
230577476	chr1:230577476:G:A	2.45608e-06	-1.4883e-10	-1.11209	0.000123947	-1.4883e-10	-1.11396
230578196	chr1:230578196:G:A	1.37787e-06	-1.54568	-0.144433	8.02439e-05	-1.43083	-0.117914
230578434	chr1:230578434:G:T	9.3124e-07	-1.41721	-0.66468	5.39245e-05	-1.28551	-0.660721
230579170	chr1:230579170:A:G	1.69537e-06	-1.46001	-0.0227395	9.76521e-05	-1.3482	-0.00420532
230579231	chr1:230579231:A:C	2.37235e-06	-1.4883e-10	-1.14677	0.000119898	-1.4883e-10	-1.14717
230579318	chr1:230579318:T:C	2.3877e-06	-1.39664	0.256319	0.000144173	-1.26215	0.299343
230579329	chr1:230579329:T:C	2.29009e-06	-1.3989	0.216835	0.000133305	-1.27184	0.230663
230579384	chr1:230579384:A:G	2.81209e-06	-1.34492	0.368193	0.000173011	-1.196	0.415538
230579411	chr1:230579411:G:C	2.28861e-06	-1.38993	0.207218	0.00013346	-1.26101	0.220993
230579482	chr1:230579482:G:A	2.03508e-06	-1.38728	0.0871667	0.000118757	-1.25708	0.100339
230579530	chr1:230579530:C:T	2.26571e-06	-1.3976	0.204832	0.000131972	-1.26999	0.218769
230579667	chr1:230579667:G:A	2.40809e-06	-1.4883e-10	-1.13182	0.000121602	-1.4883e-10	-1.13307
230579957	chr1:230579957:C:T	1.27153e-06	-1.40461	-0.365827	7.36161e-05	-1.26732	-0.367628
230580001	chr1:230580001:G:A	1.49649e-06	-1.60753	-2.24018e-10	7.73396e-05	-1.58561	-2.24018e-10
230580221	chr1:230580221:C:G	2.93796e-06	-1.4883e-10	-0.932938	0.000150202	-1.4883e-10	-0.921836
230580239	chr1:230580239:A:G	1.48445e-06	-1.61561	-2.24018e-10	7.66724e-05	-1.59428	-2.24018e-10
230580700	chr1:230580700:C:T	2.63106e-06	-1.4883e-10	-1.04327	0.000133075	-1.4883e-10	-1.0429
230580782	chr1:230580782:A:T	1.89569e-06	-1.44256	0.0714902	0.000109218	-1.32511	0.0846383
230580807	chr1:230580807:C:T	2.3852e-06	-1.4883e-10	-1.14137	0.000120488	-1.4883e-10	-1.14227
230581040	chr1:230581040:G:A	2.46188e-06	-1.4883e-10	-1.10973	0.000124652	-1.4883e-10	-1.10829
230581126	chr1:230581126:C:T	1.96671e-06	-1.47028	0.135986	0.000112661	-1.359	0.149559
230581175	chr1:230581175:G:A	2.63721e-06	-1.4883e-10	-1.04093	0.000133227	-1.4883e-10	-1.04176
230581190	chr1:230581190:C:G	1.75281e-06	-1.3371	-0.11233	9.19901e-05	-1.33047	-0.0816688
230581428	chr1:230581428:A:G	2.24356e-06	-1.48406	0.281466	0.000128477	-1.37454	0.296472
230581656	chr1:230581656:C:G	1.44407e-06	-1.40685	-0.236339	8.34872e-05	-1.28436	-0.224762
230582172	chr1:230582172:C:T	6.40727e-07	-1.46507	-0.990732	3.58029e-05	-1.38314	-0.972648
230582766	chr1:230582766:T:C	4.41217e-07	-1.70203	-1.12684	2.22315e-05	-1.70299	-1.12932
230582793	chr1:230582793:C:A	2.75882e-06	0.000781373	-0.996633	0.000113043	-0.211267	-0.994779
230582813	chr1:230582813:A:G	2.40867e-06	-1.4883e-10	-1.13158	0.000122312	-1.4883e-10	-1.12724
230582992	chr1:230582992:G:A	1.41319e-06	-1.66481	-2.24018e-10	7.16581e-05	-1.66191	-2.24018e-10
230583138	chr1:230583138:C:T	1.77001e-06	-0.309871	-1.1298	8.01602e-05	-0.420604	-1.12919
230583170	chr1:230583170:G:A	2.5232e-06	-0.0013162	-1.08381	0.000111425	-0.137567	-1.0829
230583875	chr1:230583875:A:G	5.28463e-07	-1.51498	-1.13345	2.61164e-05	-1.53439	-1.13687
230584139	chr1:230584139:A:T	4.43161e-07	-1.70652	-1.11796	2.24322e-05	-1.70612	-1.1172
230584497	chr1:230584497:A:G	1.7607e-06	-1.44494	-2.24018e-10	8.4516e-05	-1.49688	-2.24018e-10
230584522	chr1:230584522:T:C	1.50409e-06	-1.31442	-0.288048	8.91917e-05	-1.18712	-0.255907
230584829	chr1:230584829:T:G	8.58066e-07	-1.44532	-0.718411	4.42794e-05	-1.45583	-0.687464
230585196	chr1:230585196:G:A	5.71638e-07	-1.48376	-1.08614	2.76219e-05	-1.5227	-1.09251
230585627	chr1:230585627:G:A	3.2031e-06	-1.4883e-10	-0.846534	0.000162604	-1.4883e-10	-0.842497
230585880	chr1:230585880:A:G	6.70356e-06	-1.4883e-10	-0.108015	0.000375866	-1.4883e-10	-0.00458413
230586068	chr1:230586068:C:T	7.90286e-07	-1.12418	-1.12184	3.85889e-05	-1.1602	-1.12066
230586135	chr1:230586135:C:T	4.60436e-06	-0.483649	-2.24018e-10	0.000194425	-0.663771	-2.24018e-10
230586281	chr1:230586281:G:A	5.18055e-07	-1.51991	-1.14842	3.07827e-05	-1.35898	-1.14789
230586394	chr1:230586394:A:C	1.48115e-06	-1.56853	-0.0493074	8.04561e-05	-1.47284	-0.0732703
230586399	chr1:230586399:A:C	6.89521e-07	-1.69658	-0.685828	3.58807e-05	-1.69766	-0.655958
230586513	chr1:230586513:T:C	6.70187e-06	-1.4883e-10	-0.108266	0.000375759	-1.4883e-10	-0.00486808
230586712	chr1:230586712:C:G	6.20399e-06	-1.4883e-10	-0.18546	0.000331192	-1.4883e-10	-0.131118
230586855	chr1:230586855:G:A	2.36848e-06	-1.4883e-10	-1.1484	0.000119761	-1.4883e-10	-1.14832
230586930	chr1:230586930:T:C	1.49092e-06	-1.56672	-0.0445443	8.10366e-05	-1.47039	-0.0685264
230587010	chr1:230587010:T:C	3.20743e-06	-1.68618	0.841	0.000164907	-1.68307	0.854634
230587315	chr1:230587315:A:G	1.54027e-06	-1.53515	-0.0435471	8.44865e-05	-1.42967	-0.0675509
230587623	chr1:230587623:A:G	1.6296e-06	-0.385622	-1.1367	7.37518e-05	-0.49708	-1.13603
230587627	chr1:230587627:T:G	8.86771e-07	-1.1286	-1.00222	5.11217e-05	-1.00236	-0.997251
230587815	chr1:230587815:T:A	3.20807e-06	-1.68251	0.837525	0.000164966	-1.67923	0.851149
230587878	chr1:230587878:A:G	1.55409e-06	-1.56976	-2.24018e-10	7.53994e-05	-1.61102	-2.24018e-10
230588273	chr1:230588273:A:G	2.93718e-06	-1.4883e-10	-0.933205	0.00014923	-1.4883e-10	-0.928329
230589214	chr1:230589214:G:A	4.38098e-06	-1.4883e-10	-0.533382	0.000230521	-1.4883e-10	-0.493474
230589522	chr1:230589522:T:G	1.58575e-06	-1.5496	-2.24018e-10	7.66215e-05	-1.59494	-2.24018e-10
230589710	chr1:230589710:T:C	2.91559e-06	-1.4883e-10	-0.94058	0.000148823	-1.4883e-10	-0.931059
230589974	chr1:230589974:T:C	1.55555e-06	-1.55943	-0.00939406	8.46991e-05	-1.46092	-0.0337914
230590078	chr1:230590078:G:A	6.28829e-07	-1.35741	-1.11714	3.57256e-05	-1.24529	-1.11266
230590223	chr1:230590223:G:A	1.67151e-06	-1.5293	0.0323797	9.18212e-05	-1.4215	0.00752622
230590787	chr1:230590787:G:A	4.87061e-06	-1.4883e-10	-0.427434	0.000272228	-1.4883e-10	-0.327178
230590931	chr1:230590931:A:G	1.0478e-06	-1.52329	-0.44068	5.77495e-05	-1.42087	-0.456829
230591200	chr1:230591200:ATCTC:A	9.87807e-07	-1.53301	-0.489911	5.43419e-05	-1.433	-0.505518
230591603	chr1:230591603:C:T	2.55675e-06	-1.4883e-10	-1.07192	0.000129679	-1.4883e-10	-1.06876
230591616	chr1:230591616:C:T	5.43775e-07	-1.4715	-1.14837	3.09855e-05	-1.35233	-1.14797
230591770	chr1:230591770:G:A	1.56064e-06	-1.56556	-2.24018e-10	7.52949e-05	-1.61241	-2.24018e-10
230592342	chr1:230592342:T:C	5.53349e-07	-1.45455	-1.14787	3.16802e-05	-1.33112	-1.147
230592466	chr1:230592466:G:A	4.17913e-06	-1.4883e-10	-0.580549	0.000219563	-1.4883e-10	-0.542177
230592541	chr1:230592541:A:C	4.95244e-07	-1.69015	-1.02321	2.50857e-05	-1.69154	-1.01998
230592567	chr1:230592567:G:A	5.4215e-07	-1.47475	-1.14812	3.0883e-05	-1.3562	-1.14741
230592616	chr1:230592616:G:T	4.96015e-07	-1.68938	-1.02243	2.51259e-05	-1.69074	-1.01917
230592641	chr1:230592641:G:A	2.43644e-06	-1.4883e-10	-1.12011	0.000123878	-1.4883e-10	-1.11452
230592920	chr1:230592920:A:G	2.43175e-06	-1.4883e-10	-1.12204	0.000123616	-1.4883e-10	-1.11663
230593010	chr1:230593010:G:A	9.46065e-07	-1.05245	-1.01365	5.49374e-05	-0.918744	-1.00888
230593066	chr1:230593066:G:C	1.22823e-05	-1.4883e-10	0.497504	0.000631539	-1.4883e-10	0.514342
230593103	chr1:230593103:G:A	7.01632e-07	-1.21658	-1.14842	3.77724e-05	-1.15405	-1.14819
230593221	chr1:230593221:C:T	6.50794e-07	-1.48438	-0.955836	3.65128e-05	-1.36945	-0.966704
230593595	chr1:230593595:T:C	1.22914e-05	-1.4883e-10	0.498244	0.000632009	-1.4883e-10	0.515087
230593655	chr1:230593655:C:T	8.69921e-07	-1.55458	-0.595422	4.22799e-05	-1.59689	-0.592613
230594036	chr1:230594036:T:G	1.72675e-06	-0.331073	-1.13334	7.84104e-05	-0.439276	-1.13258
230594511	chr1:230594511:T:C	2.37126e-06	-1.4883e-10	-1.14723	0.000119921	-1.4883e-10	-1.14698
230594855	chr1:230594855:A:G	1.00392e-06	-0.986591	-1.02015	5.85814e-05	-0.8484	-1.015
230594880	chr1:230594880:G:A	5.84897e-07	-1.40483	-1.14214	3.37778e-05	-1.27013	-1.14389
230594957	chr1:230594957:G:A	7.06767e-07	-1.47646	-0.881252	3.98033e-05	-1.35829	-0.891573
230594974	chr1:230594974:G:A	5.49273e-06	-1.4883e-10	-0.307227	0.000304708	-1.4883e-10	-0.214464
230595059	chr1:230595059:A:C	1.10729e-06	-0.771484	-1.13725	6.70436e-05	-0.588773	-1.1397
230595584	chr1:230595584:G:A	4.30288e-06	-1.4883e-10	-0.551369	0.000218749	-1.4883e-10	-0.545893
230595615	chr1:230595615:C:T	1.59418e-05	-1.4883e-10	0.758293	0.000821274	-1.4883e-10	0.77704
230595691	chr1:230595691:G:A	2.86515e-06	-1.4883e-10	-0.958031	0.000146955	-1.4883e-10	-0.943689
230595781	chr1:230595781:A:G	9.88701e-07	-0.98852	-1.0335	5.76394e-05	-0.851017	-1.02859
230595808	chr1:230595808:T:C	1.73884e-06	-1.50152	0.044083	9.66792e-05	-1.38724	0.0248204
230596034	chr1:230596034:G:A	2.43108e-06	-1.4883e-10	-1.12232	0.000123579	-1.4883e-10	-1.11694
230596373	chr1:230596373:T:C	1.35868e-06	-1.70414	-2.24018e-10	6.94444e-05	-1.69329	-2.24018e-10
230596507	chr1:230596507:T:G	1.43358e-06	-0.566043	-1.08444	8.50153e-05	-0.412531	-1.07846
230596717	chr1:230596717:G:T	2.37155e-06	-1.4883e-10	-1.14711	0.000119937	-1.4883e-10	-1.14685
230596853	chr1:230596853:G:A	4.62045e-07	-1.6979	-1.08485	2.33791e-05	-1.69863	-1.08334
230596936	chr1:230596936:T:C	9.49243e-07	-1.09091	-0.97183	5.62405e-05	-0.945385	-0.958795
230597188	chr1:230597188:G:A	4.46827e-06	-1.4883e-10	-0.513652	0.000227249	-1.4883e-10	-0.507772
230597524	chr1:230597524:A:G	1.72168e-06	-1.50642	0.0390649	9.55833e-05	-1.39356	0.0197391
230598232	chr1:230598232:C:T	5.22225e-07	-1.64756	-1.01275	2.94518e-05	-1.55129	-0.999771
230598376	chr1:230598376:C:T	2.39058e-06	-0.00648671	-1.13263	9.86902e-05	-0.20994	-1.13189
230598522	chr1:230598522:A:G	1.0934e-06	-0.78202	-1.13934	6.62178e-05	-0.599316	-1.14155
230598740	chr1:230598740:C:CA	1.00237e-06	-0.962797	-1.04549	5.85742e-05	-0.82269	-1.04083
230598972	chr1:230598972:G:A	2.89793e-06	-1.68722	0.740565	0.000148969	-1.68367	0.753594
230599066	chr1:230599066:T:C	7.14141e-07	-1.70222	-0.645112	3.56369e-05	-1.70522	-0.655215
230599088	chr1:230599088:G:C	7.14825e-07	-1.70182	-0.644553	3.56654e-05	-1.70498	-0.654661
230599567	chr1:230599567:C:T	1.20203e-06	-0.887234	-0.939408	7.08856e-05	-0.740674	-0.932075
230599689	chr1:230599689:T:A	6.87317e-07	-1.45497	-0.930646	3.89012e-05	-1.33248	-0.940311
230599875	chr1:230599875:C:T	2.74991e-06	-1.4883e-10	-0.999086	0.000139972	-1.4883e-10	-0.992374
230599876	chr1:230599876:A:G	1.01064e-06	-0.969669	-1.0304	5.90476e-05	-0.830088	-1.02539
230599895	chr1:230599895:C:T	1.23361e-05	-1.4883e-10	0.501873	0.000634423	-1.4883e-10	0.518899
230600287	chr1:230600287:T:C	4.05869e-06	-1.4883e-10	-0.609792	0.000210599	-1.4883e-10	-0.583862
230600644	chr1:230600644:C:T	2.76543e-06	-1.4883e-10	-0.993459	0.000141648	-1.4883e-10	-0.980472
230600676	chr1:230600676:G:A	4.43943e-07	-1.69729	-1.12543	2.23651e-05	-1.69834	-1.12797
230600759	chr1:230600759:G:C	4.8209e-07	-1.69918	-1.0411	2.41496e-05	-1.70332	-1.04623
230600940	chr1:230600940:C:T	2.75914e-06	-1.4883e-10	-0.995735	0.000140458	-1.4883e-10	-0.988911
230600961	chr1:230600961:A:T	1.23413e-05	-1.4883e-10	0.502299	0.000634696	-1.4883e-10	0.519329
230600983	chr1:230600983:C:T	5.67057e-07	-1.43561	-1.14233	3.25385e-05	-1.30734	-1.14405
230601329	chr1:230601329:T:C	1.73837e-06	-1.45771	-2.24018e-10	8.25846e-05	-1.51999	-2.24018e-10
230601368	chr1:230601368:T:C	2.29002e-06	-1.39748	0.215385	0.00010831	-1.46528	0.216458
230601515	chr1:230601515:T:G	1.26774e-06	-1.21937	-0.554042	6.07133e-05	-1.28597	-0.541684
230601709	chr1:230601709:C:T	5.88876e-06	-0.237608	-2.24018e-10	0.000246299	-0.427271	-2.24018e-10
230601870	chr1:230601870:G:A	5.73428e-07	-1.43497	-1.13181	3.28781e-05	-1.30628	-1.13473
230602027	chr1:230602027:T:A	1.70332e-06	-0.329803	-1.14827	7.765e-05	-0.433274	-1.14833
230602074	chr1:230602074:T:C	1.09741e-06	-0.789147	-1.12855	6.63247e-05	-0.607366	-1.13189
230602253	chr1:230602253:A:G	2.20374e-06	-0.237417	-0.983078	0.000133978	-0.0662015	-0.969937
230602283	chr1:230602283:G:A	2.45643e-06	-0.440429	-0.671517	0.000114312	-0.523518	-0.671368
230602350	chr1:230602350:C:T	4.70537e-07	-1.68712	-1.07741	2.38055e-05	-1.68811	-1.07579
230602514	chr1:230602514:A:G	7.97072e-07	-1.40153	-0.835931	4.55848e-05	-1.26706	-0.84718
230602547	chr1:230602547:T:C	3.24117e-06	-1.4883e-10	-0.834719	0.000166995	-1.4883e-10	-0.81585
230603012	chr1:230603012:A:G	1.65267e-06	-0.363997	-1.14426	7.54614e-05	-0.465571	-1.14463
230603069	chr1:230603069:T:C	1.4389e-06	-1.46147	-0.185304	6.84221e-05	-1.52184	-0.186283
230603132	chr1:230603132:G:A	3.29545e-06	-1.4883e-10	-0.818109	0.000169885	-1.4883e-10	-0.798695
230603411	chr1:230603411:C:T	1.23413e-05	-1.4883e-10	0.502299	0.000634696	-1.4883e-10	0.519329
230603571	chr1:230603571:C:T	2.47695e-06	-1.4883e-10	-1.10362	0.000124877	-1.4883e-10	-1.10648
230603580	chr1:230603580:C:T	1.69138e-06	-0.39611	-1.089	7.71195e-05	-0.500884	-1.08758
230603820	chr1:230603820:G:C	1.23777e-05	-1.4883e-10	0.505241	0.000636578	-1.4883e-10	0.522289
230603845	chr1:230603845:C:T	2.63216e-06	-1.4883e-10	-1.04285	0.000132812	-1.4883e-10	-1.04488
230603987	chr1:230603987:G:A	2.13309e-05	-1.4883e-10	1.0495	0.00127774	-1.4883e-10	1.21903
230604028	chr1:230604028:A:G	1.61347e-06	-0.384224	-1.14804	7.3673e-05	-0.486034	-1.14815
230604200	chr1:230604200:A:C	1.67844e-06	-1.49279	-2.24018e-10	8.02169e-05	-1.54908	-2.24018e-10
230604367	chr1:230604367:C:T	1.97475e-06	-0.28275	-1.04746	0.000118784	-0.116495	-1.04001
230604604	chr1:230604604:AT:A	1.00533e-06	-0.873534	-1.1318	5.897e-05	-0.726706	-1.13008
230604649	chr1:230604649:C:T	8.40112e-07	-1.44225	-0.742621	4.78732e-05	-1.31724	-0.748024
230604654	chr1:230604654:T:C	1.19635e-06	-0.72351	-1.10787	7.08451e-05	-0.562753	-1.11057
230604735	chr1:230604735:GCTT:G	2.37853e-06	-1.4883e-10	-1.14417	0.000120537	-1.4883e-10	-1.14186
230604963	chr1:230604963:G:A	4.75111e-07	-1.66229	-1.09257	2.38027e-05	-1.67033	-1.09369
230605145	chr1:230605145:C:T	2.3968e-06	-1.4883e-10	-1.13652	0.000121313	-1.4883e-10	-1.13544
230605160	chr1:230605160:T:C	1.14775e-06	-0.776028	-1.09682	6.76391e-05	-0.619751	-1.09988
230605206	chr1:230605206:T:A	1.39598e-06	-1.67705	-2.24018e-10	7.07947e-05	-1.67403	-2.24018e-10
230605227	chr1:230605227:A:G	3.00717e-06	-0.909653	-2.24018e-10	0.000152346	-0.907665	-2.24018e-10
230605279	chr1:230605279:T:C	1.2691e-06	-0.665988	-1.10635	7.53702e-05	-0.502292	-1.10911
230605319	chr1:230605319:C:T	6.10755e-07	-1.42759	-1.07612	3.50182e-05	-1.29859	-1.07936
230605383	chr1:230605383:G:A	5.68133e-07	-1.67727	-0.898787	2.89024e-05	-1.67917	-0.89072
230605388	chr1:230605388:A:G	1.16452e-06	-0.76042	-1.09793	6.86948e-05	-0.603192	-1.10095
230605400	chr1:230605400:T:C	1.2193e-06	-0.709791	-1.10258	7.21858e-05	-0.549112	-1.10546
230605503	chr1:230605503:CA:C	1.24378e-06	-0.701478	-1.09102	7.37185e-05	-0.539322	-1.09424
230605589	chr1:230605589:A:G	1.2862e-06	-0.650593	-1.10837	7.67185e-05	-0.482619	-1.11105
230605637	chr1:230605637:C:T	1.80071e-06	-1.53067	0.108199	9.93424e-05	-1.42391	0.0886634
230605641	chr1:230605641:A:G	2.32041e-06	-0.141814	-1.02709	0.000136644	0.00256338	-1.019
230605690	chr1:230605690:A:G	1.27739e-06	-1.43843	-0.327407	7.20716e-05	-1.3169	-0.33926
230605695	chr1:230605695:T:C	2.38115e-06	-1.4883e-10	-1.14307	0.000120433	-1.4883e-10	-1.14272
230605765	chr1:230605765:T:C	1.40908e-06	-1.66772	-2.24018e-10	7.14941e-05	-1.6642	-2.24018e-10
230605873	chr1:230605873:C:A	1.97494e-06	-1.49144	0.161327	0.00010998	-1.37485	0.141328
230606295	chr1:230606295:C:T	5.28091e-06	-1.4883e-10	-0.346555	0.000292331	-1.4883e-10	-0.255929
230606306	chr1:230606306:T:C	1.39839e-06	-0.595063	-1.08027	8.34752e-05	-0.425499	-1.08377
230606502	chr1:230606502:C:T	5.57661e-06	-1.4883e-10	-0.292072	0.0003096	-1.4883e-10	-0.198536
230606535	chr1:230606535:C:T	2.42753e-06	-1.4883e-10	-1.12378	0.000123379	-1.4883e-10	-1.11856
230606668	chr1:230606668:ACT:A	1.37953e-06	-1.47986	-0.209044	6.5805e-05	-1.53713	-0.20999
230606788	chr1:230606788:C:T	5.75934e-07	-1.45385	-1.10857	3.28684e-05	-1.33033	-1.11098
230606992	chr1:230606992:TACAG:T	2.37329e-06	0.0019896	-1.14837	9.788e-05	-0.201759	-1.14832
230607023	chr1:230607023:C:T	2.51447e-06	-1.08859	-2.24018e-10	0.00010615	-1.26896	-2.24018e-10
230607223	chr1:230607223:C:T	5.38584e-06	-1.4883e-10	-0.32688	0.000298461	-1.4883e-10	-0.235178
230607324	chr1:230607324:C:T	1.14861e-06	-1.22729	-0.644809	5.49839e-05	-1.29328	-0.633495
230607540	chr1:230607540:G:A	1.41214e-06	-1.66555	-2.24018e-10	7.16747e-05	-1.66168	-2.24018e-10
230607697	chr1:230607697:C:A	6.51808e-06	-0.136074	-2.24018e-10	0.000270608	-0.333144	-2.24018e-10
230607708	chr1:230607708:A:T	2.50666e-06	0.0555336	-1.14724	0.000103042	-0.15165	-1.14703
230607776	chr1:230607776:T:A	1.27122e-06	-0.632936	-1.13774	7.4028e-05	-0.493297	-1.13608
230607938	chr1:230607938:C:T	2.42779e-06	-1.4883e-10	-1.12367	0.00012339	-1.4883e-10	-1.11847
230608188	chr1:230608188:C:A	1.23367e-05	-1.4883e-10	0.501927	0.000634458	-1.4883e-10	0.518954
230608861	chr1:230608861:C:T	2.53204e-06	0.0649123	-1.14654	0.00010425	-0.14074	-1.14628
230608932	chr1:230608932:T:C	5.38106e-06	-1.4883e-10	-0.327769	0.000297974	-1.4883e-10	-0.236809
230609299	chr1:230609299:C:T	8.67367e-05	-1.4883e-10	2.45222	0.00458379	-1.4883e-10	2.49647
230609302	chr1:230609302:C:G	2.60342e-06	-1.4883e-10	-1.05383	0.000131109	-1.4883e-10	-1.05779
230609455	chr1:230609455:C:T	3.80649e-06	-1.4883e-10	-0.673945	0.000199245	-1.4883e-10	-0.639283
230609532	chr1:230609532:A:C	1.15748e-05	0.697027	-0.258852	0.00045316	0.426436	-0.244008
230609808	chr1:230609808:C:A	4.99662e-06	-0.401892	-2.24018e-10	0.000210698	-0.583392	-2.24018e-10
230610026	chr1:230610026:A:C	2.39975e-06	-1.4883e-10	-1.13529	0.000121511	-1.4883e-10	-1.13381
230610093	chr1:230610093:A:C	5.51727e-07	-1.67733	-0.928029	2.78717e-05	-1.67342	-0.932784
230610291	chr1:230610291:C:G	1.41245e-06	-1.66533	-2.24018e-10	7.16806e-05	-1.6616	-2.24018e-10
230610419	chr1:230610419:G:A	1.2683e-05	-1.4883e-10	0.529613	0.00065267	-1.4883e-10	0.547255
230610549	chr1:230610549:T:G	1.40987e-06	-1.66716	-2.24018e-10	7.15473e-05	-1.66346	-2.24018e-10
230610886	chr1:230610886:C:A	5.60696e-07	-1.59098	-0.998249	2.83705e-05	-1.61016	-0.978304
230611007	chr1:230611007:C:T	5.6798e-07	-1.581	-0.995321	2.87381e-05	-1.60041	-0.975183
230611047	chr1:230611047:T:C	2.36861e-06	-1.4883e-10	-1.14835	0.000119769	-1.4883e-10	-1.14825
230611123	chr1:230611123:G:A	5.88565e-07	-1.55355	-0.987172	2.9667e-05	-1.57704	-0.96674
230611240	chr1:230611240:C:G	1.52939e-06	-1.6622	0.076414	8.5448e-05	-1.59845	0.112537
230611544	chr1:230611544:C:T	5.55336e-07	-1.60969	-0.989147	2.81757e-05	-1.62676	-0.968595
230611630	chr1:230611630:T:A	9.98035e-07	-0.876594	-1.13603	5.63475e-05	-0.768183	-1.1341
230611670	chr1:230611670:A:G	2.41308e-06	-1.4883e-10	-1.12975	0.000122569	-1.4883e-10	-1.12514
230612083	chr1:230612083:C:T	2.05956e-05	-0.445055	1.45948	0.000889317	-0.68387	1.54051
230612585	chr1:230612585:T:C	2.65805e-06	-1.03306	-2.24018e-10	0.000115704	-1.18278	-2.24018e-10
230612711	chr1:230612711:T:C	3.78897e-06	-1.4883e-10	-0.678559	0.000193433	-1.4883e-10	-0.668885
230613034	chr1:230613034:T:G	2.66509e-06	-1.4883e-10	-1.03042	0.000135524	-1.4883e-10	-1.02467
230613046	chr1:230613046:G:A	3.18774e-06	-1.4883e-10	-0.85134	0.00016267	-1.4883e-10	-0.842091
230613052	chr1:230613052:C:T	2.38874e-06	-1.4883e-10	-1.13989	0.000120918	-1.4883e-10	-1.13871
230613193	chr1:230613193:G:C	2.73223e-06	-1.4883e-10	-1.00554	0.000139016	-1.4883e-10	-0.999225
230613218	chr1:230613218:T:C	6.06946e-06	-1.4883e-10	-0.207384	0.000309051	-1.4883e-10	-0.20031
230613426	chr1:230613426:G:C	2.41031e-06	-1.4883e-10	-1.1309	0.00012217	-1.4883e-10	-1.12841
230613499	chr1:230613499:C:T	9.37353e-07	-1.49662	-0.578728	5.19755e-05	-1.38343	-0.599617
230613900	chr1:230613900:G:A	4.94925e-07	-1.65575	-1.05825	2.49706e-05	-1.65689	-1.05923
230614200	chr1:230614200:A:T	4.411e-07	-1.68243	-1.14671	2.22831e-05	-1.68314	-1.14685
230614496	chr1:230614496:C:T	2.67139e-06	-1.4883e-10	-1.02806	0.000134763	-1.4883e-10	-1.0303
230614937	chr1:230614937:C:T	3.36424e-06	-0.797452	-2.24018e-10	0.000131595	-1.05409	-2.24018e-10
230615218	chr1:230615218:C:T	3.80862e-06	-0.673387	-2.24018e-10	0.000146336	-0.94791	-2.24018e-10
230615427	chr1:230615427:C:G	1.35538e-06	-1.70657	-2.24018e-10	6.86963e-05	-1.70412	-2.24018e-10
230616241	chr1:230616241:C:G	2.38265e-06	-1.4883e-10	-1.14244	0.000120193	-1.4883e-10	-1.14472
230616272	chr1:230616272:T:C	2.74814e-05	-1.4883e-10	1.30286	0.00166565	-1.4883e-10	1.48415
230616563	chr1:230616563:C:G	3.40289e-06	-0.786028	-2.24018e-10	0.00013165	-1.05367	-2.24018e-10
230616838	chr1:230616838:G:A	5.15482e-06	-0.37072	-2.24018e-10	0.000394283	0.0432525	-2.24018e-10
230617511	chr1:230617511:A:G	3.41248e-05	-1.4883e-10	1.51937	0.00203174	-1.4883e-10	1.68283
230617559	chr1:230617559:C:T	3.39241e-05	-1.4883e-10	1.51347	0.00201937	-1.4883e-10	1.67673
230617667	chr1:230617667:G:A	2.01734e-06	-1.30888	-2.24018e-10	9.68699e-05	-1.36045	-2.24018e-10
230617757	chr1:230617757:G:A	2.41779e-06	-1.4883e-10	-1.1278	0.000121685	-1.4883e-10	-1.13238
230618476	chr1:230618476:A:G	9.57596e-07	-1.31243	-0.741553	5.20393e-05	-1.27018	-0.711639
230618678	chr1:230618678:A:G	4.49159e-06	-1.4883e-10	-0.508448	0.00022518	-1.4883e-10	-0.516915
230619588	chr1:230619588:C:T	2.90848e-06	-0.943024	-2.24018e-10	0.000135927	-1.0217	-2.24018e-10
230619870	chr1:230619870:C:G	2.838e-06	-0.967555	-2.24018e-10	0.000113697	-1.20028	-2.24018e-10
230619980	chr1:230619980:A:G	7.72813e-07	-1.64922	-0.619154	4.10949e-05	-1.5855	-0.632435
230620751	chr1:230620751:T:C	4.50448e-07	-1.65983	-1.14833	2.23475e-05	-1.67869	-1.14841
230621427	chr1:230621427:A:G	1.15563e-06	-1.68412	-0.181893	5.73347e-05	-1.69158	-0.193329
230621588	chr1:230621588:C:T	1.62783e-06	-1.52341	-2.24018e-10	8.23314e-05	-1.52306	-2.24018e-10
230621643	chr1:230621643:C:A	2.49129e-05	-1.4883e-10	1.20473	0.00148929	-1.4883e-10	1.37224
230621886	chr1:230621886:G:C	2.78758e-06	-0.98548	-2.24018e-10	0.000113844	-1.19899	-2.24018e-10
230622283	chr1:230622283:G:T	4.33176e-06	-1.4883e-10	-0.54468	0.000218978	-1.4883e-10	-0.544844
230622355	chr1:230622355:T:C	1.74986e-05	0.851469	-2.24018e-10	0.00106628	1.03812	-2.24018e-10
230622670	chr1:230622670:G:A	4.16914e-06	-1.4883e-10	-0.582944	0.000210795	-1.4883e-10	-0.582931
230622859	chr1:230622859:A:G	6.03303e-07	-1.51274	-1.00325	3.31717e-05	-1.41351	-1.01861
230623340	chr1:230623340:A:T	2.37192e-06	-1.4883e-10	-1.14695	0.000119948	-1.4883e-10	-1.14676
230623390	chr1:230623390:C:G	3.11081e-06	-1.4883e-10	-0.875769	0.000157677	-1.4883e-10	-0.873266
230623564	chr1:230623564:T:C	4.3565e-07	-1.69904	-1.14253	2.20518e-05	-1.69562	-1.1448
230623980	chr1:230623980:T:C	2.24665e-05	-1.4883e-10	1.10137	0.00133555	-1.4883e-10	1.26328
230624110	chr1:230624110:C:T	8.70597e-06	-1.4883e-10	0.153356	0.000495406	-1.4883e-10	0.271561
230624356	chr1:230624356:C:T	2.13102e-05	-1.4883e-10	1.04853	0.00126393	-1.4883e-10	1.20816
230624374	chr1:230624374:G:T	3.06473e-06	-1.4883e-10	-0.890695	0.000154836	-1.4883e-10	-0.891452
230624397	chr1:230624397:C:G	8.33906e-07	-1.24256	-0.94973	4.32875e-05	-1.20385	-0.962107
230624414	chr1:230624414:C:T	9.44726e-06	-1.4883e-10	0.235071	0.000470707	-1.4883e-10	0.220418
230624543	chr1:230624543:G:GTA	5.46551e-06	-1.4883e-10	-0.312196	0.000302912	-1.4883e-10	-0.220373
230624567	chr1:230624567:A:G	2.72376e-06	-1.4883e-10	-1.00864	0.000138955	-1.4883e-10	-0.999669
230624969	chr1:230624969:C:A	4.72424e-06	-1.4883e-10	-0.457948	0.0002597	-1.4883e-10	-0.374289
230625287	chr1:230625287:A:G	4.07163e-06	-1.4883e-10	-0.606611	0.00022169	-1.4883e-10	-0.532535
230625380	chr1:230625380:G:A	5.04878e-06	-1.4883e-10	-0.391506	0.000252674	-1.4883e-10	-0.401716
230625398	chr1:230625398:G:A	1.55953e-05	-1.4883e-10	0.736317	0.000913857	-1.4883e-10	0.883857
230625491	chr1:230625491:T:G	9.82051e-07	-1.38129	-0.647476	5.25308e-05	-1.34465	-0.627763
230625531	chr1:230625531:GT:G	1.23251e-06	-1.05736	-0.744238	6.78533e-05	-0.991616	-0.724853
230625696	chr1:230625696:C:T	2.56254e-06	-1.4883e-10	-1.06965	0.000129669	-1.4883e-10	-1.06884
230625740	chr1:230625740:G:A	4.20205e-06	-1.4883e-10	-0.57508	0.000229262	-1.4883e-10	-0.498953
230626077	chr1:230626077:T:A	4.07248e-06	-1.4883e-10	-0.606402	0.000221739	-1.4883e-10	-0.532317
230626102	chr1:230626102:T:C	5.45419e-07	-1.64016	-0.976692	2.74475e-05	-1.66147	-0.960069
230626190	chr1:230626190:G:A	1.30424e-05	-1.4883e-10	0.557551	0.000758785	-1.4883e-10	0.697902
230626902	chr1:230626902:A:G	7.01891e-07	-1.52256	-0.842076	3.77325e-05	-1.43628	-0.867019
230626984	chr1:230626984:G:A	2.79454e-06	-1.4883e-10	-0.982987	0.000141685	-1.4883e-10	-0.980211
230627086	chr1:230627086:T:A	4.06664e-06	-1.4883e-10	-0.607837	0.000221399	-1.4883e-10	-0.533851
230627141	chr1:230627141:C:T	1.29904e-05	-1.4883e-10	0.553556	0.000755599	-1.4883e-10	0.693694
230627173	chr1:230627173:C:T	6.59972e-06	-1.4883e-10	-0.123627	0.000370686	-1.4883e-10	-0.0184613
230627266	chr1:230627266:AT:A	4.17848e-06	-1.4883e-10	-0.580707	0.000227893	-1.4883e-10	-0.504941
230627466	chr1:230627466:T:C	4.73527e-07	-1.6103	-1.1479	2.38241e-05	-1.61556	-1.14756
230627511	chr1:230627511:TATA:T	4.50387e-07	-1.66219	-1.14611	2.26983e-05	-1.66469	-1.14683
230627812	chr1:230627812:A:C	3.85e-06	-1.4883e-10	-0.662581	0.000196693	-1.4883e-10	-0.652173
230627855	chr1:230627855:AG:A	4.07248e-06	-1.4883e-10	-0.606402	0.000221739	-1.4883e-10	-0.532317
230627898	chr1:230627898:C:CAT	3.95634e-06	-1.4883e-10	-0.635334	0.000200877	-1.4883e-10	-0.631122
230628288	chr1:230628288:T:G	4.07248e-06	-1.4883e-10	-0.606402	0.000221739	-1.4883e-10	-0.532317
230628616	chr1:230628616:A:G	1.12526e-05	-1.4883e-10	0.409946	0.00059116	-1.4883e-10	0.44827
230628650	chr1:230628650:G:A	1.3633e-06	-1.70075	-2.24018e-10	6.85328e-05	-1.7065	-2.24018e-10
230628675	chr1:230628675:G:C	1.5086e-06	-1.59947	-2.24018e-10	7.66016e-05	-1.5952	-2.24018e-10
230628721	chr1:230628721:A:T	4.07248e-06	-1.4883e-10	-0.606402	0.000221739	-1.4883e-10	-0.532317
230628915	chr1:230628915:T:G	4.3823e-06	-1.4883e-10	-0.53308	0.000239756	-1.4883e-10	-0.454196
230629827	chr1:230629827:A:C	2.63541e-06	-1.4883e-10	-1.04161	0.000136456	-1.4883e-10	-1.01782
230630345	chr1:230630345:C:T	9.26034e-07	-1.53563	-0.551872	5.04387e-05	-1.44232	-0.570739
230630360	chr1:230630360:T:C	8.94336e-07	-1.55576	-0.56657	4.80551e-05	-1.55061	-0.510855
230630447	chr1:230630447:T:C	2.6229e-06	-1.4883e-10	-1.04637	0.000135736	-1.4883e-10	-1.02311
230630504	chr1:230630504:G:T	2.64758e-06	-1.4883e-10	-1.03701	0.000137153	-1.4883e-10	-1.01272
230630665	chr1:230630665:A:G	4.63508e-07	-1.63118	-1.14841	2.34907e-05	-1.62889	-1.14832
230630731	chr1:230630731:C:T	1.2542e-05	-1.4883e-10	0.518432	0.000728557	-1.4883e-10	0.657249
230631013	chr1:230631013:T:C	1.29411e-06	-1.01901	-0.733815	7.1902e-05	-0.945502	-0.713011
230631162	chr1:230631162:G:A	2.86113e-06	-1.4883e-10	-0.959438	0.000143725	-1.4883e-10	-0.965913
230631191	chr1:230631191:C:T	4.34764e-06	-1.4883e-10	-0.541021	0.000222193	-1.4883e-10	-0.530269
230631473	chr1:230631473:T:C	4.48937e-07	-1.66332	-1.14821	2.26364e-05	-1.6659	-1.14836
230631879	chr1:230631879:G:A	2.64725e-06	-1.4883e-10	-1.03713	0.000137134	-1.4883e-10	-1.01286
230631930	chr1:230631930:G:A	1.42815e-05	-1.4883e-10	0.648312	0.00083391	-1.4883e-10	0.792309
230632019	chr1:230632019:A:G	3.29837e-06	-1.4883e-10	-0.817224	0.000170851	-1.4883e-10	-0.793023
230632054	chr1:230632054:A:G	2.64626e-06	-1.4883e-10	-1.03751	0.000137077	-1.4883e-10	-1.01327
230632055	chr1:230632055:T:C	6.34254e-07	-1.44342	-1.02254	3.06401e-05	-1.49868	-1.01282
230632209	chr1:230632209:T:G	2.64869e-06	-1.4883e-10	-1.03659	0.000137217	-1.4883e-10	-1.01226
230632291	chr1:230632291:C:T	1.43194e-06	-0.919946	-0.731677	8.04324e-05	-0.835761	-0.710639
230632385	chr1:230632385:T:A	1.63879e-06	-0.799601	-0.717093	9.27405e-05	-0.708398	-0.695613
230632605	chr1:230632605:C:A	1.42815e-05	-1.4883e-10	0.648312	0.00083391	-1.4883e-10	0.792309
230632717	chr1:230632717:T:C	1.56073e-06	-1.5655	-2.24018e-10	7.93265e-05	-1.56024	-2.24018e-10
230632756	chr1:230632756:C:A	5.11634e-07	-1.7058	-0.975004	2.54844e-05	-1.70666	-0.989092
230633037	chr1:230633037:G:C	2.64626e-06	-1.4883e-10	-1.03751	0.000137077	-1.4883e-10	-1.01327
230633379	chr1:230633379:T:C	2.61962e-06	-1.4883e-10	-1.04762	0.000135551	-1.4883e-10	-1.02447
230633470	chr1:230633470:T:C	9.16673e-06	-1.4883e-10	0.204927	0.000480864	-1.4883e-10	0.241767
230633764	chr1:230633764:A:G	2.39081e-06	-1.4883e-10	-1.13902	0.000121037	-1.4883e-10	-1.13772
230633796	chr1:230633796:C:G	2.52752e-06	-1.4883e-10	-1.08342	0.000128031	-1.4883e-10	-1.08154
230633897	chr1:230633897:C:T	2.72973e-06	-1.4883e-10	-1.00645	0.000139354	-1.4883e-10	-0.996797
230634263	chr1:230634263:G:C	6.4917e-07	-1.51952	-0.923198	3.575e-05	-1.42534	-0.931923
230634734	chr1:230634734:G:A	7.63436e-06	-1.4883e-10	0.0220063	0.000393131	-1.4883e-10	0.0403251
230635031	chr1:230635031:ACT:A	2.14065e-06	-0.928183	-0.321363	0.000127155	-0.799203	-0.289209
230635210	chr1:230635210:C:G	7.42555e-06	-1.4883e-10	-0.00572616	0.000389463	-1.4883e-10	0.0309531
230635292	chr1:230635292:C:T	1.71155e-06	-1.47326	-2.24018e-10	8.30634e-05	-1.51421	-2.24018e-10
230635896	chr1:230635896:C:T	3.80076e-06	-1.70443	1.02898	0.000196915	-1.70649	1.05544
230636303	chr1:230636303:G:A	1.06931e-06	-1.6088	-0.334835	5.7129e-05	-1.5874	-0.301109
230636486	chr1:230636486:G:A	8.62256e-07	-1.61903	-0.539824	4.5702e-05	-1.6009	-0.510778
230636938	chr1:230636938:A:G	3.46399e-06	-1.4883e-10	-0.768231	0.000178483	-1.4883e-10	-0.749321
230637291	chr1:230637291:C:T	4.51928e-06	-1.4883e-10	-0.502302	0.00023203	-1.4883e-10	-0.48695
230637443	chr1:230637443:T:C	7.06688e-07	-1.63891	-0.718912	3.72598e-05	-1.61948	-0.696419
230637524	chr1:230637524:T:A	7.1263e-07	-1.63232	-0.717125	3.76114e-05	-1.61192	-0.694585
230637579	chr1:230637579:A:G	1.47549e-06	-1.13623	-0.485432	0.000100955	-0.853149	-0.465997
230637927	chr1:230637927:C:G	4.05708e-06	-1.4883e-10	-0.61019	0.000205021	-1.4883e-10	-0.610706
230638099	chr1:230638099:G:A	3.38885e-06	-1.4883e-10	-0.790163	0.000172085	-1.4883e-10	-0.785826
230638202	chr1:230638202:G:A	3.60009e-06	-1.4883e-10	-0.729695	0.000185682	-1.4883e-10	-0.709782
230638215	chr1:230638215:C:T	2.81229e-06	-1.4883e-10	-0.976653	0.000142612	-1.4883e-10	-0.973688
230638216	chr1:230638216:G:A	1.46555e-06	-1.62842	-2.24018e-10	6.94426e-05	-1.69332	-2.24018e-10
230638252	chr1:230638252:A:T	3.20933e-06	-1.67684	0.832244	0.000164185	-1.68922	0.856397
230638285	chr1:230638285:C:T	9.1668e-06	-1.63202	1.83696	0.00048418	-1.64679	1.89543
230638382	chr1:230638382:A:G	2.99178e-06	-0.914784	-2.24018e-10	0.000163631	-0.8362	-2.24018e-10
230638776	chr1:230638776:TATAAC:T	4.24409e-06	-1.4883e-10	-0.565127	0.00021448	-1.4883e-10	-0.565603
230639250	chr1:230639250:A:G	2.76737e-06	-1.4883e-10	-0.992758	0.000140324	-1.4883e-10	-0.989863
230639400	chr1:230639400:C:T	2.36887e-06	-1.4883e-10	-1.14824	0.000119758	-1.4883e-10	-1.14834
230639780	chr1:230639780:G:A	6.92923e-07	-1.69348	-0.684008	3.61224e-05	-1.68611	-0.660795
230639930	chr1:230639930:T:C	6.90843e-07	-1.68588	-0.694611	3.44227e-05	-1.70051	-0.694591
230639937	chr1:230639937:G:A	6.24189e-07	-1.63304	-0.84892	3.31151e-05	-1.57908	-0.854752
230639983	chr1:230639983:T:C	2.04718e-05	-1.4883e-10	1.0084	0.00120171	-1.4883e-10	1.15769
230640035	chr1:230640035:G:A	4.54715e-07	-1.66637	-1.13237	2.29762e-05	-1.66659	-1.13277
230640321	chr1:230640321:G:A	4.60579e-07	-1.70047	-1.08545	2.36016e-05	-1.69191	-1.0806
230640377	chr1:230640377:T:C	4.61084e-07	-1.70368	-1.08115	2.35828e-05	-1.69719	-1.07611
230640518	chr1:230640518:G:A	4.31499e-07	-1.70376	-1.14739	2.18422e-05	-1.7027	-1.14728
230640635	chr1:230640635:T:C	5.02429e-07	-1.70154	-0.997415	2.58576e-05	-1.69293	-0.988281
230640688	chr1:230640688:G:A	2.56255e-06	-0.394586	-0.675065	0.000179555	-0.0886773	-0.654659
230640692	chr1:230640692:A:G	5.05323e-06	-1.67699	1.28636	0.000257919	-1.68914	1.30797
230641217	chr1:230641217:G:A	2.37138e-06	-1.4883e-10	-1.14718	0.000119985	-1.4883e-10	-1.14645
230641240	chr1:230641240:C:G	1.58624e-06	-1.54929	-2.24018e-10	8.79263e-05	-1.45732	-2.24018e-10
230641251	chr1:230641251:G:A	1.35814e-06	-1.70453	-2.24018e-10	6.89857e-05	-1.69992	-2.24018e-10
230641745	chr1:230641745:C:T	2.34883e-06	-1.15673	-2.24018e-10	0.000131075	-1.05804	-2.24018e-10
230643520	chr1:230643520:G:T	1.5123e-06	-1.61153	0.0145066	7.89251e-05	-1.61976	0.0544471
230644008	chr1:230644008:G:A	4.5099e-07	-1.67496	-1.132	2.30602e-05	-1.66754	-1.12817
230644175	chr1:230644175:G:A	1.64241e-05	-1.4883e-10	0.788094	0.0009201	-1.4883e-10	0.890665
230644248	chr1:230644248:A:G	4.40483e-07	-1.70316	-1.12737	2.25647e-05	-1.69387	-1.12356
230644443	chr1:230644443:G:A	3.13204e-06	-0.86897	-2.24018e-10	0.000186823	-0.703653	-2.24018e-10
230644802	chr1:230644802:A:G	2.47104e-06	-1.4883e-10	-1.10602	0.000124649	-1.4883e-10	-1.10831
230644997	chr1:230644997:A:G	1.45536e-05	-0.00476743	0.671952	0.000814793	0.0155157	0.753601
230645253	chr1:230645253:A:G	8.94056e-07	-1.28044	-0.842199	4.4122e-05	-1.30265	-0.844213
230645482	chr1:230645482:C:T	7.10281e-06	-1.4883e-10	-0.0501634	0.000357973	-1.4883e-10	-0.0533583
230645669	chr1:230645669:T:C	4.795e-07	-1.66006	-1.0856	2.47532e-05	-1.64614	-1.07873
230645881	chr1:230645881:T:C	5.57316e-07	-1.65778	-0.937491	2.8423e-05	-1.64247	-0.944144
230645984	chr1:230645984:C:T	1.39775e-06	-1.67579	-2.24018e-10	7.36871e-05	-1.63399	-2.24018e-10
230645995	chr1:230645995:G:A	6.0298e-07	-1.47852	-1.03801	2.88317e-05	-1.53027	-1.04207
230646056	chr1:230646056:C:T	2.38207e-06	-1.4883e-10	-1.14268	0.000120366	-1.4883e-10	-1.14328
230646069	chr1:230646069:T:G	2.39508e-06	-1.4883e-10	-1.13724	0.000120994	-1.4883e-10	-1.13807
230646248	chr1:230646248:C:G	1.49367e-06	-1.60941	-2.24018e-10	7.4467e-05	-1.62346	-2.24018e-10
230646624	chr1:230646624:C:T	1.55986e-05	-1.4883e-10	0.73653	0.00087276	-1.4883e-10	0.837843
230646666	chr1:230646666:C:T	6.70044e-07	-1.44358	-0.967484	3.18039e-05	-1.50169	-0.972542
230647331	chr1:230647331:C:T	3.22843e-06	-1.4883e-10	-0.838657	0.000162386	-1.4883e-10	-0.843842
230647436	chr1:230647436:T:A	1.38184e-06	-1.68723	-2.24018e-10	7.08864e-05	-1.67274	-2.24018e-10
230647456	chr1:230647456:T:C	4.15625e-06	0.145449	-0.73149	0.000347555	0.652073	-0.734967
230647522	chr1:230647522:A:C	6.05937e-07	-1.53762	-0.97401	3.00744e-05	-1.57673	-0.953409
230647638	chr1:230647638:T:C	2.84326e-06	-1.4883e-10	-0.965702	0.000142718	-1.4883e-10	-0.972948
230647776	chr1:230647776:T:C	2.39008e-06	-1.4883e-10	-1.13933	0.000120752	-1.4883e-10	-1.14008
230647857	chr1:230647857:ACT:A	9.73509e-07	-1.19974	-0.837766	4.79368e-05	-1.22427	-0.839669
230648279	chr1:230648279:T:C	3.43208e-06	-0.777486	-2.24018e-10	0.000193692	-0.66755	-2.24018e-10
230648364	chr1:230648364:T:C	2.37004e-06	-1.4883e-10	-1.14775	0.000119807	-1.4883e-10	-1.14794
230648460	chr1:230648460:A:G	2.79689e-06	-1.4883e-10	-0.982146	0.000141894	-1.4883e-10	-0.978735
230648529	chr1:230648529:C:A	4.416e-07	-1.6863	-1.1417	2.20153e-05	-1.70011	-1.14197
230648761	chr1:230648761:C:A	8.40145e-07	-1.33856	-0.846274	4.62178e-05	-1.23823	-0.862218
230649136	chr1:230649136:A:T	4.43797e-07	-1.68492	-1.13813	2.2114e-05	-1.69916	-1.13845
230649156	chr1:230649156:C:T	2.37015e-06	-1.4883e-10	-1.1477	0.000119811	-1.4883e-10	-1.1479
230649198	chr1:230649198:C:T	2.75697e-06	-1.4883e-10	-0.996521	0.00013848	-1.4883e-10	-1.00309
230649218	chr1:230649218:G:A	4.4372e-07	-1.67885	-1.14436	2.20603e-05	-1.69547	-1.14456
230649535	chr1:230649535:T:G	2.09093e-05	-1.4883e-10	1.02954	0.00117831	-1.4883e-10	1.13802
230649759	chr1:230649759:C:T	4.4442e-07	-1.68289	-1.13875	2.21248e-05	-1.69806	-1.13906
230650159	chr1:230650159:A:G	4.42189e-07	-1.68281	-1.14386	2.20136e-05	-1.69808	-1.14408
230650425	chr1:230650425:A:G	4.41226e-07	-1.68272	-1.14613	2.1971e-05	-1.69781	-1.14628
230650752	chr1:230650752:G:A	2.43199e-06	-1.4883e-10	-1.12194	0.000122745	-1.4883e-10	-1.12371
230651221	chr1:230651221:T:C	4.45361e-07	-1.67651	-1.14301	2.2782e-05	-1.6641	-1.14375
230651701	chr1:230651701:C:A	1.81841e-05	0.170901	0.718994	0.00101593	0.187155	0.802583
230652207	chr1:230652207:C:CAGG	5.41472e-07	-1.65571	-0.968404	2.76394e-05	-1.64005	-0.974527
230652470	chr1:230652470:A:G	1.30275e-05	-0.0266465	0.583056	0.000723162	-0.0127339	0.66255
230652569	chr1:230652569:G:A	3.61533e-06	-0.102933	-0.622537	0.000296638	0.392671	-0.633974
230652650	chr1:230652650:TAC:T	5.60251e-06	-1.4883e-10	-0.287438	0.000285239	-1.4883e-10	-0.280491
230652755	chr1:230652755:T:C	8.45988e-07	-1.32219	-0.85571	4.64573e-05	-1.22372	-0.871566
230652804	chr1:230652804:C:T	5.99575e-07	-1.63604	-0.886144	3.06754e-05	-1.64628	-0.86408
230653013	chr1:230653013:G:A	2.19664e-05	0.341338	0.737522	0.00122779	0.357729	0.821428
230653073	chr1:230653073:C:T	3.57981e-06	-1.4883e-10	-0.735342	0.000181883	-1.4883e-10	-0.730456
230653325	chr1:230653325:A:G	4.36116e-07	-1.6985	-1.142	2.18837e-05	-1.70582	-1.14225
230653633	chr1:230653633:G:A	8.66101e-07	-1.67788	-0.476526	4.55522e-05	-1.67351	-0.441453
230653946	chr1:230653946:A:C	4.44849e-07	-1.6932	-1.12747	2.22475e-05	-1.70365	-1.12794
230654038	chr1:230654038:T:C	4.43138e-07	-1.69497	-1.12956	2.21832e-05	-1.70444	-1.13004
230654836	chr1:230654836:T:G	4.42411e-07	-1.68743	-1.13874	2.20667e-05	-1.7007	-1.13905
230654947	chr1:230654947:G:A	1.98393e-05	0.256657	0.720353	0.0011086	0.273053	0.803984
230655317	chr1:230655317:A:G	1.29692e-05	-0.0143987	0.566324	0.000719583	-0.000487781	0.645343
230655345	chr1:230655345:A:G	1.37899e-05	-1.4883e-10	0.613284	0.000768869	-1.4883e-10	0.711104
230655412	chr1:230655412:G:A	4.6762e-07	-1.67761	-1.09315	2.43337e-05	-1.65385	-1.0881
230655414	chr1:230655414:G:C	8.44151e-07	-1.36134	-0.818734	4.60436e-05	-1.2684	-0.835833
230655882	chr1:230655882:G:A	1.25366e-05	-1.4883e-10	0.517995	0.0006973	-1.4883e-10	0.613398
230655891	chr1:230655891:T:G	4.37491e-07	-1.6932	-1.14415	2.18327e-05	-1.70421	-1.1462
230656174	chr1:230656174:C:T	5.38398e-06	-1.4883e-10	-0.327226	0.000274078	-1.4883e-10	-0.320403
230656178	chr1:230656178:A:G	8.40773e-07	-1.33935	-0.844736	4.60623e-05	-1.24266	-0.861166
230656438	chr1:230656438:G:A	4.4031e-07	-1.69991	-1.13102	2.24768e-05	-1.69617	-1.12517
230656631	chr1:230656631:T:C	2.42191e-06	-1.4883e-10	-1.1261	0.000122628	-1.4883e-10	-1.12466
230657261	chr1:230657261:G:A	6.89325e-07	-1.58592	-0.796772	3.45942e-05	-1.61718	-0.772948
230657707	chr1:230657707:C:T	5.30099e-07	-1.59346	-1.05188	2.66473e-05	-1.60935	-1.04178
230657768	chr1:230657768:T:C	1.35395e-05	-0.0216121	0.616571	0.000751001	-0.00873489	0.696324
230657844	chr1:230657844:C:T	4.52251e-07	-1.70019	-1.10398	2.27105e-05	-1.7063	-1.10469
230657860	chr1:230657860:C:T	2.45298e-06	-1.4883e-10	-1.11335	0.00012377	-1.4883e-10	-1.11539
230657914	chr1:230657914:G:A	5.46908e-06	-0.647216	0.335674	0.000271975	-0.695085	0.366978
230658103	chr1:230658103:TC:T	4.32852e-07	-1.69986	-1.14816	2.17368e-05	-1.70639	-1.14842
230658290	chr1:230658290:T:C	3.26226e-06	-1.4883e-10	-0.828233	0.000164242	-1.4883e-10	-0.832475
230658408	chr1:230658408:G:C	4.39809e-07	-1.69485	-1.13722	2.20164e-05	-1.70445	-1.13759
230658480	chr1:230658480:G:A	7.42534e-07	-1.66949	-0.638852	3.8988e-05	-1.6639	-0.606668
230659090	chr1:230659090:A:T	9.45496e-06	-1.4883e-10	0.235886	0.000534142	-1.4883e-10	0.346845
230659431	chr1:230659431:T:C	4.69337e-07	-1.61901	-1.14808	2.3749e-05	-1.61842	-1.14786
230659574	chr1:230659574:C:T	5.60847e-06	-1.4883e-10	-0.286375	0.00028523	-1.4883e-10	-0.28052
230659795	chr1:230659795:A:G	2.4409e-06	-1.4883e-10	-1.11829	0.000123174	-1.4883e-10	-1.12022
230659895	chr1:230659895:A:G	7.57461e-07	-1.54768	-0.740758	3.78845e-05	-1.58583	-0.713445
```
