## Supplementary material for "Characterization of shared and ancestry-specific signals driving complex traits using multi-ancestry fine-mapping": s1.afreq

```
#CHROM	ID	REF	ALT	ALT_FREQS	OBS_CT
1	rs3811473	T	G	0.518887	1006
1	rs3811474	A	G	0.0636183	1006
1	rs3811475	C	T	0.0626243	1006
1	rs11585720	G	A	0.454274	1006
1	rs115060502	C	T	0.0596421	1006
1	rs12136137	G	A	0.0646123	1006
1	rs3955545	C	T	0.517893	1006
1	rs12145096	C	G	0.0636183	1006
1	rs61825537	C	T	0.148111	1006
1	rs4925503	C	A	0.0755467	1006
1	rs6587347	G	A	0.454274	1006
1	rs6587348	A	G	0.454274	1006
1	rs56163439	A	G	0.0636183	1006
1	rs34055291	G	A	0.455268	1006
1	rs34234307	C	T	0.454274	1006
1	rs12728867	A	C	0.454274	1006
1	rs2184249	G	C	0.0636183	1006
1	rs12406702	A	T	0.454274	1006
1	rs78796116	C	T	0.0198807	1006
1	rs881694	T	G	0.517893	1006
1	rs2274994	T	C	0.517893	1006
1	rs6587349	T	C	0.880716	1006
1	rs2274995	T	C	0.517893	1006
1	rs10799544	T	C	0.517893	1006
1	rs12567004	A	G	0.0636183	1006
1	rs6696449	C	T	0.454274	1006
1	rs12120159	C	T	0.0208748	1006
1	rs61825538	A	G	0.149105	1006
1	rs41310553	G	A	0.0139165	1006
1	rs34590774	A	G	0.0218688	1006
1	rs4925504	G	T	0.0685885	1006
1	rs10127637	A	G	0.0536779	1006
1	rs6658432	C	T	0.477137	1006
1	rs6666416	A	G	0.545726	1006
1	rs7521953	A	G	0.545726	1006
1	rs77485596	C	T	0.0666004	1006
1	rs10495287	C	T	0.0685885	1006
1	rs10495286	T	G	0.0685885	1006
1	rs77593473	A	G	0.0884692	1006
1	rs61825539	C	T	0.0139165	1006
1	rs12745369	C	T	0.478131	1006
1	rs16850044	T	C	0.0685885	1006
1	rs12727551	A	G	0.477137	1006
1	rs6686108	C	T	0.477137	1006
1	rs6686112	C	T	0.477137	1006
1	rs61825540	T	C	0.0139165	1006
1	rs61825541	A	G	0.477137	1006
1	rs77354825	T	C	0.0258449	1006
1	rs41309637	G	C	0.0198807	1006
1	rs1048306	T	G	0.545726	1006
1	rs3820361	T	C	0.476143	1006
1	rs11589905	T	C	0.284294	1006
1	rs34451708	T	C	0.477137	1006
1	rs12401607	G	A	0.477137	1006
1	rs12401609	G	A	0.477137	1006
1	rs34214627	C	A	0.191849	1006
1	rs6699500	C	A	0.477137	1006
1	rs6699598	C	A	0.477137	1006
1	rs6704530	A	C	0.477137	1006
1	rs143333826	G	A	0.00994036	1006
1	rs1889330	G	C	0.476143	1006
1	rs12403056	C	T	0.476143	1006
1	rs12141228	T	A	0.0685885	1006
1	rs12403112	C	T	0.476143	1006
1	rs34225164	T	C	0.191849	1006
1	rs12754018	G	A	0.0894632	1006
1	rs2385789	T	C	0.476143	1006
1	rs78536535	C	T	0.0119284	1006
1	rs7526973	T	C	0.476143	1006
1	rs12760277	G	C	0.442346	1006
1	rs879265	T	C	0.191849	1006
1	rs74144438	C	T	0.0666004	1006
1	rs11581050	C	T	0.250497	1006
1	rs12738647	C	T	0.191849	1006
1	rs71652398	G	A	0.0308151	1006
1	rs2274996	C	T	0.0457256	1006
1	rs2274997	A	G	0.0457256	1006
1	rs12062780	G	A	0.32505	1006
1	rs7522954	T	C	0.867793	1006
1	rs7551681	G	A	0.258449	1006
1	rs10495285	C	G	0.324056	1006
1	rs12117146	A	G	0.872763	1006
1	rs6671464	T	G	0.842942	1006
1	rs2891865	A	G	0.0447316	1006
1	rs6587350	G	A	0.537773	1006
1	rs6666991	C	A	0.798211	1006
1	rs6667396	C	T	0.537773	1006
1	rs6675090	T	C	0.323062	1006
1	rs2385790	C	T	0.0447316	1006
1	rs4925461	C	T	0.536779	1006
1	rs10495284	T	C	0.822068	1006
1	rs7538437	T	A	0.868787	1006
1	rs10799546	G	A	0.821074	1006
1	rs10799547	A	G	0.821074	1006
1	rs72753732	C	G	0.0198807	1006
1	rs4925505	A	G	0.871769	1006
1	rs2891866	A	G	0.539761	1006
1	rs12122148	G	C	0.0248509	1006
1	rs12118849	A	C	0.0248509	1006
1	rs34018354	C	G	0.214712	1006
1	rs4925506	C	T	0.843936	1006
1	rs6659265	G	A	0.260437	1006
1	rs12024557	A	C	0.0457256	1006
1	rs11580083	G	A	0.738569	1006
1	rs4925463	A	T	0.835984	1006
1	rs12750981	A	G	0.771372	1006
1	rs12127581	G	A	0.0328032	1006
1	rs111877095	A	G	0.0129225	1006
1	rs189458112	A	G	0.00994036	1006
1	rs12745210	C	T	0.535785	1006
1	rs140677128	C	T	0.0159046	1006
1	rs144603308	C	T	0.00795229	1006
1	rs4925508	G	A	0.562624	1006
1	rs61824021	A	G	0.262425	1006
1	rs9787347	G	A	0.259443	1006
1	rs77180898	T	G	0.0139165	1006
1	rs11583220	G	T	0.0576541	1006
1	rs4562666	T	C	0.0467197	1006
1	rs71652400	C	T	0.21173	1006
1	rs6700582	T	G	0.259443	1006
1	rs3850816	C	G	0.872763	1006
1	rs3862181	A	G	0.884692	1006
1	rs7542633	G	A	0.261431	1006
1	rs12036586	G	A	0.05666	1006
1	rs60308892	A	C	0.254473	1006
1	rs4925464	T	G	0.33499	1006
1	rs4925465	G	T	0.336978	1006
1	rs12135566	C	T	0.0337972	1006
1	rs2385791	T	C	0.0815109	1006
1	rs55705983	C	T	0.287276	1006
1	rs77655020	A	C	0.0198807	1006
1	rs1112398	G	A	0.335984	1006
1	rs1931331	A	C	0.254473	1006
1	rs16850115	T	C	0.254473	1006
1	rs10916537	T	C	0.884692	1006
1	rs16850116	G	C	0.33996	1006
1	rs6666360	A	C	0.880716	1006
1	rs1931332	T	C	0.875746	1006
1	rs16850124	T	C	0.0506958	1006
1	rs6587352	T	C	0.338966	1006
1	rs7541981	G	A	0.306163	1006
1	rs145877557	G	A	0.0159046	1006
1	rs6688847	G	A	0.537773	1006
1	rs12139794	C	T	0.0298211	1006
1	rs61824026	T	C	0.0129225	1006
1	rs10799548	C	T	0.984095	1006
1	rs12129820	A	G	0.0298211	1006
1	rs144233888	G	A	0.0298211	1006
1	rs6692508	G	A	0.306163	1006
1	rs10916538	G	T	0.569583	1006
1	rs6660892	A	G	0.302187	1006
1	rs6663962	T	C	0.303181	1006
1	rs12045643	C	T	0.0477137	1006
1	rs4112198	C	A	0.302187	1006
1	rs4112199	C	T	0.302187	1006
1	rs3910447	T	C	0.302187	1006
1	rs7551445	G	C	0.338966	1006
1	rs7519836	A	G	0.302187	1006
1	rs150053861	C	T	0.00795229	1006
1	rs10916539	C	G	0.309145	1006
1	rs7525615	T	C	0.309145	1006
1	rs61824028	T	G	0.247515	1006
1	rs7518596	C	T	0.308151	1006
1	rs16850132	A	G	0.296223	1006
1	rs12407105	T	C	0.353877	1006
1	rs12410851	C	T	0.353877	1006
1	rs12408230	G	A	0.353877	1006
1	rs17594623	T	C	0.353877	1006
1	rs17648509	A	G	0.353877	1006
1	rs17648527	G	A	0.353877	1006
1	rs883452	A	T	0.358847	1006
1	rs4925509	T	G	0.353877	1006
1	rs944986	G	A	0.202783	1006
1	rs4272661	C	T	0.353877	1006
1	rs4272662	C	T	0.353877	1006
1	rs2385792	T	C	0.354871	1006
1	rs12133140	T	C	0.0308151	1006
1	rs954247	A	G	0.393638	1006
1	rs954248	A	C	0.353877	1006
1	rs12037495	T	C	0.05666	1006
1	rs2891867	G	A	0.296223	1006
1	rs2151692	C	T	0.353877	1006
1	rs1962108	A	G	0.353877	1006
1	rs184782065	T	G	0.0178926	1006
1	rs2009650	A	G	0.353877	1006
1	rs74142810	C	T	0.0576541	1006
1	rs6685531	T	A	0.353877	1006
1	rs6682515	A	G	0.353877	1006
1	rs77663107	G	T	0.0248509	1006
1	rs6587353	A	G	0.353877	1006
1	rs7541744	T	C	0.385686	1006
1	rs7525861	G	T	0.385686	1006
1	rs10916540	A	C	0.385686	1006
1	rs7535031	C	T	0.384692	1006
1	rs7525094	A	G	0.38668	1006
1	rs142539265	C	T	0.0258449	1006
1	rs34362643	A	T	0.213718	1006
1	rs71652401	G	A	0.208748	1006
1	rs12044686	G	A	0.0576541	1006
1	rs2385793	G	A	0.209742	1006
1	rs2385794	G	C	0.213718	1006
1	rs1931323	T	G	0.599404	1006
1	rs6587354	T	C	0.974155	1006
1	rs12142170	G	A	0.0298211	1006
1	rs16850138	G	C	0.0576541	1006
1	rs35442570	C	T	0.209742	1006
1	rs12746484	C	G	0.0407555	1006
1	rs1931324	T	C	0.599404	1006
1	rs114152826	T	C	0.0596421	1006
1	rs72753752	G	A	0.00795229	1006
1	rs12748594	A	G	0.213718	1006
1	rs72753753	G	A	0.0805169	1006
1	rs116732839	C	G	0.0149105	1006
1	rs35554191	A	G	0.213718	1006
1	rs115366652	G	T	0.0497018	1006
1	rs1889192	C	T	0.213718	1006
1	rs35975062	A	T	0.21173	1006
1	rs34019060	C	G	0.0228628	1006
1	rs12047405	G	T	0.326044	1006
1	rs12755664	C	T	0.00994036	1006
1	rs10916541	T	G	0.364811	1006
1	rs36043030	C	T	0.0586481	1006
1	rs78748604	G	T	0.0228628	1006
1	rs72753754	T	G	0.00795229	1006
1	rs34380720	C	G	0.175944	1006
1	rs71652402	G	A	0.176938	1006
1	rs7552904	T	A	0.425447	1006
1	rs2095228	T	C	0.425447	1006
1	rs114540488	A	T	0.0178926	1006
1	rs11589231	A	G	0.237575	1006
1	rs71654303	T	G	0.178926	1006
1	rs143082139	C	T	0.0109344	1006
1	rs11576374	G	A	0.418489	1006
1	rs11589807	A	G	0.237575	1006
1	rs11576392	G	A	0.0417495	1006
1	rs36017930	G	A	0.0675944	1006
1	rs34493481	T	G	0.0109344	1006
1	rs67678913	C	T	0.0675944	1006
1	rs1930903	G	A	0.492048	1006
1	rs76199316	G	A	0.178926	1006
1	rs75950257	G	A	0.178926	1006
1	rs11581988	C	T	0.00795229	1006
1	rs75915400	A	G	0.178926	1006
1	rs12742436	G	A	0.178926	1006
1	rs35314384	C	G	0.178926	1006
1	rs1107887	C	A	0.0228628	1006
1	rs4925511	C	T	0.239563	1006
1	rs186842465	G	A	0.0149105	1006
1	rs34946973	G	A	0.0258449	1006
1	rs77186737	C	T	0.0506958	1006
1	rs35742706	C	G	0.0258449	1006
1	rs914909	C	T	0.83499	1006
1	rs71654304	G	A	0.0258449	1006
1	rs78239908	T	A	0.0238569	1006
1	rs7535703	A	G	0.0258449	1006
1	rs568150	T	C	0.865805	1006
1	rs113364435	A	C	0.0109344	1006
1	rs12734562	G	T	0.0258449	1006
1	rs2210590	A	G	0.250497	1006
1	rs16850159	C	T	0.0258449	1006
1	rs559272	T	G	0.241551	1006
1	rs588535	C	G	0.520875	1006
1	rs150749696	A	G	0.0139165	1006
1	rs74695553	G	A	0.0238569	1006
1	rs12731650	A	C	0.0258449	1006
1	rs35927095	A	T	0.0109344	1006
1	rs501457	T	C	0.94334	1006
1	rs140731650	G	A	0.0248509	1006
1	rs474614	T	C	0.521869	1006
1	rs34743705	G	T	0.0258449	1006
1	rs17595207	G	T	0.251491	1006
1	rs670054	C	A	0.238569	1006
1	rs663857	G	A	0.239563	1006
1	rs687723	T	C	0.522863	1006
1	rs78097539	A	G	0.0347913	1006
1	rs114189950	C	T	0.0119284	1006
1	rs584728	G	A	0.22664	1006
1	rs630297	C	T	0.227634	1006
1	rs680398	G	A	0.826044	1006
1	rs112706368	A	T	0.00695825	1006
1	rs139968494	C	A	0.0347913	1006
1	rs12739557	G	A	0.026839	1006
1	rs479951	A	C	0.816103	1006
1	rs35859973	C	T	0.0248509	1006
1	rs139877007	G	A	0.0149105	1006
1	rs11810979	C	G	0.0258449	1006
1	rs78949413	T	C	0.0596421	1006
1	rs525095	G	T	0.574553	1006
1	rs592228	A	G	0.842942	1006
1	rs80201204	A	G	0.0198807	1006
1	rs7526088	T	C	0.242545	1006
1	rs66771927	T	C	0.0258449	1006
1	rs683477	C	T	0.574553	1006
1	rs488404	T	C	0.842942	1006
1	rs602122	C	G	0.574553	1006
1	rs115369827	A	G	0.0218688	1006
1	rs589521	G	A	0.574553	1006
1	rs182771413	A	G	0.0119284	1006
1	rs485056	T	G	0.842942	1006
1	rs34724547	T	G	0.0248509	1006
1	rs34508131	T	C	0.242545	1006
1	rs61823561	A	G	0.0149105	1006
1	rs56769019	C	A	0.0248509	1006
1	rs16850205	C	G	0.0248509	1006
1	rs55787806	T	C	0.243539	1006
1	rs12737527	G	A	0.0675944	1006
1	rs683906	T	C	0.862823	1006
1	rs683422	G	A	0.23161	1006
1	rs643009	G	A	0.573559	1006
1	rs16850207	T	C	0.0248509	1006
1	rs34715042	A	G	0.0238569	1006
1	rs570701	T	C	0.751491	1006
1	rs77203166	C	T	0.0695825	1006
1	rs613961	T	C	0.56163	1006
1	rs640333	G	A	0.578529	1006
1	rs508422	T	C	0.562624	1006
1	rs623448	G	A	0.706759	1006
1	rs557208	T	C	0.560636	1006
1	rs557141	G	A	0.560636	1006
1	rs645616	T	G	0.560636	1006
1	rs644240	C	T	0.560636	1006
1	rs644226	T	G	0.560636	1006
1	rs116192418	G	A	0.0119284	1006
1	rs642874	C	A	0.568588	1006
1	rs529604	A	C	0.568588	1006
1	rs528847	T	C	0.567594	1006
1	rs642492	C	T	0.212724	1006
1	rs527081	C	G	0.567594	1006
1	rs526980	C	T	0.567594	1006
1	rs631351	A	G	0.567594	1006
1	rs522229	G	A	0.567594	1006
1	rs628676	T	A	0.567594	1006
1	rs499481	C	G	0.560636	1006
1	rs1195028	A	G	0.567594	1006
1	rs139475537	C	T	0.0437376	1006
1	rs516394	A	G	0.56163	1006
1	rs512839	A	G	0.568588	1006
1	rs481515	T	C	0.56163	1006
1	rs479531	T	C	0.568588	1006
1	rs182330451	G	A	0.0129225	1006
1	rs642749	A	G	0.568588	1006
1	rs529677	T	C	0.568588	1006
1	rs642253	A	G	0.568588	1006
1	rs641884	C	T	0.56163	1006
1	rs1195025	T	G	0.568588	1006
1	rs1195024	A	C	0.56163	1006
1	rs112617617	T	C	0.43837	1006
1	rs558197	G	A	0.568588	1006
1	rs532771	A	C	0.568588	1006
1	rs504173	G	A	0.550696	1006
1	rs583645	T	C	0.56163	1006
1	rs676667	A	G	0.56163	1006
1	rs149991710	T	G	0.0308151	1006
1	rs551370	G	A	0.0149105	1006
1	rs2780629	A	G	0.568588	1006
1	rs72756129	G	A	0.0119284	1006
1	rs2780630	A	G	0.568588	1006
1	rs76622882	A	G	0.0258449	1006
1	rs6587355	T	C	0.568588	1006
1	rs4925517	A	G	0.569583	1006
1	rs556198	G	A	0.562624	1006
1	rs551636	G	A	0.0805169	1006
1	rs549718	T	A	0.553678	1006
1	rs526822	G	A	0.553678	1006
1	rs115886806	G	A	0.0387674	1006
1	rs114157940	G	A	0.0109344	1006
1	rs76289500	G	A	0.0129225	1006
1	rs493929	G	A	0.553678	1006
1	rs493849	C	T	0.529821	1006
1	rs688512	T	C	0.553678	1006
1	rs489174	C	A	0.553678	1006
1	rs542832	A	G	0.553678	1006
1	rs17596523	A	G	0.0626243	1006
1	rs675869	C	T	0.553678	1006
1	rs675854	T	G	0.553678	1006
1	rs541010	A	G	0.553678	1006
1	rs675449	A	G	0.553678	1006
1	rs540201	A	G	0.54672	1006
1	rs537366	C	A	0.553678	1006
1	rs536330	C	G	0.553678	1006
1	rs536305	C	T	0.553678	1006
1	rs511737	A	G	0.553678	1006
1	rs2786930	C	T	0.553678	1006
1	rs660277	G	C	0.553678	1006
1	rs645326	A	C	0.54672	1006
1	rs557730	C	A	0.553678	1006
1	rs657297	G	A	0.54672	1006
1	rs55726780	G	A	0.0159046	1006
1	rs527577	T	A	0.54672	1006
1	rs592004	C	A	0.54672	1006
1	rs11584394	C	T	0.0457256	1006
1	rs78879405	C	G	0.0129225	1006
1	rs485792	A	G	0.553678	1006
1	rs536723	A	G	0.553678	1006
1	rs12033406	G	A	0.0188867	1006
1	rs114280128	A	G	0.0198807	1006
1	rs668454	A	G	0.544732	1006
1	rs113277976	A	G	0.0129225	1006
1	rs147827229	C	T	0.0109344	1006
1	rs113436809	G	A	0.0159046	1006
1	rs34425105	C	A	0.0159046	1006
1	rs635817	T	C	0.545726	1006
1	rs667231	T	A	0.522863	1006
1	rs116795699	G	A	0.00994036	1006
1	rs12044321	C	T	0.0159046	1006
1	rs603991	C	T	0.525845	1006
1	rs500299	T	C	0.530815	1006
1	rs113231585	T	C	0.0198807	1006
1	rs577612	T	G	0.533797	1006
1	rs115872915	C	T	0.0377734	1006
1	rs116394121	A	T	0.0467197	1006
1	rs662363	C	T	0.530815	1006
1	rs76953446	G	A	0.0208748	1006
1	rs143787137	G	T	0.00994036	1006
1	rs79264979	C	T	0.0417495	1006
1	rs1765714	C	T	0.0417495	1006
1	rs522674	T	A	0.522863	1006
1	rs146256340	A	G	0.0188867	1006
1	rs658998	T	G	0.552684	1006
1	rs12724275	C	T	0.0159046	1006
1	rs489645	T	C	0.530815	1006
1	rs34352201	G	T	0.0159046	1006
1	rs641178	G	C	0.531809	1006
1	rs80027332	C	A	0.0149105	1006
1	rs656786	C	G	0.54672	1006
1	rs687266	A	G	0.507952	1006
1	rs592405	G	A	0.507952	1006
1	rs592422	A	G	0.50994	1006
1	rs605039	G	A	0.507952	1006
1	rs605942	C	G	0.507952	1006
1	rs485749	C	T	0.507952	1006
1	rs10916561	G	A	0.508946	1006
1	rs634908	A	C	0.508946	1006
1	rs666637	A	G	0.512922	1006
1	rs61823602	A	C	0.0139165	1006
1	rs77153334	G	A	0.0139165	1006
1	rs72756153	C	T	0.153082	1006
1	rs587508	G	T	0.507952	1006
1	rs556738	G	T	0.507952	1006
1	rs528425	G	T	0.510934	1006
1	rs604730	G	A	0.508946	1006
1	rs1195042	G	T	0.505964	1006
1	rs116075516	G	A	0.0347913	1006
1	rs548038	G	C	0.917495	1006
1	rs16850412	G	A	0.154076	1006
1	rs150309942	G	T	0.0337972	1006
1	rs79633764	C	T	0.027833	1006
1	rs12736573	C	T	0.00894632	1006
1	rs76544816	G	A	0.0159046	1006
1	rs61823603	C	T	0.0119284	1006
1	rs72756156	G	A	0.00994036	1006
1	rs77135516	C	T	0.0367793	1006
1	rs115094307	C	A	0.0397614	1006
1	rs34408093	C	T	0.10835	1006
1	rs34942917	T	C	0.0218688	1006
1	rs72756157	C	T	0.0884692	1006
1	rs12026331	G	A	0.0656064	1006
1	rs76389578	C	T	0.0139165	1006
1	rs144960690	C	T	0.0258449	1006
1	rs143862222	C	T	0.026839	1006
1	rs116103971	G	A	0.0248509	1006
1	rs115419635	G	A	0.0109344	1006
1	rs79788905	A	G	0.0208748	1006
1	rs115894679	C	T	0.0238569	1006
1	rs36048106	T	C	0.0208748	1006
1	rs2780623	G	A	0.141153	1006
1	rs116503257	A	C	0.0298211	1006
1	rs2780624	A	G	0.689861	1006
1	rs3853553	C	T	0.10338	1006
1	rs115568628	C	T	0.00894632	1006
1	rs138791529	A	G	0.0198807	1006
1	rs71654306	G	C	0.027833	1006
1	rs137961098	G	A	0.0228628	1006
1	rs6693723	C	T	0.0168986	1006
1	rs74734388	T	A	0.0407555	1006
1	rs184354797	T	C	0.0109344	1006
1	rs148821740	A	T	0.0149105	1006
1	rs116420863	T	C	0.0337972	1006
1	rs114961056	G	A	0.0139165	1006
1	rs141102300	G	T	0.00994036	1006
1	rs2780625	T	G	0.233598	1006
1	rs2780626	T	A	0.738569	1006
1	rs74916973	A	T	0.0139165	1006
1	rs3853555	C	T	0.0188867	1006
1	rs2683460	A	C	0.237575	1006
1	rs76190799	C	T	0.0109344	1006
1	rs9787090	T	C	0.238569	1006
1	rs146802598	G	A	0.0497018	1006
1	rs181995252	T	A	0.00994036	1006
1	rs77968126	T	A	0.0139165	1006
1	rs75898291	T	C	0.0109344	1006
1	rs112610971	C	T	0.0417495	1006
1	rs61823608	C	T	0.121272	1006
1	rs9435861	A	C	0.715706	1006
1	rs149116377	G	A	0.0188867	1006
1	rs79791174	T	C	0.0129225	1006
1	rs7546007	C	T	0.121272	1006
1	rs150668699	C	T	0.0188867	1006
1	rs4925523	A	C	0.237575	1006
1	rs76479462	G	A	0.0178926	1006
1	rs181476129	G	C	0.0347913	1006
1	rs114891493	A	G	0.0129225	1006
1	rs114386579	C	A	0.0188867	1006
1	rs72756165	C	G	0.0695825	1006
1	rs4925524	C	A	0.207753	1006
1	rs145766667	C	T	0.0208748	1006
1	rs12742742	A	C	0.0735586	1006
1	rs35483840	C	T	0.0775348	1006
1	rs116610871	G	A	0.0178926	1006
1	rs4846847	T	C	0.233598	1006
1	rs34980351	C	T	0.0318091	1006
1	rs75229148	C	G	0.0208748	1006
1	rs188813933	T	G	0.0238569	1006
1	rs12136450	C	T	0.0427435	1006
1	rs12117248	T	C	0.0427435	1006
1	rs16850603	T	C	0.0318091	1006
1	rs6697741	T	G	0.0318091	1006
1	rs7519132	G	T	0.028827	1006
1	rs11577307	C	G	0.028827	1006
1	rs4567287	T	A	0.028827	1006
1	rs11589291	G	A	0.028827	1006
1	rs11578286	C	T	0.028827	1006
1	rs140994506	A	T	0.0228628	1006
1	rs6541265	A	T	0.239563	1006
1	rs17707137	A	G	0.907555	1006
1	rs11589793	G	A	0.028827	1006
1	rs78838819	A	G	0.149105	1006
1	rs10442708	A	G	0.239563	1006
1	rs72756166	G	A	0.0129225	1006
1	rs76275625	C	T	0.0139165	1006
1	rs61304482	G	A	0.028827	1006
1	rs11589603	A	G	0.028827	1006
1	rs11589605	A	T	0.028827	1006
1	rs11580021	C	A	0.028827	1006
1	rs74143292	A	G	0.028827	1006
1	rs115916197	G	A	0.0347913	1006
1	rs191629304	C	T	0.00695825	1006
1	rs11581121	C	T	0.028827	1006
1	rs148907313	T	G	0.0109344	1006
1	rs11581560	C	T	0.028827	1006
1	rs73113155	G	A	0.028827	1006
1	rs57358226	G	T	0.0318091	1006
1	rs11588958	A	G	0.0417495	1006
1	rs11588095	T	G	0.0318091	1006
1	rs6683376	G	A	0.0318091	1006
1	rs74143293	C	T	0.028827	1006
1	rs6683692	G	A	0.028827	1006
1	rs16850637	G	C	0.028827	1006
1	rs7532416	A	T	0.0318091	1006
1	rs145219565	A	G	0.0198807	1006
1	rs140327498	T	G	0.028827	1006
1	rs112339653	T	C	0.028827	1006
1	rs113081426	C	T	0.028827	1006
1	rs78310766	G	C	0.028827	1006
1	rs73113177	A	T	0.0318091	1006
1	rs56369121	T	C	0.028827	1006
1	rs114794054	G	A	0.0248509	1006
1	rs6541302	C	G	0.028827	1006
1	rs6419494	A	G	0.0318091	1006
1	rs7414220	C	T	0.028827	1006
1	rs7416988	A	G	0.028827	1006
1	rs145277505	G	A	0.028827	1006
1	rs114957780	T	C	0.0129225	1006
1	rs16841453	T	G	0.028827	1006
1	rs61025707	A	C	0.0318091	1006
1	rs57801654	G	A	0.028827	1006
1	rs60601651	T	C	0.028827	1006
1	rs74143296	G	A	0.0298211	1006
1	rs11800137	T	C	0.028827	1006
1	rs11122468	T	A	0.028827	1006
1	rs11578043	A	G	0.028827	1006
1	rs16850641	A	G	0.028827	1006
1	rs7528099	C	G	0.028827	1006
1	rs60064513	G	T	0.0298211	1006
1	rs79457633	T	C	0.0208748	1006
1	rs4471282	T	C	0.0318091	1006
1	rs16850649	G	A	0.028827	1006
1	rs6541307	A	T	0.028827	1006
1	rs12067051	A	G	0.236581	1006
1	rs60770426	C	T	0.0318091	1006
1	rs7522698	G	A	0.0318091	1006
1	rs113535320	G	T	0.0526839	1006
1	rs147419609	A	G	0.0188867	1006
1	rs7522922	G	A	0.028827	1006
1	rs6701451	C	T	0.028827	1006
1	rs116811303	C	G	0.0248509	1006
1	rs61823610	C	T	0.0397614	1006
1	rs12029484	A	G	0.0666004	1006
1	rs16850658	A	G	0.0318091	1006
1	rs72756171	C	T	0.0188867	1006
1	rs112818604	T	A	0.0397614	1006
1	rs73102134	T	C	0.0318091	1006
1	rs73102135	T	C	0.0318091	1006
1	rs137877231	T	C	0.00795229	1006
1	rs56080534	C	T	0.028827	1006
1	rs59882435	C	G	0.0318091	1006
1	rs57978797	C	A	0.028827	1006
1	rs7538088	G	A	0.026839	1006
1	rs72756172	C	T	0.0168986	1006
1	rs149772825	C	T	0.0308151	1006
1	rs143724675	C	A	0.00894632	1006
1	rs11581952	A	G	0.028827	1006
1	rs139270859	G	A	0.00994036	1006
1	rs11588464	C	A	0.0318091	1006
1	rs16850673	T	C	0.0318091	1006
1	rs115412723	C	T	0.0168986	1006
1	rs16850678	A	G	0.0447316	1006
1	rs56160609	C	T	0.0318091	1006
1	rs75903769	G	T	0.0198807	1006
1	rs16850686	A	G	0.0318091	1006
1	rs16850692	T	G	0.0656064	1006
1	rs75922385	T	C	0.028827	1006
1	rs74145415	C	G	0.028827	1006
1	rs16850700	A	G	0.0208748	1006
1	rs11585757	A	G	0.0218688	1006
1	rs11587419	G	C	0.028827	1006
1	rs187495357	G	A	0.00695825	1006
1	rs74145416	C	T	0.028827	1006
1	rs9887832	A	G	0.0318091	1006
1	rs151211297	G	A	0.0149105	1006
1	rs76399646	A	G	0.0188867	1006
1	rs11122536	A	G	0.193837	1006
1	rs11590412	C	T	0.0238569	1006
1	rs11584183	T	C	0.220676	1006
1	rs28652768	A	G	0.374751	1006
1	rs11122542	A	G	0.115308	1006
1	rs78321319	T	C	0.0188867	1006
1	rs10779847	G	A	0.134195	1006
1	rs186185390	C	A	0.0159046	1006
1	rs113547865	G	A	0.0298211	1006
1	rs9431832	G	A	0.133201	1006
1	rs12039999	A	G	0.0914513	1006
1	rs12040697	A	G	0.0904573	1006
1	rs4846861	G	A	0.224652	1006
1	rs10864759	A	G	0.0914513	1006
1	rs6664745	G	A	0.0904573	1006
1	rs6691527	C	T	0.0904573	1006
1	rs6664857	G	A	0.0904573	1006
1	rs67537171	C	G	0.0894632	1006
1	rs77088055	T	C	0.0745527	1006
1	rs78417924	G	A	0.0417495	1006
1	rs10864761	T	C	0.0894632	1006
1	rs10864762	T	C	0.0894632	1006
1	rs11586694	C	T	0.0894632	1006
1	rs10779848	T	C	0.222664	1006
1	rs12087226	T	C	0.0894632	1006
1	rs72756177	C	T	0.132207	1006
1	rs4636474	T	C	0.0894632	1006
1	rs147197608	G	C	0.00795229	1006
1	rs4846992	A	G	0.0894632	1006
1	rs4846994	G	A	0.0894632	1006
1	rs4846995	T	C	0.222664	1006
1	rs75336667	C	T	0.00994036	1006
1	rs12026868	C	T	0.0894632	1006
1	rs9432180	A	G	0.0894632	1006
1	rs12725363	T	C	0.131213	1006
1	rs9432181	T	C	0.0904573	1006
1	rs28417369	C	T	0.0914513	1006
1	rs12047300	G	A	0.0884692	1006
1	rs11579050	C	T	0.131213	1006
1	rs185168529	A	G	0.0129225	1006
1	rs9431833	T	C	0.222664	1006
1	rs146840825	T	C	0.0198807	1006
1	rs75135933	A	G	0.0119284	1006
1	rs76174625	T	C	0.0248509	1006
1	rs28482439	G	T	0.201789	1006
1	rs7549657	C	A	0.0914513	1006
1	rs68041359	A	T	0.0934394	1006
1	rs3811492	T	C	0.110338	1006
1	rs12143187	G	T	0.0964215	1006
1	rs12042655	T	C	0.0924453	1006
1	rs4275465	G	A	0.203777	1006
1	rs12044467	A	G	0.0934394	1006
1	rs58596154	C	T	0.0924453	1006
1	rs12042904	T	C	0.0914513	1006
1	rs12027463	C	A	0.0924453	1006
1	rs12409545	T	G	0.111332	1006
1	rs12411047	G	A	0.112326	1006
1	rs4847003	A	G	0.11332	1006
1	rs4361992	T	C	0.112326	1006
1	rs12410483	A	G	0.0974155	1006
1	rs4411137	C	A	0.112326	1006
1	rs12045805	T	C	0.0924453	1006
1	rs75958567	A	C	0.0149105	1006
1	rs79712629	G	A	0.0228628	1006
1	rs4846867	A	T	0.112326	1006
1	rs4375279	T	C	0.111332	1006
1	rs12739356	C	G	0.110338	1006
1	rs111993582	G	A	0.028827	1006
1	rs145230684	G	T	0.0129225	1006
1	rs56229703	T	A	0.129225	1006
1	rs10779850	A	C	0.112326	1006
1	rs28723630	A	G	0.907555	1006
1	rs116536374	G	A	0.0308151	1006
1	rs10779851	C	T	0.111332	1006
1	rs61823630	A	G	0.110338	1006
1	rs4415573	G	T	0.111332	1006
1	rs4628515	C	T	0.111332	1006
1	rs4295887	G	A	0.111332	1006
1	rs11122591	T	A	0.0914513	1006
1	rs4297305	C	A	0.110338	1006
1	rs10864779	A	G	0.203777	1006
1	rs116631381	G	A	0.0149105	1006
1	rs4298743	G	A	0.110338	1006
1	rs10864780	G	T	0.110338	1006
1	rs11122595	G	C	0.110338	1006
1	rs7414836	A	T	0.110338	1006
1	rs12072829	C	T	0.0914513	1006
1	rs7539124	T	A	0.0924453	1006
1	rs79212501	G	A	0.0119284	1006
1	rs12749084	G	A	0.109344	1006
1	rs75617694	A	G	0.0149105	1006
1	rs55677553	A	G	0.028827	1006
1	rs10082026	T	C	0.0924453	1006
1	rs116535044	T	C	0.0298211	1006
1	rs12123719	C	G	0.203777	1006
1	rs116323045	G	T	0.0139165	1006
1	rs4847022	A	G	0.204771	1006
1	rs78107577	G	A	0.0119284	1006
1	rs6680995	T	C	0.203777	1006
1	rs76452143	C	A	0.0139165	1006
1	rs11122617	C	T	0.0924453	1006
1	rs116630186	C	T	0.0168986	1006
1	rs112959434	C	G	0.0129225	1006
1	rs11579167	A	G	0.204771	1006
1	rs77096682	A	C	0.0258449	1006
1	rs148442855	C	T	0.0149105	1006
1	rs144546205	C	G	0.00994036	1006
1	rs28685166	T	C	0.109344	1006
1	rs28564972	A	G	0.0944334	1006
1	rs4847027	G	A	0.204771	1006
1	rs28883732	A	G	0.109344	1006
1	rs142332528	G	A	0.0178926	1006
1	rs28858086	G	A	0.0954274	1006
1	rs2139770	T	C	0.203777	1006
1	rs188278286	A	T	0.00795229	1006
1	rs78866053	C	T	0.0218688	1006
1	rs28415206	T	G	0.203777	1006
1	rs149510849	T	C	0.0188867	1006
1	rs28710950	C	A	0.203777	1006
1	rs28815489	A	G	0.205765	1006
1	rs28445275	T	C	0.104374	1006
1	rs35553603	A	G	0.0944334	1006
1	rs28647337	T	C	0.101392	1006
1	rs28411259	T	C	0.101392	1006
1	rs28673495	G	C	0.102386	1006
1	rs79481494	G	A	0.0129225	1006
1	rs2002235	C	T	0.0884692	1006
1	rs28562266	T	C	0.0139165	1006
1	rs2401084	A	G	0.23161	1006
1	rs2401083	A	G	0.217694	1006
1	rs877968	G	A	0.217694	1006
1	rs182340413	T	C	0.00994036	1006
1	rs28464281	A	G	0.217694	1006
1	rs28516692	A	G	0.217694	1006
1	rs4550094	G	A	0.215706	1006
1	rs4550095	G	A	0.215706	1006
1	rs140811233	C	T	0.0139165	1006
1	rs28536066	T	C	0.215706	1006
1	rs28408904	C	G	0.215706	1006
1	rs2895927	T	G	0.215706	1006
1	rs28453915	C	T	0.0139165	1006
1	rs28416024	G	A	0.0974155	1006
1	rs146285437	T	C	0.0139165	1006
1	rs4846890	G	A	0.215706	1006
1	rs72758241	G	A	0.0168986	1006
1	rs4846891	G	C	0.215706	1006
1	rs28429901	C	T	0.215706	1006
1	rs76003634	G	A	0.0139165	1006
1	rs28693708	A	G	0.215706	1006
1	rs7554127	A	G	0.114314	1006
1	rs148949125	T	C	0.00994036	1006
1	rs12076984	A	G	0.210736	1006
1	rs12084370	C	T	0.210736	1006
1	rs12135308	A	T	0.0954274	1006
1	rs7515161	T	C	0.111332	1006
1	rs4846892	T	C	0.789264	1006
1	rs4846893	C	T	0.789264	1006
1	rs4846894	T	G	0.884692	1006
1	rs7515331	T	C	0.111332	1006
1	rs72758248	C	G	0.0954274	1006
1	rs6663181	T	G	0.789264	1006
1	rs6663193	T	C	0.883698	1006
1	rs6660567	A	G	0.884692	1006
1	rs4285705	C	T	0.111332	1006
1	rs4562634	G	A	0.0954274	1006
1	rs4287183	C	T	0.0954274	1006
1	rs12406877	G	A	0.0954274	1006
1	rs34056135	G	A	0.0954274	1006
1	rs12077926	C	T	0.790258	1006
1	rs12073983	G	A	0.790258	1006
1	rs151243727	C	T	0.0149105	1006
1	rs7548484	C	T	0.0139165	1006
1	rs115490938	C	T	0.0109344	1006
1	rs145472160	T	A	0.0168986	1006
1	rs11585540	A	G	0.885686	1006
1	rs10082048	C	T	0.791252	1006
1	rs3009717	C	T	0.88668	1006
1	rs1467469	T	C	0.887674	1006
1	rs72758252	C	T	0.0159046	1006
1	rs10779822	A	C	0.791252	1006
1	rs12088696	A	G	0.78827	1006
1	rs3009715	C	T	0.112326	1006
1	rs61825385	T	C	0.028827	1006
1	rs4846895	C	T	0.89165	1006
1	rs3009712	T	C	0.799205	1006
1	rs2983376	C	T	0.828032	1006
1	rs73105828	T	C	0.0725646	1006
1	rs72758256	A	T	0.0248509	1006
1	rs56177040	T	A	0.0954274	1006
1	rs2983377	C	G	0.909543	1006
1	rs149965967	C	T	0.0208748	1006
1	rs114738116	A	G	0.0168986	1006
1	rs12040273	C	T	0.0914513	1006
1	rs11122260	C	A	0.0914513	1006
1	rs72646697	G	A	0.0159046	1006
1	rs1321258	C	T	0.0725646	1006
1	rs138786113	C	T	0.00994036	1006
1	rs77005666	C	G	0.0864811	1006
1	rs12041601	G	A	0.0715706	1006
1	rs3124555	T	C	0.908549	1006
1	rs6541264	T	G	0.0904573	1006
1	rs56387359	G	A	0.0715706	1006
1	rs11122271	A	G	0.0904573	1006
1	rs7529252	G	A	0.0904573	1006
1	rs6684677	C	T	0.804175	1006
1	rs61825387	G	A	0.00695825	1006
1	rs7531895	G	T	0.0904573	1006
1	rs7531967	G	A	0.0904573	1006
1	rs1474926	C	A	0.806163	1006
1	rs1474925	A	C	0.806163	1006
1	rs12240271	A	G	0.0904573	1006
1	rs1555291	A	G	0.0904573	1006
1	rs149204826	G	T	0.00894632	1006
1	rs2883025	G	A	0.89662	1006
1	rs1358768	G	A	0.0904573	1006
1	rs12046584	G	A	0.0715706	1006
1	rs13375918	G	A	0.0168986	1006
1	rs6684432	T	C	0.909543	1006
1	rs12045104	C	G	0.0705765	1006
1	rs10864677	T	C	0.0884692	1006
1	rs6684422	A	T	0.908549	1006
1	rs115319772	A	G	0.0139165	1006
1	rs144548279	A	T	0.0119284	1006
1	rs72758262	G	T	0.0695825	1006
1	rs6541267	C	T	0.163022	1006
1	rs6673349	G	A	0.0934394	1006
1	rs141023867	T	C	0.0129225	1006
1	rs74145438	G	A	0.083499	1006
1	rs6683205	C	T	0.610338	1006
1	rs79708765	G	A	0.0506958	1006
1	rs55693299	C	G	0.129225	1006
1	rs12048446	A	G	0.0646123	1006
1	rs192410760	A	C	0.0119284	1006
1	rs1358769	C	T	0.0387674	1006
1	rs11122275	G	A	0.164016	1006
1	rs13376257	G	A	0.0457256	1006
1	rs60498942	G	A	0.0457256	1006
1	rs71654313	C	T	0.0328032	1006
1	rs78807750	G	A	0.0457256	1006
1	rs910820	C	T	0.759443	1006
1	rs115930103	G	A	0.0109344	1006
1	rs12741077	C	A	0.0109344	1006
1	rs75291324	G	A	0.0586481	1006
1	rs7515561	A	G	0.87674	1006
1	rs16850868	C	T	0.0208748	1006
1	rs75121342	G	A	0.0427435	1006
1	rs72648054	T	C	0.0109344	1006
1	rs16850871	A	G	0.0407555	1006
1	rs72648056	G	A	0.0228628	1006
1	rs72648057	A	T	0.0238569	1006
1	rs11122300	G	A	0.175944	1006
1	rs16850875	C	T	0.0437376	1006
1	rs77057189	C	A	0.0407555	1006
1	rs12023543	C	G	0.2167	1006
1	rs16850877	C	T	0.0228628	1006
1	rs75348872	C	T	0.0228628	1006
1	rs35941759	C	A	0.0815109	1006
1	rs16850878	A	T	0.0805169	1006
1	rs74347400	C	T	0.0198807	1006
1	rs79920943	C	T	0.0228628	1006
1	rs76104940	C	G	0.0228628	1006
1	rs113638586	T	C	0.0228628	1006
1	rs80135353	T	C	0.0228628	1006
1	rs7513659	G	A	0.0387674	1006
1	rs10495293	A	T	0.05666	1006
1	rs2038396	G	A	0.0864811	1006
1	rs112827553	G	A	0.0168986	1006
1	rs12029443	C	G	0.183897	1006
1	rs150104347	C	G	0.0228628	1006
1	rs7520308	G	A	0.684891	1006
1	rs7536663	T	A	0.682903	1006
1	rs7520640	G	T	0.682903	1006
1	rs7519655	A	C	0.684891	1006
1	rs73105889	C	G	0.423459	1006
1	rs67215573	T	C	0.428429	1006
1	rs7523343	A	G	0.210736	1006
1	rs76904440	G	A	0.0318091	1006
1	rs74445827	A	T	0.0198807	1006
1	rs10779824	C	T	0.255467	1006
1	rs2057231	T	C	0.426441	1006
1	rs2057232	G	A	0.207753	1006
1	rs78412685	A	G	0.124254	1006
1	rs7529009	A	G	0.427435	1006
1	rs910821	T	A	0.261431	1006
1	rs79424459	A	G	0.0377734	1006
1	rs77034196	T	G	0.0129225	1006
1	rs2057233	G	A	0.423459	1006
1	rs2057234	A	T	0.423459	1006
1	rs7519536	G	C	0.423459	1006
1	rs7530960	C	T	0.422465	1006
1	rs60961548	T	C	0.00994036	1006
1	rs56041113	G	A	0.0874751	1006
1	rs12726525	G	A	0.259443	1006
1	rs11122314	C	T	0.423459	1006
1	rs12404425	G	A	0.423459	1006
1	rs182028010	G	A	0.0129225	1006
1	rs7537621	C	T	0.423459	1006
1	rs6541274	G	A	0.423459	1006
1	rs76834158	G	T	0.0636183	1006
1	rs11122316	A	G	0.43837	1006
1	rs10864687	C	T	0.419483	1006
1	rs10864688	C	T	0.422465	1006
1	rs12126814	G	A	0.260437	1006
1	rs10746509	C	T	0.422465	1006
1	rs72758273	C	G	0.199801	1006
1	rs10864690	T	A	0.422465	1006
1	rs183766520	C	T	0.0129225	1006
1	rs1998068	C	G	0.422465	1006
1	rs11584251	A	G	0.00795229	1006
1	rs1998067	A	G	0.21173	1006
1	rs1998066	T	C	0.421471	1006
1	rs12035297	C	T	0.260437	1006
1	rs2883027	A	G	0.422465	1006
1	rs3811489	T	C	0.422465	1006
1	rs4582798	C	T	0.421471	1006
1	rs61825390	G	A	0.00994036	1006
1	rs10864691	T	A	0.421471	1006
1	rs10864692	G	A	0.421471	1006
1	rs12032088	C	T	0.212724	1006
1	rs868287	G	C	0.262425	1006
1	rs868288	A	C	0.698807	1006
1	rs7527527	G	C	0.475149	1006
1	rs1474839	G	A	0.210736	1006
1	rs1967707	G	A	0.421471	1006
1	rs11583591	T	C	0.213718	1006
1	rs17381050	G	C	0.0606362	1006
1	rs61825391	G	A	0.0139165	1006
1	rs115896542	G	A	0.0109344	1006
1	rs67093013	A	G	0.198807	1006
1	rs12751815	C	T	0.262425	1006
1	rs4412597	G	A	0.421471	1006
1	rs56390540	C	T	0.0874751	1006
1	rs2078219	C	T	0.421471	1006
1	rs76816696	T	G	0.0646123	1006
1	rs4846897	G	T	0.210736	1006
1	rs910498	G	C	0.421471	1006
1	rs144590424	A	G	0.0119284	1006
1	rs910499	C	G	0.210736	1006
1	rs79434418	C	T	0.0139165	1006
1	rs12564901	G	C	0.421471	1006
1	rs910500	A	G	0.421471	1006
1	rs910501	C	T	0.212724	1006
1	rs12732392	A	G	0.263419	1006
1	rs56230791	T	C	0.421471	1006
1	rs1022663	T	C	0.752485	1006
1	rs113737337	G	A	0.208748	1006
1	rs1963152	G	A	0.421471	1006
1	rs113068259	A	G	0.00596421	1006
1	rs11585739	T	C	0.421471	1006
1	rs11806744	C	T	0.421471	1006
1	rs880328	T	C	0.421471	1006
1	rs880329	G	A	0.421471	1006
1	rs12724775	G	A	0.262425	1006
1	rs10489614	G	A	0.421471	1006
1	rs6659923	A	G	0.212724	1006
1	rs116115779	G	C	0.0586481	1006
1	rs6697219	G	A	0.421471	1006
1	rs7550262	G	A	0.208748	1006
1	rs754265	A	G	0.421471	1006
1	rs754666	T	C	0.421471	1006
1	rs754665	T	C	0.416501	1006
1	rs4846832	G	A	0.420477	1006
1	rs10864696	G	A	0.217694	1006
1	rs12565365	G	A	0.420477	1006
1	rs4846833	G	A	0.682903	1006
1	rs4846898	A	G	0.417495	1006
1	rs12078342	G	A	0.420477	1006
1	rs12083455	C	T	0.420477	1006
1	rs61825393	G	A	0.0109344	1006
1	rs7512794	C	T	0.420477	1006
1	rs7520068	T	A	0.417495	1006
1	rs61524247	C	A	0.202783	1006
1	rs7549029	G	A	0.417495	1006
1	rs6541284	T	G	0.883698	1006
1	rs11586439	C	T	0.208748	1006
1	rs60415639	C	T	0.198807	1006
1	rs55637646	C	T	0.285288	1006
1	rs56407636	C	T	0.286282	1006
1	rs12086717	C	T	0.419483	1006
1	rs114514985	A	G	0.201789	1006
1	rs12087833	C	A	0.217694	1006
1	rs75207964	C	T	0.0675944	1006
1	rs145918196	C	A	0.0238569	1006
1	rs80034450	T	G	0.00894632	1006
1	rs55697424	C	T	0.197813	1006
1	rs75486962	C	T	0.05666	1006
1	rs56023960	C	T	0.197813	1006
1	rs12733302	G	A	0.12326	1006
1	rs116537941	A	G	0.0178926	1006
1	rs12733702	G	A	0.0387674	1006
1	rs1406929	T	G	0.241551	1006
1	rs56292648	T	G	0.197813	1006
1	rs61825395	A	G	0.0139165	1006
1	rs78703903	C	G	0.12326	1006
1	rs12086347	G	A	0.248509	1006
1	rs12045647	A	T	0.218688	1006
1	rs12046567	T	C	0.218688	1006
1	rs2144296	A	G	0.467197	1006
1	rs2144297	T	C	0.467197	1006
1	rs11122360	T	C	0.218688	1006
1	rs11122361	G	A	0.218688	1006
1	rs61825396	G	A	0.0139165	1006
1	rs7538126	T	C	0.0596421	1006
1	rs10864699	G	A	0.250497	1006
1	rs6667736	G	A	0.723658	1006
1	rs12567442	G	A	0.10835	1006
1	rs7541570	T	C	0.244533	1006
1	rs60506249	T	G	0.0636183	1006
1	rs61825397	A	T	0.162028	1006
1	rs1884578	C	T	0.710736	1006
1	rs7544981	A	C	0.119284	1006
1	rs55921197	T	C	0.162028	1006
1	rs1884577	G	A	0.71173	1006
1	rs10746512	A	T	0.487078	1006
1	rs11584679	G	A	0.162028	1006
1	rs10864703	C	G	0.246521	1006
1	rs150934840	G	A	0.116302	1006
1	rs12040171	C	T	0.0129225	1006
1	rs11122378	A	G	0.162028	1006
1	rs11122379	C	T	0.162028	1006
1	rs191843539	A	G	0.00795229	1006
1	rs61825399	C	T	0.162028	1006
1	rs61825400	T	G	0.162028	1006
1	rs78781397	G	A	0.107356	1006
1	rs61825402	C	T	0.162028	1006
1	rs61825403	G	A	0.162028	1006
1	rs61578524	G	A	0.162028	1006
1	rs12140497	T	C	0.229622	1006
1	rs10779827	C	T	0.483101	1006
1	rs1973943	T	C	0.510934	1006
1	rs6659554	G	A	0.214712	1006
1	rs6659658	G	A	0.246521	1006
1	rs11807834	G	A	0.265408	1006
1	rs6541292	C	A	0.345924	1006
1	rs10864704	G	C	0.346918	1006
1	rs10864705	C	T	0.346918	1006
1	rs11807860	G	C	0.357853	1006
1	rs11807861	G	C	0.150099	1006
1	rs11122383	C	T	0.393638	1006
1	rs79502055	C	T	0.0218688	1006
1	rs56411650	T	A	0.0467197	1006
1	rs7518206	G	C	0.0904573	1006
1	rs6681172	T	C	0.714712	1006
1	rs11122385	C	T	0.0477137	1006
1	rs34393196	G	A	0.358847	1006
1	rs6675914	C	T	0.190855	1006
1	rs148455795	C	T	0.0149105	1006
1	rs4846901	G	A	0.698807	1006
1	rs11587292	G	C	0.0427435	1006
1	rs4846902	T	C	0.698807	1006
1	rs4846834	T	C	0.705765	1006
1	rs12042234	G	C	0.105368	1006
1	rs12043070	G	A	0.102386	1006
1	rs6684537	A	G	0.0427435	1006
1	rs61826561	T	A	0.0427435	1006
1	rs75420491	C	T	0.191849	1006
1	rs41513546	G	A	0.0427435	1006
1	rs80203588	C	T	0.102386	1006
1	rs59041076	G	A	0.191849	1006
1	rs189850644	G	C	0.00894632	1006
1	rs35375692	C	T	0.0417495	1006
1	rs1079251	C	G	0.0308151	1006
1	rs12145728	A	G	0.304175	1006
1	rs59092558	C	G	0.229622	1006
1	rs56085304	G	C	0.054672	1006
1	rs12117086	T	G	0.254473	1006
1	rs872237	C	T	0.162028	1006
1	rs7543050	C	G	0.798211	1006
1	rs6541294	A	G	0.798211	1006
1	rs6690424	C	T	0.798211	1006
1	rs6681042	G	A	0.798211	1006
1	rs6674744	C	T	0.798211	1006
1	rs6665258	G	A	0.798211	1006
1	rs6665260	G	T	0.798211	1006
1	rs6682741	T	C	0.797217	1006
1	rs6665367	G	A	0.798211	1006
1	rs4846903	A	G	0.936382	1006
1	rs4846904	G	A	0.797217	1006
1	rs11122395	C	T	0.130219	1006
1	rs4846905	A	G	0.818091	1006
1	rs6678475	C	T	0.028827	1006
1	rs2144298	T	C	0.798211	1006
1	rs11122400	C	G	0.468191	1006
1	rs2144299	A	G	0.818091	1006
1	rs2180078	T	C	0.798211	1006
1	rs6686680	T	C	0.798211	1006
1	rs115047514	C	T	0.0487078	1006
1	rs78891266	C	T	0.0218688	1006
1	rs11122401	G	A	0.457256	1006
1	rs4846835	G	A	0.200795	1006
1	rs4846836	G	A	0.798211	1006
1	rs4846837	C	T	0.201789	1006
1	rs4846838	G	A	0.818091	1006
1	rs6541295	A	G	0.83996	1006
1	rs6541296	A	G	0.798211	1006
1	rs139729329	C	T	0.0159046	1006
1	rs112724739	C	T	0.0119284	1006
1	rs6693579	T	C	0.83996	1006
1	rs6686054	C	T	0.798211	1006
1	rs11122405	C	A	0.798211	1006
1	rs6541297	G	A	0.797217	1006
1	rs1997947	G	A	0.798211	1006
1	rs4846906	C	A	0.818091	1006
1	rs6692319	C	T	0.798211	1006
1	rs117450816	G	A	0.0218688	1006
1	rs4846907	T	C	0.818091	1006
1	rs4846839	A	G	0.798211	1006
1	rs4846908	G	A	0.457256	1006
1	rs4846909	G	A	0.798211	1006
1	rs35498929	C	T	0.127237	1006
1	rs115126145	C	T	0.0198807	1006
1	rs1998065	T	G	0.798211	1006
1	rs1998064	T	G	0.246521	1006
1	rs34351083	C	G	0.120278	1006
1	rs6658942	A	C	0.798211	1006
1	rs7547269	C	T	0.592445	1006
1	rs7551742	A	G	0.800199	1006
1	rs10864722	G	A	0.44334	1006
1	rs4846910	C	A	0.817097	1006
1	rs72760066	A	G	0.126243	1006
1	rs2352723	T	C	0.817097	1006
1	rs4846911	C	G	0.9334	1006
1	rs1555289	T	C	0.818091	1006
1	rs72760067	T	C	0.127237	1006
1	rs10779833	A	G	0.73161	1006
1	rs4631704	C	T	0.604374	1006
1	rs11122446	G	A	0.241551	1006
1	rs72760071	G	A	0.178926	1006
1	rs12122834	T	C	0.266402	1006
1	rs910502	A	T	0.845924	1006
1	rs6541298	A	G	0.981113	1006
1	rs4846913	C	A	0.600398	1006
1	rs2144300	C	T	0.600398	1006
1	rs1555290	C	A	0.845924	1006
1	rs12065546	C	T	0.845924	1006
1	rs17315646	C	G	0.600398	1006
1	rs4846914	G	A	0.601392	1006
1	rs143742530	A	G	0.00994036	1006
1	rs10864726	C	T	0.600398	1006
1	rs4846915	C	A	0.845924	1006
1	rs4846916	G	A	0.845924	1006
1	rs56217501	C	G	0.121272	1006
1	rs2281721	C	T	0.609344	1006
1	rs2281719	C	T	0.60835	1006
1	rs2281718	A	T	0.609344	1006
1	rs10864727	A	G	0.609344	1006
1	rs35198744	C	T	0.262425	1006
1	rs2103827	T	A	0.838966	1006
1	rs4846917	T	C	0.782306	1006
1	rs6666884	T	G	0.172962	1006
1	rs10779835	T	C	0.609344	1006
1	rs56200521	C	G	0.120278	1006
1	rs111958556	C	A	0.0328032	1006
1	rs11122449	C	T	0.729622	1006
1	rs4846918	C	T	0.837972	1006
1	rs4846919	A	G	0.838966	1006
1	rs4846920	A	G	0.838966	1006
1	rs35113366	G	A	0.0357853	1006
1	rs2296065	G	A	0.838966	1006
1	rs11122450	T	G	0.609344	1006
1	rs4846840	T	G	0.782306	1006
1	rs4846841	A	G	0.782306	1006
1	rs11122451	G	C	0.172962	1006
1	rs11122452	C	G	0.172962	1006
1	rs10779836	C	T	0.797217	1006
1	rs56946451	G	A	0.163022	1006
1	rs6672758	C	T	0.784294	1006
1	rs11122453	C	A	0.609344	1006
1	rs6672880	C	A	0.187873	1006
1	rs1546954	T	G	0.609344	1006
1	rs73111933	C	G	0.0407555	1006
1	rs11122454	C	T	0.609344	1006
1	rs4846921	G	A	0.609344	1006
1	rs10864728	A	G	0.609344	1006
1	rs11122455	C	G	0.609344	1006
1	rs10489615	A	G	0.609344	1006
1	rs1321257	G	A	0.609344	1006
1	rs966333	T	C	0.846918	1006
1	rs61030151	T	A	0.0417495	1006
1	rs11122456	A	G	0.609344	1006
1	rs72651068	G	A	0.0198807	1006
1	rs4846922	T	C	0.651093	1006
1	rs4846923	T	G	0.703777	1006
1	rs6541299	C	T	0.0407555	1006
1	rs2144301	C	T	0.237575	1006
1	rs6541300	A	C	0.0407555	1006
1	rs10864729	G	A	0.189861	1006
1	rs72651070	C	G	0.0218688	1006
1	rs72651071	C	T	0.0159046	1006
1	rs12127595	G	A	0.236581	1006
1	rs11122457	G	C	0.0795229	1006
1	rs11122458	A	G	0.202783	1006
1	rs609526	T	A	0.418489	1006
1	rs60122995	G	A	0.126243	1006
1	rs59153235	G	T	0.246521	1006
1	rs611841	C	A	0.170974	1006
1	rs590820	A	G	0.422465	1006
1	rs618520	T	C	0.170974	1006
1	rs619899	A	G	0.16998	1006
1	rs7532346	C	T	0.0407555	1006
1	rs7523575	G	A	0.119284	1006
1	rs621328	G	A	0.162028	1006
1	rs627108	C	T	0.361829	1006
1	rs638097	C	T	0.172962	1006
1	rs638112	C	A	0.172962	1006
1	rs638116	C	T	0.172962	1006
1	rs79249024	G	A	0.111332	1006
1	rs1124110	T	C	0.0795229	1006
1	rs1264081	A	G	0.170974	1006
1	rs76753937	C	T	0.110338	1006
1	rs637180	G	A	0.170974	1006
1	rs648456	G	A	0.170974	1006
1	rs6685313	C	T	0.0407555	1006
1	rs138035482	G	T	0.0238569	1006
1	rs652108	C	T	0.16998	1006
1	rs10864730	T	C	0.05666	1006
1	rs11122459	G	T	0.054672	1006
1	rs671682	C	G	0.170974	1006
1	rs666718	A	G	0.170974	1006
1	rs678050	T	C	0.170974	1006
1	rs73111966	T	A	0.026839	1006
1	rs2748115	A	G	0.170974	1006
1	rs57992758	A	G	0.170974	1006
1	rs681106	G	A	0.365805	1006
1	rs12037200	A	G	0.054672	1006
1	rs585361	G	A	0.170974	1006
1	rs11122460	G	A	0.054672	1006
1	rs586712	A	G	0.170974	1006
1	rs604769	C	T	0.336978	1006
1	rs12075378	G	A	0.055666	1006
1	rs606587	A	G	0.337972	1006
1	rs607553	T	A	0.170974	1006
1	rs636810	C	T	0.170974	1006
1	rs650253	C	T	0.336978	1006
1	rs650808	G	A	0.170974	1006
1	rs12078347	G	T	0.0805169	1006
1	rs75111809	C	T	0.0228628	1006
1	rs653523	C	T	0.170974	1006
1	rs184569164	C	T	0.00397614	1006
1	rs2748116	A	G	0.33996	1006
1	rs2748117	C	T	0.170974	1006
1	rs73111985	G	A	0.11332	1006
1	rs677990	G	A	0.170974	1006
1	rs678578	G	A	0.170974	1006
1	rs145913078	C	T	0.0238569	1006
1	rs674256	C	T	0.193837	1006
1	rs12038714	A	G	0.170974	1006
1	rs66815418	C	T	0.114314	1006
1	rs598203	C	G	0.170974	1006
1	rs115554867	T	C	0.0437376	1006
1	rs600845	A	G	0.166004	1006
1	rs584751	C	T	0.360835	1006
1	rs66984364	G	A	0.167992	1006
1	rs58762588	C	T	0.0258449	1006
1	rs12565844	G	T	0.167992	1006
1	rs78515443	G	A	0.0487078	1006
1	rs611229	T	G	0.365805	1006
1	rs627702	G	A	0.170974	1006
1	rs628035	G	T	0.170974	1006
1	rs611701	C	T	0.170974	1006
1	rs612577	T	C	0.153082	1006
1	rs641038	G	A	0.214712	1006
1	rs642235	C	G	0.166004	1006
1	rs74143120	G	A	0.0258449	1006
1	rs2760537	G	A	0.16501	1006
1	rs74384584	C	T	0.0447316	1006
1	rs11588987	T	C	0.184891	1006
1	rs10735522	A	G	0.805169	1006
1	rs73114012	G	A	0.147117	1006
1	rs10779837	C	T	0.137177	1006
1	rs10779838	G	A	0.0497018	1006
1	rs6678450	T	C	0.558648	1006
1	rs6673334	C	T	0.0109344	1006
1	rs6663864	G	A	0.054672	1006
1	rs6673444	C	T	0.054672	1006
1	rs6541303	C	G	0.38668	1006
1	rs139917055	T	A	0.0228628	1006
1	rs7550158	G	A	0.271372	1006
1	rs11584627	G	A	0.315109	1006
1	rs72760099	G	T	0.0367793	1006
1	rs4846924	G	T	0.11332	1006
1	rs59579164	C	T	0.11332	1006
1	rs111965576	G	A	0.0248509	1006
1	rs79408527	C	T	0.0109344	1006
1	rs73114019	T	C	0.146123	1006
1	rs12139328	A	G	0.054672	1006
1	rs73114022	G	A	0.175944	1006
1	rs116468576	G	A	0.0596421	1006
1	rs1535136	C	G	0.402584	1006
1	rs77166026	G	A	0.11332	1006
1	rs143317485	C	T	0.0129225	1006
1	rs4846925	T	C	0.402584	1006
1	rs58680978	G	T	0.119284	1006
1	rs61563010	C	T	0.119284	1006
1	rs112292054	A	G	0.0596421	1006
1	rs139850698	G	A	0.0109344	1006
1	rs11808224	G	C	0.151093	1006
1	rs7526776	C	A	0.227634	1006
1	rs76048791	G	C	0.114314	1006
1	rs143804234	G	A	0.00695825	1006
1	rs115435074	C	T	0.0119284	1006
1	rs11122463	G	A	0.316103	1006
1	rs12043969	C	T	0.0168986	1006
1	rs12742615	A	G	0.0477137	1006
1	rs75890787	A	G	0.146123	1006
1	rs76499239	G	A	0.0596421	1006
1	rs1264091	C	T	0.987078	1006
1	rs113799794	G	A	0.32008	1006
1	rs145199429	C	T	0.0168986	1006
1	rs4846926	A	G	0.32008	1006
1	rs4846927	C	T	0.312127	1006
1	rs116559138	C	T	0.0596421	1006
1	rs6677241	G	A	0.028827	1006
1	rs12044702	C	T	0.0536779	1006
1	rs73114030	G	T	0.266402	1006
1	rs76865300	G	A	0.0497018	1006
1	rs6686718	T	A	0.0168986	1006
1	rs4846928	C	T	0.142147	1006
1	rs139348353	C	T	0.0198807	1006
1	rs6675495	G	A	0.028827	1006
1	rs6675496	G	T	0.027833	1006
1	rs6685193	C	T	0.028827	1006
1	rs144142869	T	C	0.0347913	1006
1	rs11122464	G	A	0.0536779	1006
1	rs57444598	C	T	0.0536779	1006
1	rs139640755	C	T	0.00894632	1006
1	rs10779839	T	C	0.757455	1006
1	rs80101064	A	G	0.027833	1006
1	rs4846929	C	G	0.0536779	1006
1	rs6682595	G	A	0.32505	1006
1	rs56753555	A	G	0.32505	1006
1	rs12058500	C	G	0.310139	1006
1	rs11122465	T	C	0.408549	1006
1	rs6700433	A	T	0.408549	1006
1	rs61660379	C	T	0.0168986	1006
1	rs76494458	C	T	0.0596421	1006
1	rs4846843	T	G	0.326044	1006
1	rs114697169	A	C	0.0596421	1006
1	rs4846930	C	T	0.408549	1006
1	rs4846931	C	A	0.728628	1006
1	rs4846932	T	C	0.107356	1006
1	rs4846933	T	C	0.054672	1006
1	rs4846934	G	A	0.326044	1006
1	rs4846844	G	A	0.0487078	1006
1	rs4846935	C	T	0.11332	1006
1	rs35803716	C	T	0.082505	1006
1	rs79242292	T	C	0.00497018	1006
1	rs79075855	C	A	0.0596421	1006
1	rs6541304	G	A	0.408549	1006
1	rs6541305	C	A	0.408549	1006
1	rs79278742	A	G	0.0178926	1006
1	rs80188417	C	G	0.0208748	1006
1	rs77551695	C	G	0.0497018	1006
1	rs74143129	C	G	0.0168986	1006
1	rs114720807	C	T	0.0596421	1006
1	rs910497	A	G	0.408549	1006
1	rs6657338	T	A	0.0168986	1006
1	rs6703306	A	G	0.0168986	1006
1	rs7555591	A	G	0.265408	1006
1	rs6541306	C	T	0.341948	1006
1	rs55885665	G	A	0.0606362	1006
1	rs16851142	G	A	0.0656064	1006
1	rs11122466	C	T	0.0168986	1006
1	rs12120720	A	G	0.311133	1006
1	rs11122467	T	A	0.0536779	1006
1	rs12022296	G	A	0.0178926	1006
1	rs634401	G	T	0.00994036	1006
1	rs60831018	G	T	0.152087	1006
1	rs75492738	A	C	0.0596421	1006
1	rs114030799	C	T	0.0109344	1006
1	rs4846936	T	C	0.115308	1006
1	rs73114048	G	A	0.115308	1006
1	rs7522485	A	G	0.115308	1006
1	rs11122469	C	G	0.309145	1006
1	rs77470056	G	A	0.0596421	1006
1	rs12403323	C	T	0.083499	1006
1	rs12061439	G	A	0.0178926	1006
1	rs77703515	A	T	0.0129225	1006
1	rs7512360	G	A	0.409543	1006
1	rs10864731	G	A	0.082505	1006
1	rs16851155	A	G	0.0109344	1006
1	rs10864732	A	G	0.409543	1006
1	rs60044338	A	C	0.409543	1006
1	rs6663552	G	C	0.409543	1006
1	rs147139640	G	A	0.0109344	1006
1	rs7535180	T	C	0.115308	1006
1	rs12030130	C	T	0.0168986	1006
1	rs34747159	T	C	0.0596421	1006
1	rs115821248	G	T	0.0109344	1006
1	rs189592321	G	A	0.00894632	1006
1	rs6697949	G	T	0.409543	1006
1	rs6658916	C	A	0.409543	1006
1	rs80205595	G	A	0.0437376	1006
1	rs60072949	A	G	0.267396	1006
1	rs76984065	A	G	0.0596421	1006
1	rs4846845	A	G	0.409543	1006
1	rs74505700	T	G	0.0606362	1006
1	rs4846846	A	G	0.267396	1006
1	rs11122470	G	A	0.0168986	1006
1	rs150003348	A	T	0.0596421	1006
1	rs78793539	A	G	0.110338	1006
1	rs115754799	C	T	0.0586481	1006
1	rs6656002	G	T	0.399602	1006
1	rs6673619	T	G	0.409543	1006
1	rs78345172	T	C	0.0596421	1006
1	rs146972956	G	A	0.0109344	1006
1	rs12025964	G	T	0.0536779	1006
1	rs60670270	C	T	0.266402	1006
1	rs12031157	T	C	0.0168986	1006
1	rs56807910	T	C	0.267396	1006
1	rs115785806	C	T	0.0596421	1006
1	rs10864733	A	G	0.0536779	1006
1	rs41434056	T	C	0.0596421	1006
1	rs35581949	G	A	0.409543	1006
1	rs7527162	C	G	0.409543	1006
1	rs7531956	A	G	0.0536779	1006
1	rs4846937	A	G	0.267396	1006
1	rs7537056	T	C	0.0656064	1006
1	rs11122472	G	A	0.0168986	1006
1	rs73114065	G	A	0.267396	1006
1	rs12030887	C	T	0.0536779	1006
1	rs148591245	G	A	0.0109344	1006
1	rs6676364	C	A	0.398608	1006
1	rs12033321	A	G	0.054672	1006
1	rs78884792	C	T	0.0596421	1006
1	rs79731394	C	G	0.0606362	1006
1	rs73114068	G	A	0.264414	1006
1	rs73114070	C	G	0.326044	1006
1	rs76177557	A	G	0.0596421	1006
1	rs78982739	G	A	0.0596421	1006
1	rs148726505	G	A	0.0109344	1006
1	rs12401727	G	A	0.054672	1006
1	rs76981936	G	A	0.0596421	1006
1	rs4466664	C	G	0.0536779	1006
1	rs3811488	G	A	0.398608	1006
1	rs3811487	A	G	0.0168986	1006
1	rs3811486	A	G	0.110338	1006
1	rs34897003	G	A	0.0109344	1006
1	rs67854351	C	T	0.0198807	1006
1	rs16851183	T	C	0.0606362	1006
1	rs12405296	T	C	0.0536779	1006
1	rs4846938	G	C	0.0536779	1006
1	rs150334194	A	G	0.00894632	1006
1	rs115981709	A	G	0.0437376	1006
1	rs12563741	G	A	0.398608	1006
1	rs139306592	C	T	0.00596421	1006
1	rs182842011	A	G	0.00894632	1006
1	rs116037413	T	C	0.0198807	1006
1	rs118162296	G	A	0.151093	1006
1	rs144046643	G	T	0.0149105	1006
1	rs74143143	G	A	0.0168986	1006
1	rs12076454	C	T	0.0168986	1006
1	rs11122474	C	T	0.054672	1006
1	rs77016191	T	C	0.0526839	1006
1	rs72647703	G	A	0.0109344	1006
1	rs16851199	A	G	0.0298211	1006
1	rs76696380	G	A	0.0139165	1006
1	rs144895550	A	C	0.0596421	1006
1	rs6692490	A	G	0.409543	1006
1	rs73114080	G	A	0.115308	1006
1	rs16851200	C	T	0.0596421	1006
1	rs16851202	A	G	0.0596421	1006
1	rs4846939	A	G	0.727634	1006
1	rs4846940	C	T	0.0536779	1006
1	rs76188477	T	C	0.0149105	1006
1	rs6691461	C	T	0.0536779	1006
1	rs3748006	T	C	0.054672	1006
1	rs1923950	G	A	0.151093	1006
1	rs3748009	C	T	0.392644	1006
1	rs74514910	G	A	0.0109344	1006
1	rs2273965	C	T	0.0536779	1006
1	rs2273966	T	A	0.327038	1006
1	rs3789628	C	G	0.151093	1006
1	rs72647706	A	C	0.0149105	1006
1	rs3789629	A	G	0.392644	1006
1	rs16851220	G	A	0.0596421	1006
1	rs3789630	C	T	0.0168986	1006
1	rs78863923	G	A	0.0437376	1006
1	rs55931709	T	A	0.0328032	1006
1	rs3789632	C	T	0.054672	1006
1	rs4846848	A	G	0.409543	1006
1	rs3789633	A	G	0.054672	1006
1	rs116560859	C	T	0.027833	1006
1	rs3761942	A	G	0.0487078	1006
1	rs1872857	G	A	0.303181	1006
1	rs3761943	C	T	0.266402	1006
1	rs3761944	G	C	0.392644	1006
1	rs12565801	A	G	0.0487078	1006
1	rs656029	G	T	0.918489	1006
1	rs901675	A	G	0.712724	1006
1	rs1078484	G	A	0.409543	1006
1	rs12035955	C	T	0.0168986	1006
1	rs7537652	G	A	0.0656064	1006
1	rs12564954	G	C	0.0487078	1006
1	rs41303998	C	T	0.0596421	1006
1	rs41315597	C	T	0.115308	1006
1	rs115178318	A	C	0.0109344	1006
1	rs149845795	C	T	0.0119284	1006
1	rs12034414	G	A	0.0487078	1006
1	rs55942220	A	G	0.266402	1006
1	rs144177991	T	C	0.0149105	1006
1	rs6659947	T	G	0.115308	1006
1	rs78988790	G	A	0.0308151	1006
1	rs7553452	C	T	0.0596421	1006
1	rs7517968	T	G	0.0596421	1006
1	rs4846942	A	G	0.409543	1006
1	rs4846943	T	C	0.0487078	1006
1	rs77793224	A	T	0.0596421	1006
1	rs7517119	C	G	0.409543	1006
1	rs137946352	A	G	0.0447316	1006
1	rs77343885	A	G	0.0596421	1006
1	rs4846944	A	G	0.879722	1006
1	rs9432142	A	G	0.0109344	1006
1	rs632557	A	G	0.95328	1006
1	rs2296064	C	T	0.0168986	1006
1	rs16851269	C	T	0.115308	1006
1	rs3811485	G	A	0.115308	1006
1	rs7518564	G	C	0.728628	1006
1	rs16851270	G	A	0.110338	1006
1	rs3789634	A	G	0.0168986	1006
1	rs41271493	G	A	0.0109344	1006
1	rs16851273	C	T	0.0596421	1006
1	rs16851275	C	G	0.115308	1006
1	rs2279432	T	C	0.38171	1006
1	rs12724657	A	G	0.00994036	1006
1	rs3748011	G	T	0.0168986	1006
1	rs3748012	C	T	0.0168986	1006
1	rs4846849	G	T	0.410537	1006
1	rs142253241	C	T	0.0596421	1006
1	rs114739993	T	G	0.151093	1006
1	rs188991362	C	T	0.0109344	1006
1	rs1471916	G	T	0.728628	1006
1	rs1471915	A	G	0.879722	1006
1	rs9432145	G	A	0.84493	1006
1	rs4846945	T	C	0.410537	1006
1	rs4846850	A	G	0.382704	1006
1	rs73115705	C	T	0.115308	1006
1	rs114684874	C	T	0.0149105	1006
1	rs115255225	C	T	0.0596421	1006
1	rs184256971	C	T	0.0109344	1006
1	rs28490253	C	A	0.0497018	1006
1	rs143025734	C	T	0.0596421	1006
1	rs6678813	C	T	0.383698	1006
1	rs72650164	G	A	0.0109344	1006
1	rs12139970	G	T	0.284294	1006
1	rs72650167	C	T	0.0119284	1006
1	rs72650168	G	A	0.0586481	1006
1	rs6685692	C	T	0.0119284	1006
1	rs72762000	C	G	0.0198807	1006
1	rs6688462	C	G	0.724652	1006
1	rs116360935	C	T	0.0586481	1006
1	rs11122476	G	A	0.0497018	1006
1	rs12045859	G	T	0.0178926	1006
1	rs138340123	C	G	0.00795229	1006
1	rs76000797	C	T	0.151093	1006
1	rs11576324	A	G	0.449304	1006
1	rs11588358	C	T	0.430417	1006
1	rs17761459	A	C	0.148111	1006
1	rs7533085	A	G	0.0477137	1006
1	rs12091838	C	T	0.140159	1006
1	rs17710666	G	A	0.0606362	1006
1	rs61823322	T	C	0.0616302	1006
1	rs75186035	C	T	0.0596421	1006
1	rs62649454	A	G	0.0666004	1006
1	rs12046403	C	T	0.350895	1006
1	rs16851313	C	G	0.0626243	1006
1	rs115662751	T	G	0.0626243	1006
1	rs143085650	C	T	0.0159046	1006
1	rs16851315	C	T	0.0626243	1006
1	rs12748964	C	T	0.0437376	1006
1	rs7529464	G	C	0.233598	1006
1	rs9432148	T	C	0.234592	1006
1	rs115759053	G	A	0.0119284	1006
1	rs60064487	T	A	0.106362	1006
1	rs150443553	T	C	0.0119284	1006
1	rs35488932	C	T	0.0437376	1006
1	rs6698963	A	G	0.455268	1006
1	rs2273970	G	A	0.0437376	1006
1	rs2273968	T	C	0.106362	1006
1	rs2273967	C	T	0.233598	1006
1	rs15273	G	T	0.0119284	1006
1	rs72647711	G	A	0.0576541	1006
1	rs72647712	G	C	0.0576541	1006
1	rs3213494	G	T	0.0328032	1006
1	rs3213495	G	A	0.11829	1006
1	rs72647713	C	T	0.0188867	1006
1	rs16851328	G	A	0.0576541	1006
1	rs13728	T	C	0.159046	1006
1	rs3213496	A	C	0.0437376	1006
1	rs3213497	C	T	0.134195	1006
1	rs1043897	G	T	0.405567	1006
1	rs72647716	G	A	0.0119284	1006
1	rs1043900	G	A	0.200795	1006
1	rs13490	A	G	0.191849	1006
1	rs72647717	A	G	0.0149105	1006
1	rs16851339	T	A	0.202783	1006
1	rs11800118	C	T	0.144135	1006
1	rs10005	A	G	0.420477	1006
1	rs72647719	G	A	0.0119284	1006
1	rs7544606	G	C	0.145129	1006
1	rs1043908	A	G	0.121272	1006
1	rs72647721	T	C	0.054672	1006
1	rs72647722	T	A	0.054672	1006
1	rs3811484	A	G	0.0328032	1006
1	rs1043909	C	T	0.210736	1006
1	rs3088075	T	C	0.101392	1006
1	rs11620	T	C	0.440358	1006
1	rs1043941	T	C	0.806163	1006
1	rs1043944	A	G	0.806163	1006
1	rs7022	C	G	0.329026	1006
1	rs12563115	T	C	0.215706	1006
1	rs9431818	C	T	0.506958	1006
1	rs116285530	C	T	0.0586481	1006
1	rs77941957	T	C	0.0119284	1006
1	rs116780227	G	A	0.120278	1006
1	rs12066120	T	C	0.592445	1006
1	rs147945560	G	A	0.0586481	1006
1	rs6689887	C	T	0.501988	1006
1	rs12757317	C	T	0.212724	1006
1	rs6680658	G	A	0.242545	1006
1	rs17711569	G	A	0.027833	1006
1	rs72647725	T	C	0.0337972	1006
1	rs7534884	G	A	0.152087	1006
1	rs7543911	C	T	0.0924453	1006
1	rs72647727	C	T	0.0626243	1006
1	rs4846947	C	G	0.471173	1006
1	rs4846948	T	C	0.428429	1006
1	rs76400318	G	A	0.121272	1006
1	rs80265285	A	G	0.0516899	1006
1	rs7537849	G	A	0.0626243	1006
1	rs80323865	C	T	0.0626243	1006
1	rs17711754	G	A	0.027833	1006
1	rs75434142	C	G	0.0626243	1006
1	rs7511943	T	C	0.0924453	1006
1	rs6541309	T	C	0.471173	1006
1	rs6541310	G	A	0.471173	1006
1	rs35532120	A	G	0.152087	1006
1	rs6687864	G	A	0.12326	1006
1	rs17762687	T	G	0.0616302	1006
1	rs12402067	C	T	0.201789	1006
1	rs10864734	C	A	0.306163	1006
1	rs4390178	G	A	0.0616302	1006
1	rs4378211	A	G	0.470179	1006
1	rs151031440	C	T	0.00695825	1006
1	rs4631703	G	A	0.0616302	1006
1	rs7553123	C	T	0.368787	1006
1	rs7515369	T	G	0.368787	1006
1	rs7544554	G	A	0.368787	1006
1	rs11122478	A	C	0.101392	1006
1	rs901674	C	T	0.101392	1006
1	rs901673	A	G	0.101392	1006
1	rs59375809	A	G	0.213718	1006
1	rs11122479	A	T	0.101392	1006
1	rs901672	G	A	0.101392	1006
1	rs11122480	G	C	0.101392	1006
1	rs16851414	A	G	0.275348	1006
1	rs6541311	T	C	0.134195	1006
1	rs6541312	G	T	0.0328032	1006
1	rs34903586	T	C	0.275348	1006
1	rs9659321	G	A	0.0596421	1006
1	rs7521637	T	C	0.102386	1006
1	rs1998486	C	T	0.0328032	1006
1	rs16851421	A	G	0.316103	1006
1	rs11122481	T	C	0.101392	1006
1	rs140260187	G	A	0.0596421	1006
1	rs10047133	C	T	0.0328032	1006
1	rs78301620	A	T	0.0616302	1006
1	rs11122482	A	G	0.101392	1006
1	rs147136983	C	T	0.0328032	1006
1	rs184928758	G	A	0.0119284	1006
1	rs10864735	C	T	0.305169	1006
1	rs12030266	A	C	0.0437376	1006
1	rs4846851	G	A	0.0934394	1006
1	rs9793529	A	G	0.791252	1006
1	rs17711945	A	G	0.156064	1006
1	rs11122483	G	A	0.21173	1006
1	rs751646	G	A	0.156064	1006
1	rs751645	C	T	0.156064	1006
1	rs12729020	G	A	0.245527	1006
1	rs6665665	T	C	0.157058	1006
1	rs6696829	G	C	0.402584	1006
1	rs17842389	T	C	0.0606362	1006
1	rs61823327	T	C	0.245527	1006
1	rs116018786	C	T	0.0328032	1006
1	rs61823328	A	G	0.402584	1006
1	rs6666008	A	G	0.402584	1006
1	rs6700191	G	A	0.157058	1006
1	rs12402083	G	A	0.212724	1006
1	rs6669412	T	G	0.156064	1006
1	rs34995092	A	G	0.245527	1006
1	rs11122484	C	T	0.0417495	1006
1	rs55882850	C	T	0.184891	1006
1	rs116488983	G	A	0.00994036	1006
1	rs55716461	C	T	0.184891	1006
1	rs7529965	T	C	0.267396	1006
1	rs78381723	C	T	0.0178926	1006
1	rs6665985	G	A	0.428429	1006
1	rs79867492	T	A	0.16501	1006
1	rs2046614	C	A	0.552684	1006
1	rs74143172	C	T	0.0367793	1006
1	rs4846852	C	T	0.342942	1006
1	rs4846853	A	G	0.372763	1006
1	rs4846854	G	A	0.369781	1006
1	rs4846855	C	T	0.415507	1006
1	rs4846856	A	G	0.535785	1006
1	rs4846857	A	G	0.826044	1006
1	rs114592284	G	T	0.0168986	1006
1	rs1386584	A	G	0.889662	1006
1	rs17712125	A	G	0.170974	1006
1	rs11122486	C	T	0.38171	1006
1	rs1386583	C	T	0.252485	1006
1	rs6690154	T	C	0.209742	1006
1	rs901676	T	C	0.706759	1006
1	rs730087	G	A	0.65507	1006
1	rs141429903	G	A	0.0218688	1006
1	rs9432168	C	T	0.774354	1006
1	rs1471917	T	C	0.544732	1006
1	rs11122488	C	T	0.0198807	1006
1	rs34530485	G	C	0.0775348	1006
1	rs4414046	A	G	0.559642	1006
1	rs7546580	A	C	0.780318	1006
1	rs7549656	T	A	0.39662	1006
1	rs7533642	G	A	0.558648	1006
1	rs7518953	G	T	0.559642	1006
1	rs79414537	G	A	0.0228628	1006
1	rs34836081	A	G	0.0775348	1006
1	rs7531145	C	G	0.112326	1006
1	rs77934293	C	T	0.0308151	1006
1	rs9431827	C	T	0.664016	1006
1	rs9431828	C	G	0.580517	1006
1	rs16851477	T	A	0.0308151	1006
1	rs113909380	C	G	0.0467197	1006
1	rs149962977	T	C	0.0337972	1006
1	rs144682015	G	A	0.0308151	1006
1	rs1976129	G	A	0.659046	1006
1	rs7545190	T	C	0.0636183	1006
1	rs16851484	C	T	0.0308151	1006
1	rs16851486	C	T	0.0308151	1006
1	rs7529462	G	C	0.741551	1006
1	rs57894556	G	A	0.0337972	1006
1	rs1565090	A	G	0.634195	1006
1	rs74967416	C	T	0.0477137	1006
1	rs12131044	C	T	0.0109344	1006
1	rs75818809	C	T	0.0477137	1006
1	rs12128120	G	A	0.0218688	1006
1	rs901668	A	G	0.692843	1006
1	rs12078659	C	T	0.0656064	1006
1	rs11122489	A	G	0.692843	1006
1	rs12078835	C	T	0.0218688	1006
1	rs9793825	G	A	0.17495	1006
1	rs12133061	C	T	0.22167	1006
1	rs12135462	T	C	0.205765	1006
1	rs77677190	C	T	0.0477137	1006
1	rs11122490	T	C	0.206759	1006
1	rs12077522	G	A	0.0218688	1006
1	rs10864738	G	T	0.205765	1006
1	rs10864739	G	T	0.253479	1006
1	rs11122491	C	A	0.206759	1006
1	rs10779840	C	G	0.880716	1006
1	rs12136533	A	G	0.253479	1006
1	rs72763844	A	G	0.206759	1006
1	rs78301264	C	T	0.173956	1006
1	rs729299	C	T	0.626243	1006
1	rs71654318	G	T	0.11829	1006
1	rs12133101	T	C	0.17495	1006
1	rs729298	C	G	0.253479	1006
1	rs4259657	A	G	0.879722	1006
1	rs751463	C	T	0.0477137	1006
1	rs1051819	G	A	0.17495	1006
1	rs1051817	G	T	0.254473	1006
1	rs12078428	C	T	0.0218688	1006
1	rs78572177	C	G	0.0477137	1006
1	rs6541313	G	A	0.0626243	1006
1	rs1051814	T	C	0.636183	1006
1	rs10746515	C	G	0.862823	1006
1	rs10779842	A	C	0.884692	1006
1	rs76901643	C	T	0.05666	1006
1	rs11582949	G	T	0.195825	1006
1	rs140779729	T	A	0.0308151	1006
1	rs79434380	C	T	0.00994036	1006
1	rs71654319	T	C	0.295229	1006
1	rs184444825	G	A	0.234592	1006
1	rs11122493	C	T	0.582505	1006
1	rs77932220	G	A	0.177932	1006
1	rs116257428	A	G	0.0477137	1006
1	rs10864740	T	C	0.979125	1006
1	rs60920190	C	A	0.186879	1006
1	rs75905911	C	G	0.0208748	1006
1	rs114909543	T	C	0.0208748	1006
1	rs12134993	C	T	0.028827	1006
1	rs12132033	G	A	0.027833	1006
1	rs12135019	C	T	0.027833	1006
1	rs12079838	G	A	0.0328032	1006
1	rs76833939	G	A	0.027833	1006
1	rs12746063	C	T	0.549702	1006
1	rs184693384	A	C	0.0198807	1006
1	rs115210521	C	T	0.0298211	1006
1	rs77938605	C	T	0.027833	1006
1	rs11586112	C	A	0.549702	1006
1	rs73119525	G	A	0.0337972	1006
1	rs72763850	T	G	0.0208748	1006
1	rs116220788	T	C	0.0258449	1006
1	rs12087152	C	T	0.0208748	1006
1	rs4469718	C	T	0.836978	1006
1	rs11122494	G	A	0.202783	1006
1	rs12089782	C	T	0.0328032	1006
1	rs12083735	C	T	0.0328032	1006
1	rs1565092	C	T	0.547714	1006
1	rs1565091	C	T	0.545726	1006
1	rs115109176	G	A	0.0298211	1006
1	rs12088559	T	C	0.0328032	1006
1	rs35977389	T	C	0.596421	1006
1	rs78334603	T	C	0.027833	1006
1	rs2306813	G	A	0.15507	1006
1	rs114612308	G	A	0.028827	1006
1	rs72763858	C	T	0.0208748	1006
1	rs60154942	G	A	0.0328032	1006
1	rs12135882	G	A	0.578529	1006
1	rs12141113	A	G	0.027833	1006
1	rs12139590	C	G	0.0109344	1006
1	rs10864742	A	G	0.847913	1006
1	rs72763860	G	A	0.0347913	1006
1	rs78216640	T	C	0.156064	1006
1	rs16851511	T	C	0.0308151	1006
1	rs79814270	T	G	0.028827	1006
1	rs149282566	G	A	0.0149105	1006
1	rs12116691	T	C	0.482107	1006
1	rs12141070	G	A	0.482107	1006
1	rs12401370	T	C	0.480119	1006
1	rs7417737	T	C	0.480119	1006
1	rs881838	G	A	0.0168986	1006
1	rs7414802	G	A	0.480119	1006
1	rs7414930	G	T	0.500994	1006
1	rs11585755	C	T	0.0178926	1006
1	rs3811480	G	C	0.481113	1006
1	rs3811479	A	T	0.10338	1006
1	rs78566411	T	C	0.0178926	1006
1	rs3811478	A	G	0.499006	1006
1	rs3811476	G	A	0.084493	1006
1	rs17764085	C	T	0.0218688	1006
1	rs17764115	A	C	0.322068	1006
1	rs77261931	G	T	0.0109344	1006
1	rs138688351	C	A	0.00894632	1006
1	rs72763864	G	T	0.0387674	1006
1	rs10864744	A	C	0.500994	1006
1	rs12726792	C	A	0.322068	1006
1	rs11122496	A	G	0.481113	1006
1	rs10864745	G	A	0.480119	1006
1	rs78980876	A	T	0.10338	1006
1	rs16851522	G	A	0.0357853	1006
1	rs186102309	G	A	0.00298211	1006
1	rs12139772	G	T	0.0178926	1006
1	rs138331028	C	T	0.0377734	1006
1	rs1487535	C	T	0.5	1006
1	rs6687646	C	T	0.0357853	1006
1	rs901671	C	T	0.5	1006
1	rs140880596	G	A	0.0357853	1006
1	rs144643210	G	A	0.0417495	1006
1	rs72763867	C	T	0.0208748	1006
1	rs72763868	A	G	0.0357853	1006
1	rs67600075	G	C	0.0208748	1006
1	rs74965942	T	C	0.101392	1006
1	rs77491833	T	C	0.026839	1006
1	rs12049031	C	G	0.218688	1006
1	rs12142665	G	A	0.187873	1006
1	rs114202982	C	T	0.0159046	1006
1	rs721532	T	C	0.121272	1006
1	rs6693862	C	T	0.0308151	1006
1	rs34636747	C	T	0.0318091	1006
1	rs1008059	T	A	0.399602	1006
1	rs6663029	T	C	0.0775348	1006
1	rs72763870	A	G	0.0377734	1006
1	rs17713580	C	A	0.0337972	1006
1	rs16851556	G	C	0.314115	1006
1	rs183364342	G	A	0.00695825	1006
1	rs11577174	C	T	0.0168986	1006
1	rs148063274	G	A	0.0159046	1006
1	rs79242340	T	C	0.0119284	1006
1	rs4846949	G	A	0.296223	1006
1	rs1545969	A	G	0.289264	1006
1	rs61824784	A	G	0.0705765	1006
1	rs6664306	C	T	0.0526839	1006
1	rs6672118	T	C	0.0526839	1006
1	rs75371673	C	T	0.0516899	1006
1	rs12755630	C	T	0.314115	1006
1	rs74143195	T	C	0.0526839	1006
1	rs1108707	C	T	0.0526839	1006
1	rs80272310	G	A	0.00695825	1006
1	rs1108706	G	A	0.315109	1006
1	rs16851572	G	C	0.0526839	1006
1	rs74143196	C	T	0.0526839	1006
1	rs74143197	T	C	0.0526839	1006
1	rs828479	G	T	0.718688	1006
1	rs2009265	C	T	0.0526839	1006
1	rs74143198	A	C	0.0536779	1006
1	rs2820384	C	T	0.718688	1006
1	rs6671405	C	G	0.0526839	1006
1	rs828480	T	C	0.666004	1006
1	rs2820383	T	C	0.718688	1006
1	rs2632580	G	A	0.274354	1006
1	rs74143201	G	A	0.0526839	1006
1	rs4846950	A	G	0.718688	1006
1	rs6541314	G	C	0.440358	1006
1	rs2632579	C	T	0.645129	1006
1	rs2820382	T	C	0.718688	1006
1	rs149859293	G	A	0.0139165	1006
1	rs74230136	T	C	0.0516899	1006
1	rs2820381	G	A	0.717694	1006
1	rs79274680	C	A	0.0516899	1006
1	rs2632578	T	G	0.717694	1006
1	rs2632577	C	G	0.717694	1006
1	rs2632576	C	T	0.717694	1006
1	rs114279492	C	T	0.0149105	1006
1	rs2632575	A	G	0.717694	1006
1	rs2820380	T	C	0.710736	1006
1	rs72765636	T	C	0.0487078	1006
1	rs2632574	A	G	0.718688	1006
1	rs2632573	G	A	0.7167	1006
1	rs2820379	C	T	0.7167	1006
1	rs2820378	T	C	0.7167	1006
1	rs2632572	A	G	0.717694	1006
1	rs923303	C	T	0.7167	1006
1	rs923302	C	T	0.340954	1006
1	rs76730222	G	A	0.0516899	1006
1	rs55756832	G	A	0.027833	1006
1	rs12026370	G	A	0.12326	1006
1	rs1872856	C	T	0.717694	1006
1	rs1872855	T	A	0.7167	1006
1	rs1872854	T	C	0.7167	1006
1	rs1872853	C	T	0.7167	1006
1	rs2632571	C	T	0.7167	1006
1	rs2820377	C	G	0.718688	1006
1	rs2820376	G	A	0.720676	1006
1	rs2820375	G	C	0.720676	1006
1	rs2820374	G	A	0.717694	1006
1	rs2632570	G	C	0.717694	1006
1	rs2632569	A	C	0.718688	1006
1	rs12405197	T	C	0.367793	1006
1	rs76381237	C	T	0.0516899	1006
1	rs12731946	C	T	0.316103	1006
1	rs2632568	C	T	0.717694	1006
1	rs2795050	T	G	0.7167	1006
1	rs2632567	A	C	0.717694	1006
1	rs866140	G	C	0.7167	1006
1	rs2820373	T	C	0.718688	1006
1	rs828434	T	A	0.717694	1006
1	rs77871856	C	A	0.0516899	1006
1	rs76156627	G	A	0.0347913	1006
1	rs828435	C	G	0.718688	1006
1	rs828436	C	T	0.240557	1006
1	rs828438	G	A	0.718688	1006
1	rs72765643	C	T	0.0208748	1006
1	rs828439	T	C	0.718688	1006
1	rs828440	G	C	0.718688	1006
1	rs828441	A	G	0.718688	1006
1	rs78678935	T	C	0.11332	1006
1	rs828442	T	C	0.719682	1006
1	rs862444	G	A	0.719682	1006
1	rs17765313	C	T	0.0516899	1006
1	rs828443	G	C	0.718688	1006
1	rs828444	C	A	0.718688	1006
1	rs828445	C	T	0.718688	1006
1	rs828446	C	T	0.718688	1006
1	rs828447	C	T	0.718688	1006
1	rs828448	T	C	0.402584	1006
1	rs828449	C	T	0.718688	1006
1	rs828450	C	T	0.718688	1006
1	rs828451	G	A	0.718688	1006
1	rs865470	A	G	0.718688	1006
1	rs828452	T	C	0.718688	1006
1	rs828453	A	C	0.718688	1006
1	rs828454	G	A	0.715706	1006
1	rs6541316	T	C	0.717694	1006
1	rs828455	G	A	0.717694	1006
1	rs2820371	A	G	0.717694	1006
1	rs2632565	A	G	0.717694	1006
1	rs114513540	C	T	0.0129225	1006
1	rs12739162	G	A	0.32008	1006
1	rs828456	G	A	0.0109344	1006
1	rs78441427	A	G	0.0516899	1006
1	rs828457	G	A	0.7167	1006
1	rs828458	C	T	0.388668	1006
1	rs828459	G	T	0.7167	1006
1	rs828460	C	T	0.388668	1006
1	rs901669	C	T	0.328032	1006
1	rs78456011	T	C	0.0318091	1006
1	rs828461	T	C	0.34493	1006
1	rs78698802	G	C	0.0516899	1006
1	rs16851635	C	T	0.0516899	1006
1	rs4846952	G	A	0.32008	1006
1	rs828462	A	T	0.717694	1006
1	rs828463	G	A	0.7167	1006
1	rs4846953	G	A	0.271372	1006
1	rs11581463	G	A	0.32008	1006
1	rs828464	A	G	0.717694	1006
1	rs77124101	G	A	0.0516899	1006
1	rs6693341	C	T	0.32008	1006
1	rs9786936	C	T	0.32008	1006
1	rs17765720	T	C	0.0417495	1006
1	rs147260834	C	G	0.0188867	1006
1	rs901670	G	A	0.0248509	1006
1	rs11805436	G	A	0.0516899	1006
1	rs115956572	C	T	0.0357853	1006
1	rs11807429	A	G	0.0516899	1006
1	rs701170	C	A	0.335984	1006
1	rs79346025	C	T	0.0516899	1006
1	rs74904648	C	A	0.0516899	1006
1	rs59201794	T	C	0.0516899	1006
1	rs4846954	A	T	0.313121	1006
1	rs12755388	C	T	0.328032	1006
1	rs57298062	G	A	0.0516899	1006
1	rs57119321	G	A	0.0516899	1006
1	rs828465	G	A	0.335984	1006
1	rs79703319	A	G	0.0536779	1006
1	rs76921480	G	A	0.0536779	1006
1	rs57166897	G	A	0.0536779	1006
1	rs75127771	C	T	0.0119284	1006
1	rs77814294	T	C	0.0188867	1006
1	rs56320436	G	A	0.199801	1006
1	rs828466	T	A	0.67992	1006
1	rs139852335	G	T	0.0159046	1006
1	rs11806158	C	A	0.385686	1006
1	rs11585480	T	C	0.0318091	1006
1	rs828467	C	T	0.28827	1006
1	rs11806817	A	G	0.395626	1006
1	rs74486547	A	T	0.0367793	1006
1	rs75562551	C	A	0.0536779	1006
1	rs75706458	T	C	0.0357853	1006
1	rs1341973	C	T	0.395626	1006
1	rs4846956	C	T	0.387674	1006
1	rs74578471	C	T	0.0536779	1006
1	rs72765665	C	T	0.389662	1006
1	rs72765667	A	G	0.389662	1006
1	rs68053172	G	A	0.389662	1006
1	rs77120293	C	T	0.0119284	1006
1	rs16851659	C	G	0.388668	1006
1	rs12746891	A	G	0.395626	1006
1	rs4548449	G	A	0.0427435	1006
1	rs7517370	A	C	0.0357853	1006
1	rs7549147	G	A	0.395626	1006
1	rs111484011	A	G	0.0536779	1006
1	rs828468	A	G	0.332008	1006
1	rs71654321	C	T	0.0318091	1006
1	rs2820370	G	A	0.163022	1006
1	rs71654322	T	C	0.0318091	1006
1	rs12040510	C	T	0.297217	1006
1	rs78668525	C	G	0.0536779	1006
1	rs114271080	G	A	0.0357853	1006
1	rs11587001	C	G	0.0318091	1006
1	rs116433231	G	A	0.0357853	1006
1	rs828469	G	T	0.300199	1006
1	rs828470	T	C	0.332008	1006
1	rs17715058	C	T	0.054672	1006
1	rs76955748	C	T	0.0357853	1006
1	rs17782420	C	T	0.140159	1006
1	rs828471	C	T	0.332008	1006
1	rs863789	A	G	0.719682	1006
1	rs17715142	T	C	0.0536779	1006
1	rs181467265	G	A	0.00795229	1006
1	rs270854	G	C	0.718688	1006
1	rs270855	G	A	0.574553	1006
1	rs34416459	G	C	0.0318091	1006
1	rs270856	T	C	0.54672	1006
1	rs270857	A	G	0.176938	1006
1	rs270858	G	A	0.133201	1006
1	rs270859	C	T	0.595427	1006
1	rs270860	A	G	0.313121	1006
1	rs140886108	A	G	0.0318091	1006
1	rs828475	C	T	0.878728	1006
1	rs11584333	G	A	0.32008	1006
1	rs35659023	C	T	0.0328032	1006
1	rs2795048	T	C	0.0536779	1006
1	rs12406944	G	A	0.321074	1006
1	rs12407923	C	T	0.321074	1006
1	rs115796101	G	C	0.0328032	1006
1	rs116293385	C	T	0.0397614	1006
1	rs270848	T	C	0.520875	1006
1	rs270849	G	A	0.476143	1006
1	rs17598179	G	A	0.0347913	1006
1	rs36024775	C	T	0.054672	1006
1	rs34700798	G	A	0.0646123	1006
1	rs35745805	G	A	0.0656064	1006
1	rs270850	T	C	0.270378	1006
1	rs57037382	G	C	0.0238569	1006
1	rs11586459	G	T	0.055666	1006
1	rs12041375	G	A	0.182903	1006
1	rs77873697	C	T	0.0238569	1006
1	rs11122501	A	C	0.0685885	1006
1	rs11122502	A	C	0.0685885	1006
1	rs11122503	C	G	0.0695825	1006
1	rs73102039	A	G	0.0497018	1006
1	rs78396957	C	T	0.114314	1006
1	rs76733556	C	T	0.0208748	1006
1	rs270851	G	A	0.819085	1006
1	rs270852	T	C	0.743539	1006
1	rs74146014	A	C	0.0258449	1006
1	rs12409745	C	T	0.0178926	1006
1	rs270853	A	G	0.310139	1006
1	rs74370882	G	C	0.0626243	1006
1	rs73102042	T	C	0.0218688	1006
1	rs55821720	A	G	0.0198807	1006
1	rs11122504	C	T	0.143141	1006
1	rs11122505	A	G	0.143141	1006
1	rs11588569	G	C	0.150099	1006
1	rs111424581	G	A	0.0228628	1006
1	rs12045434	G	A	0.082505	1006
1	rs11591207	A	T	0.0675944	1006
1	rs11122506	C	T	0.143141	1006
1	rs148372455	C	T	0.00497018	1006
1	rs4846958	A	C	0.150099	1006
1	rs74796283	C	G	0.0626243	1006
1	rs71654323	C	T	0.0596421	1006
1	rs71654324	G	C	0.0596421	1006
1	rs75858596	C	G	0.0626243	1006
1	rs112019142	C	T	0.0626243	1006
1	rs11586796	G	C	0.143141	1006
1	rs4846959	T	C	0.0198807	1006
1	rs7535049	A	C	0.143141	1006
1	rs4846962	C	T	0.0626243	1006
1	rs12725239	G	T	0.0695825	1006
1	rs76757692	G	A	0.0477137	1006
1	rs12045894	C	A	0.0198807	1006
1	rs74146015	G	C	0.0198807	1006
1	rs11122507	G	A	0.142147	1006
1	rs12143844	A	G	0.150099	1006
1	rs60639477	C	T	0.0198807	1006
1	rs11122508	G	C	0.249503	1006
1	rs74146017	G	A	0.0198807	1006
1	rs79945273	T	C	0.10338	1006
1	rs6694936	T	G	0.150099	1006
1	rs6695213	A	G	0.0626243	1006
1	rs6695328	A	G	0.150099	1006
1	rs12401331	C	T	0.150099	1006
1	rs149873755	A	T	0.0139165	1006
1	rs35169342	T	C	0.0666004	1006
1	rs6701574	A	G	0.150099	1006
1	rs6656262	T	C	0.150099	1006
1	rs6659195	T	G	0.150099	1006
1	rs6690823	G	C	0.0626243	1006
1	rs6700411	C	T	0.082505	1006
1	rs6656678	A	G	0.150099	1006
1	rs113088552	C	T	0.0626243	1006
1	rs140026782	G	A	0.0129225	1006
1	rs11577278	T	A	0.0675944	1006
1	rs75957105	A	G	0.0447316	1006
1	rs11122509	T	C	0.452286	1006
1	rs34395222	G	A	0.0775348	1006
1	rs12411046	G	C	0.364811	1006
1	rs11122510	T	C	0.451292	1006
1	rs34280587	T	C	0.0675944	1006
1	rs34034640	C	G	0.0675944	1006
1	rs12026674	T	C	0.452286	1006
1	rs61824802	T	C	0.364811	1006
1	rs1573010	C	T	0.0188867	1006
1	rs61824803	G	A	0.362823	1006
1	rs35517185	C	T	0.0675944	1006
1	rs35364632	G	A	0.0675944	1006
1	rs139180870	C	T	0.0149105	1006
1	rs78915563	T	C	0.0139165	1006
1	rs76318294	T	G	0.10338	1006
1	rs12025498	C	T	0.0208748	1006
1	rs58692151	C	T	0.0894632	1006
1	rs111303707	A	T	0.0675944	1006
1	rs11122511	G	A	0.0218688	1006
1	rs141729660	C	T	0.0159046	1006
1	rs11122512	C	T	0.0904573	1006
1	rs12729707	T	C	0.0685885	1006
1	rs74146024	A	G	0.0218688	1006
1	rs12739491	T	C	0.0685885	1006
1	rs12064881	G	A	0.0218688	1006
1	rs11580469	C	A	0.0685885	1006
1	rs11581264	A	T	0.0685885	1006
1	rs111713276	T	A	0.0417495	1006
1	rs12023508	G	A	0.084493	1006
1	rs113202442	C	A	0.0685885	1006
1	rs138134082	G	C	0.0685885	1006
1	rs182403984	C	G	0.0109344	1006
1	rs12031576	T	C	0.0904573	1006
1	rs12032675	A	G	0.0904573	1006
1	rs12031283	C	T	0.0904573	1006
1	rs71654326	A	G	0.0685885	1006
1	rs1418132	G	C	0.0904573	1006
1	rs4846963	C	T	0.0218688	1006
1	rs4846964	T	A	0.0904573	1006
1	rs115789696	G	A	0.00894632	1006
1	rs4846965	G	A	0.0218688	1006
1	rs11122513	A	G	0.0228628	1006
1	rs116938129	A	G	0.0228628	1006
1	rs75539257	T	C	0.0228628	1006
1	rs75259920	G	A	0.0228628	1006
1	rs142803326	G	A	0.00894632	1006
1	rs141035386	G	A	0.0149105	1006
1	rs71654327	G	A	0.0685885	1006
1	rs12027414	T	G	0.0238569	1006
1	rs12023074	G	A	0.0218688	1006
1	rs112716918	C	G	0.0109344	1006
1	rs78484407	C	T	0.0109344	1006
1	rs12760387	A	G	0.0685885	1006
1	rs12731028	T	C	0.0904573	1006
1	rs1040897	T	C	0.0914513	1006
1	rs12753479	G	C	0.0656064	1006
1	rs4846966	T	G	0.0874751	1006
1	rs78194966	G	A	0.0139165	1006
1	rs4846967	A	C	0.0208748	1006
1	rs11122514	C	T	0.0874751	1006
1	rs35921082	G	T	0.0666004	1006
1	rs11122516	T	A	0.0208748	1006
1	rs12033367	A	G	0.0208748	1006
1	rs12030210	G	A	0.0208748	1006
1	rs114723241	G	C	0.0228628	1006
1	rs113661382	C	T	0.0188867	1006
1	rs12031310	G	A	0.0208748	1006
1	rs55766038	T	C	0.0208748	1006
1	rs35519378	A	G	0.0874751	1006
1	rs34982299	G	A	0.0666004	1006
1	rs4846969	T	C	0.0208748	1006
1	rs34268709	A	G	0.318091	1006
1	rs12030804	C	A	0.0874751	1006
1	rs11122517	A	T	0.0208748	1006
1	rs151111900	C	G	0.244533	1006
1	rs78363998	C	T	0.0218688	1006
1	rs12736128	G	T	0.0666004	1006
1	rs34761411	G	A	0.0666004	1006
1	rs55679423	T	C	0.0874751	1006
1	rs12131467	C	A	0.0149105	1006
1	rs728711	A	G	0.318091	1006
1	rs6541317	G	C	0.405567	1006
1	rs114896478	A	G	0.0188867	1006
1	rs7548648	C	T	0.0198807	1006
1	rs10489700	C	A	0.318091	1006
1	rs7556179	T	C	0.0208748	1006
1	rs11583361	G	A	0.318091	1006
1	rs11586107	T	C	0.405567	1006
1	rs11585662	A	G	0.318091	1006
1	rs11122518	G	A	0.405567	1006
1	rs10489699	G	C	0.318091	1006
1	rs7514115	A	G	0.602386	1006
1	rs80274014	G	T	0.0467197	1006
1	rs12035809	G	A	0.0198807	1006
1	rs4846970	T	C	0.0198807	1006
1	rs57865773	A	G	0.0198807	1006
1	rs60473465	G	A	0.0198807	1006
1	rs11583844	A	C	0.0675944	1006
1	rs77452614	C	T	0.0198807	1006
1	rs79840443	C	G	0.0675944	1006
1	rs74351004	A	G	0.0198807	1006
1	rs113014636	T	A	0.0417495	1006
1	rs61824821	C	A	0.318091	1006
1	rs75669248	C	T	0.0198807	1006
1	rs12731902	C	T	0.406561	1006
1	rs17598763	G	A	0.318091	1006
1	rs11585204	C	T	0.0675944	1006
1	rs11583788	G	C	0.0675944	1006
1	rs151098543	T	C	0.0198807	1006
1	rs11585740	C	G	0.324056	1006
1	rs11586533	A	G	0.399602	1006
1	rs11585829	C	G	0.38171	1006
1	rs73102062	T	C	0.054672	1006
1	rs72765683	C	T	0.0228628	1006
1	rs16851758	A	G	0.402584	1006
1	rs34515214	A	G	0.382704	1006
1	rs12723140	T	A	0.382704	1006
1	rs12041389	C	T	0.0198807	1006
1	rs147956721	T	C	0.0218688	1006
1	rs12043756	A	C	0.0198807	1006
1	rs55738522	T	C	0.40159	1006
1	rs12044478	A	T	0.0198807	1006
1	rs71654329	G	C	0.0576541	1006
1	rs112776489	G	C	0.0457256	1006
1	rs12748687	A	G	0.0576541	1006
1	rs61824823	C	T	0.324056	1006
1	rs4846971	A	G	0.0178926	1006
1	rs61824824	G	A	0.0735586	1006
1	rs2396	C	T	0.380716	1006
1	rs74887713	A	G	0.0417495	1006
1	rs1361638	A	G	0.0248509	1006
1	rs10429981	A	G	0.0248509	1006
1	rs12731579	T	C	0.0606362	1006
1	rs12737059	T	C	0.0606362	1006
1	rs1418131	C	T	0.323062	1006
1	rs61824826	T	G	0.0586481	1006
1	rs11122521	A	G	0.410537	1006
1	rs61824827	C	T	0.317097	1006
1	rs61824830	C	T	0.0198807	1006
1	rs6676503	C	A	0.200795	1006
1	rs74532163	G	A	0.055666	1006
1	rs11590430	T	G	0.322068	1006
1	rs200165	G	T	0.643141	1006
1	rs200164	G	A	0.258449	1006
1	rs140845834	T	A	0.116302	1006
1	rs12401453	T	G	0.0248509	1006
1	rs12725600	T	A	0.0616302	1006
1	rs12751734	C	A	0.0616302	1006
1	rs35872279	C	T	0.0616302	1006
1	rs150910150	A	G	0.0119284	1006
1	rs146091198	A	G	0.0616302	1006
1	rs144090816	G	A	0.0248509	1006
1	rs111226552	C	T	0.0616302	1006
1	rs189706675	T	C	0.0159046	1006
1	rs75500514	C	G	0.0606362	1006
1	rs200163	A	T	0.644135	1006
1	rs17598931	T	C	0.298211	1006
1	rs200162	T	C	0.644135	1006
1	rs108251	C	A	0.258449	1006
1	rs76107942	G	A	0.0357853	1006
1	rs76031111	G	A	0.0397614	1006
1	rs200161	T	A	0.643141	1006
1	rs200160	A	T	0.644135	1006
1	rs200159	T	C	0.258449	1006
1	rs200158	G	A	0.258449	1006
1	rs17657706	G	A	0.0725646	1006
1	rs200157	C	T	0.644135	1006
1	rs71654330	C	T	0.00994036	1006
1	rs79780221	A	G	0.055666	1006
1	rs12048353	C	T	0.0238569	1006
1	rs34029153	C	A	0.0606362	1006
1	rs1018553	A	C	0.0477137	1006
1	rs34048719	C	T	0.0606362	1006
1	rs35282446	A	C	0.0606362	1006
1	rs12724046	A	G	0.0616302	1006
1	rs113822007	G	A	0.055666	1006
1	rs115141289	C	G	0.0149105	1006
1	rs34146948	T	C	0.0616302	1006
1	rs12023570	T	G	0.0238569	1006
1	rs11122522	G	A	0.0159046	1006
1	rs34625706	A	C	0.0616302	1006
1	rs12024407	T	C	0.0248509	1006
1	rs78263152	G	A	0.05666	1006
1	rs853020	C	T	0.762425	1006
1	rs34058951	T	G	0.0616302	1006
1	rs853021	T	C	0.243539	1006
1	rs112692153	T	C	0.0119284	1006
1	rs853022	C	T	0.762425	1006
1	rs112716974	G	A	0.0735586	1006
1	rs12119841	A	C	0.128231	1006
1	rs146599300	T	A	0.0238569	1006
1	rs76769726	A	G	0.0238569	1006
1	rs61824833	C	T	0.301193	1006
1	rs74726720	A	T	0.0238569	1006
1	rs10864749	G	C	0.131213	1006
1	rs17599080	C	A	0.301193	1006
1	rs12064727	A	G	0.192843	1006
1	rs853023	G	A	0.10835	1006
1	rs76656939	G	A	0.0616302	1006
1	rs71654331	G	C	0.0616302	1006
1	rs71654332	G	A	0.0616302	1006
1	rs78257491	T	C	0.0149105	1006
1	rs12123787	T	A	0.22167	1006
1	rs4846972	T	C	0.533797	1006
1	rs71654333	T	A	0.0616302	1006
1	rs74852608	T	C	0.0238569	1006
1	rs11122523	T	A	0.518887	1006
1	rs77449068	T	C	0.128231	1006
1	rs61824834	G	C	0.0606362	1006
1	rs6674676	T	C	0.11829	1006
1	rs1029686	T	C	0.0248509	1006
1	rs79752814	C	T	0.0248509	1006
1	rs701152	G	A	0.244533	1006
1	rs4029801	G	A	0.518887	1006
1	rs61824835	A	G	0.181909	1006
1	rs71654334	C	T	0.0616302	1006
1	rs12748691	A	G	0.00994036	1006
1	rs853024	C	T	0.819085	1006
1	rs74748865	C	T	0.0407555	1006
1	rs12117278	G	C	0.220676	1006
1	rs74142915	G	T	0.0149105	1006
1	rs17599139	G	A	0.0606362	1006
1	rs12026061	C	T	0.520875	1006
1	rs853010	T	G	0.763419	1006
1	rs853011	G	A	0.242545	1006
1	rs853012	T	C	0.242545	1006
1	rs34895094	T	G	0.0616302	1006
1	rs11122524	T	A	0.4334	1006
1	rs76799694	G	A	0.0238569	1006
1	rs74491417	A	G	0.0258449	1006
1	rs76056295	G	C	0.0258449	1006
1	rs726683	A	G	0.519881	1006
1	rs12724368	C	T	0.0616302	1006
1	rs4846974	G	A	0.0258449	1006
1	rs1341971	G	T	0.219682	1006
1	rs77090784	A	C	0.026839	1006
1	rs35477106	A	C	0.0616302	1006
1	rs10864750	T	G	0.119284	1006
1	rs10864751	A	C	0.49503	1006
1	rs1418133	G	A	0.314115	1006
1	rs12405130	A	G	0.026839	1006
1	rs12073124	A	T	0.11829	1006
1	rs12404635	C	A	0.026839	1006
1	rs1418134	A	C	0.436382	1006
1	rs78121894	G	A	0.0606362	1006
1	rs11802788	G	A	0.219682	1006
1	rs34535377	C	T	0.0606362	1006
1	rs11581828	C	T	0.316103	1006
1	rs6541318	G	A	0.0149105	1006
1	rs4846975	C	T	0.026839	1006
1	rs1341972	A	G	0.317097	1006
1	rs78261342	G	C	0.0606362	1006
1	rs853016	G	A	0.101392	1006
1	rs4846976	A	G	0.0347913	1006
1	rs4846977	C	T	0.026839	1006
1	rs56326015	C	A	0.0606362	1006
1	rs10442710	G	T	0.0536779	1006
1	rs853017	T	C	0.238569	1006
1	rs80108443	A	G	0.00994036	1006
1	rs1935297	G	C	0.0119284	1006
1	rs10442711	C	T	0.159046	1006
1	rs79524880	G	A	0.00894632	1006
1	rs853018	C	T	0.758449	1006
1	rs853019	T	C	0.809145	1006
1	rs58930855	G	A	0.0467197	1006
1	rs1954264	C	T	0.484095	1006
1	rs7539779	T	G	0.127237	1006
1	rs11122525	A	G	0.199801	1006
1	rs116201940	G	C	0.0178926	1006
1	rs61823480	C	G	0.15507	1006
1	rs72767255	G	A	0.0298211	1006
1	rs61823481	T	G	0.156064	1006
1	rs1637972	C	T	0.0139165	1006
1	rs865907	G	A	0.425447	1006
1	rs740493	C	T	0.084493	1006
1	rs740494	C	G	0.194831	1006
1	rs701153	C	T	0.219682	1006
1	rs12745325	G	T	0.0497018	1006
1	rs852996	G	A	0.0139165	1006
1	rs77793617	A	G	0.084493	1006
1	rs852997	T	G	0.16998	1006
1	rs12740278	T	C	0.0506958	1006
1	rs1773698	A	C	0.16998	1006
1	rs10465713	T	C	0.0516899	1006
1	rs852998	T	C	0.16998	1006
1	rs852999	T	C	0.16998	1006
1	rs853000	G	A	0.16998	1006
1	rs853001	T	C	0.181909	1006
1	rs12134987	A	G	0.521869	1006
1	rs7551973	C	T	0.163022	1006
1	rs74448796	T	C	0.0328032	1006
1	rs7555103	C	T	0.496024	1006
1	rs853002	C	G	0.0139165	1006
1	rs72749903	G	A	0.028827	1006
1	rs11583662	C	T	0.0506958	1006
1	rs10779843	C	T	0.622266	1006
1	rs853004	G	A	0.0139165	1006
1	rs34270208	C	T	0.0506958	1006
1	rs853005	A	G	0.0139165	1006
1	rs146715441	G	A	0.0178926	1006
1	rs12405891	G	A	0.0407555	1006
1	rs17658260	C	T	0.0894632	1006
1	rs853006	T	G	0.95328	1006
1	rs6660476	T	C	0.730616	1006
1	rs853007	G	A	0.0139165	1006
1	rs853008	A	T	0.125249	1006
1	rs6661286	A	G	0.782306	1006
1	rs860460	C	G	0.127237	1006
1	rs6661407	A	C	0.717694	1006
1	rs56379735	C	A	0.0308151	1006
1	rs12743217	C	G	0.0636183	1006
1	rs11122528	T	C	0.717694	1006
1	rs853009	A	G	0.127237	1006
1	rs862473	C	T	0.0139165	1006
1	rs2530359	T	C	0.127237	1006
1	rs2530360	G	T	0.88668	1006
1	rs2354160	A	C	0.0636183	1006
1	rs35167181	C	T	0.0636183	1006
1	rs12753815	C	T	0.0636183	1006
1	rs150252395	C	A	0.0159046	1006
1	rs61823482	G	A	0.0119284	1006
1	rs6671466	T	G	0.759443	1006
1	rs2494165	A	C	0.0139165	1006
1	rs113628937	A	G	0.697813	1006
1	rs149890004	T	G	0.0636183	1006
1	rs1101455	G	A	0.950298	1006
1	rs111876738	A	T	0.166998	1006
1	rs11586829	A	G	0.592445	1006
1	rs1101456	A	G	0.951292	1006
1	rs1101457	T	C	0.887674	1006
1	rs34101496	G	A	0.0636183	1006
1	rs140452146	C	T	0.0198807	1006
1	rs146992143	G	C	0.0328032	1006
1	rs187049234	G	A	0.0198807	1006
1	rs1101458	G	A	0.951292	1006
1	rs1637985	A	G	0.190855	1006
1	rs1637986	C	T	0.127237	1006
1	rs71654337	T	G	0.0636183	1006
1	rs116234797	T	A	0.0646123	1006
1	rs853424	G	A	0.295229	1006
1	rs12731744	A	G	0.0596421	1006
1	rs12731761	A	G	0.0596421	1006
1	rs12724524	C	T	0.0636183	1006
1	rs853425	A	G	0.358847	1006
1	rs115546152	A	G	0.0337972	1006
1	rs12139185	C	T	0.114314	1006
1	rs853426	G	C	0.180915	1006
1	rs12140088	C	G	0.466203	1006
1	rs139236982	G	A	0.0646123	1006
1	rs12143440	T	C	0.466203	1006
1	rs853428	T	C	0.296223	1006
1	rs1101459	C	G	0.360835	1006
1	rs1101460	A	G	0.180915	1006
1	rs147688745	T	C	0.0258449	1006
1	rs1101461	G	A	0.0139165	1006
1	rs1101462	C	T	0.192843	1006
1	rs115762503	T	C	0.0636183	1006
1	rs853429	A	G	0.129225	1006
1	rs36124840	A	G	0.0636183	1006
1	rs34973720	G	A	0.0636183	1006
1	rs12748978	A	G	0.0636183	1006
1	rs35434237	A	T	0.0636183	1006
1	rs11811473	A	G	0.696819	1006
1	rs113488235	C	T	0.11332	1006
1	rs853430	G	A	0.0139165	1006
1	rs11590246	C	T	0.0636183	1006
1	rs853431	A	G	0.181909	1006
1	rs6686475	C	T	0.156064	1006
1	rs77348876	C	G	0.0636183	1006
1	rs12401519	T	C	0.0626243	1006
1	rs12745261	C	A	0.0636183	1006
1	rs12730062	G	A	0.0636183	1006
1	rs149080040	C	T	0.0318091	1006
1	rs72749911	A	T	0.11332	1006
1	rs11587661	T	A	0.0636183	1006
1	rs701154	A	G	0.181909	1006
1	rs11587280	A	G	0.0636183	1006
1	rs701156	G	T	0.0139165	1006
1	rs11588182	T	C	0.0636183	1006
1	rs11585598	G	A	0.0636183	1006
1	rs72749912	T	C	0.114314	1006
1	rs11585649	G	A	0.0636183	1006
1	rs853434	T	G	0.952286	1006
1	rs79594390	A	T	0.0318091	1006
1	rs853436	T	C	0.952286	1006
1	rs701157	T	C	0.428429	1006
1	rs853437	G	A	0.184891	1006
1	rs58096845	G	A	0.128231	1006
1	rs75571736	G	A	0.0745527	1006
1	rs3849295	A	C	0.129225	1006
1	rs12042923	G	A	0.156064	1006
1	rs59400867	C	A	0.0497018	1006
1	rs3895711	A	T	0.0656064	1006
1	rs12139982	G	A	0.11332	1006
1	rs12144051	C	T	0.0129225	1006
1	rs6675897	G	T	0.15507	1006
1	rs35589973	A	G	0.0646123	1006
1	rs853439	A	C	0.306163	1006
1	rs11589172	T	A	0.128231	1006
1	rs853440	G	A	0.295229	1006
1	rs57686818	A	G	0.0646123	1006
1	rs4328081	G	A	0.0646123	1006
1	rs115063866	G	C	0.0119284	1006
1	rs71654339	A	T	0.128231	1006
1	rs12409456	C	T	0.0636183	1006
1	rs115009761	C	T	0.0159046	1006
1	rs853441	A	G	0.428429	1006
1	rs148826017	C	G	0.0139165	1006
1	rs853442	C	A	0.127237	1006
1	rs853443	T	C	0.0149105	1006
1	rs12410318	A	T	0.128231	1006
1	rs35209342	C	G	0.0646123	1006
1	rs12409070	G	A	0.0636183	1006
1	rs853444	A	G	0.885686	1006
1	rs6541320	C	T	0.178926	1006
1	rs35350369	T	C	0.0656064	1006
1	rs853446	A	T	0.0168986	1006
1	rs16851924	T	C	0.0636183	1006
1	rs6541321	T	C	0.142147	1006
1	rs140094357	T	C	0.0357853	1006
1	rs72749914	C	T	0.141153	1006
1	rs11122531	G	A	0.540755	1006
1	rs10864755	C	T	0.722664	1006
1	rs7545633	A	G	0.207753	1006
1	rs6692923	A	G	0.0139165	1006
1	rs853447	C	G	0.0626243	1006
1	rs3904042	T	A	0.522863	1006
1	rs35232235	G	A	0.05666	1006
1	rs75139267	C	T	0.0119284	1006
1	rs4846979	A	G	0.560636	1006
1	rs79241508	G	C	0.0377734	1006
1	rs701164	G	A	0.628231	1006
1	rs16851934	C	T	0.0904573	1006
1	rs71654341	C	T	0.0656064	1006
1	rs141830714	A	G	0.0417495	1006
1	rs853448	A	C	0.22167	1006
1	rs11811217	G	A	0.0815109	1006
1	rs35009281	A	G	0.0735586	1006
1	rs853450	A	G	0.389662	1006
1	rs72749917	C	G	0.0506958	1006
1	rs853452	C	T	0.193837	1006
1	rs78640577	T	C	0.0328032	1006
1	rs76129771	C	A	0.0695825	1006
1	rs11122534	A	G	0.166998	1006
1	rs12064669	T	C	0.0934394	1006
1	rs853453	G	A	0.193837	1006
1	rs2883155	T	G	0.730616	1006
1	rs56382334	C	G	0.0477137	1006
1	rs1752190	A	G	0.05666	1006
1	rs74766600	G	A	0.0477137	1006
1	rs76145491	A	C	0.0705765	1006
1	rs77723639	G	C	0.0457256	1006
1	rs1752189	C	G	0.227634	1006
1	rs4846982	T	C	0.604374	1006
1	rs12748513	T	C	0.0685885	1006
1	rs34725570	C	A	0.0685885	1006
1	rs740489	A	C	0.631213	1006
1	rs11122535	A	C	0.0934394	1006
1	rs3904040	G	A	0.0934394	1006
1	rs1327698	C	T	0.929423	1006
1	rs80056941	A	G	0.0357853	1006
1	rs1637928	A	G	0.388668	1006
1	rs11580919	A	G	0.0685885	1006
1	rs34827396	C	T	0.00894632	1006
1	rs758216	T	A	0.131213	1006
1	rs12063832	A	G	0.0924453	1006
1	rs140959054	T	C	0.0109344	1006
1	rs1637930	A	G	0.390656	1006
1	rs1615876	T	C	0.126243	1006
1	rs1637931	C	T	0.127237	1006
1	rs12068056	T	C	0.0924453	1006
1	rs12123188	A	T	0.0994036	1006
1	rs75191987	G	A	0.0675944	1006
1	rs12060563	G	A	0.0924453	1006
1	rs1320459	T	C	0.390656	1006
1	rs10779844	G	C	0.605368	1006
1	rs1327696	G	A	0.390656	1006
1	rs72749931	G	A	0.0497018	1006
1	rs12028224	A	T	0.0685885	1006
1	rs149133068	C	T	0.0258449	1006
1	rs181489737	A	T	0.0119284	1006
1	rs35980530	A	G	0.0675944	1006
1	rs12125477	T	C	0.672962	1006
1	rs28809913	A	G	0.0964215	1006
1	rs7514317	G	A	0.672962	1006
1	rs11122537	C	T	0.0964215	1006
1	rs3849297	C	A	0.672962	1006
1	rs1327710	T	C	0.799205	1006
1	rs11803605	A	G	0.672962	1006
1	rs11801670	G	A	0.672962	1006
1	rs11804015	T	C	0.672962	1006
1	rs1637934	C	T	0.804175	1006
1	rs4111080	C	G	0.676938	1006
1	rs12741338	T	C	0.0675944	1006
1	rs11122538	G	T	0.170974	1006
1	rs11122539	A	C	0.576541	1006
1	rs11122540	C	T	0.578529	1006
1	rs10158685	C	G	0.578529	1006
1	rs1752188	T	A	0.140159	1006
1	rs10158214	G	A	0.578529	1006
1	rs10158697	C	T	0.578529	1006
1	rs10159064	T	G	0.606362	1006
1	rs10779845	C	T	0.578529	1006
1	rs10779846	C	T	0.575547	1006
1	rs10864757	A	G	0.578529	1006
1	rs3761945	G	A	0.575547	1006
1	rs3761946	C	T	0.578529	1006
1	rs200591	G	A	0.144135	1006
1	rs3761948	C	T	0.577535	1006
1	rs3761949	C	T	0.16998	1006
1	rs11122543	A	T	0.578529	1006
1	rs80114319	G	T	0.0685885	1006
1	rs78931415	G	A	0.0497018	1006
1	rs115369740	G	A	0.0318091	1006
1	rs114301040	G	A	0.027833	1006
1	rs56065333	G	C	0.592445	1006
1	rs73108008	C	A	0.0387674	1006
1	rs72749936	C	T	0.225646	1006
1	rs72749937	T	C	0.225646	1006
1	rs72749938	A	G	0.225646	1006
1	rs60580070	T	A	0.225646	1006
1	rs59866479	A	G	0.225646	1006
1	rs73108011	A	G	0.0387674	1006
1	rs79647780	T	G	0.0178926	1006
1	rs56227639	T	G	0.225646	1006
1	rs1637936	G	A	0.162028	1006
1	rs3888630	A	G	0.567594	1006
1	rs11804443	T	C	0.0387674	1006
1	rs740491	C	T	0.173956	1006
1	rs740492	C	T	0.166998	1006
1	rs11122544	G	A	0.264414	1006
1	rs12405885	T	G	0.173956	1006
1	rs917384	G	C	0.740557	1006
1	rs1637938	A	G	0.163022	1006
1	rs11804912	A	G	0.262425	1006
1	rs56173830	C	T	0.832008	1006
1	rs16841495	T	C	0.0397614	1006
1	rs16841496	A	C	0.571571	1006
1	rs73108025	G	C	0.0387674	1006
1	rs11122545	G	A	0.263419	1006
1	rs12071892	G	T	0.173956	1006
1	rs12072041	G	T	0.173956	1006
1	rs1752185	G	T	0.166998	1006
1	rs1752184	G	T	0.431412	1006
1	rs1637939	A	T	0.431412	1006
1	rs1637940	A	G	0.429423	1006
1	rs4846984	T	C	0.565606	1006
1	rs1637941	T	C	0.431412	1006
1	rs1752183	C	A	0.432406	1006
1	rs4846860	A	G	0.5666	1006
1	rs1752182	G	C	0.431412	1006
1	rs1327703	G	A	0.431412	1006
1	rs1327702	C	T	0.431412	1006
1	rs886982	C	T	0.175944	1006
1	rs79403474	G	A	0.0497018	1006
1	rs115775968	A	G	0.0497018	1006
1	rs1752180	T	C	0.432406	1006
1	rs1637944	A	T	0.431412	1006
1	rs17658982	C	T	0.17495	1006
1	rs913155	A	G	0.791252	1006
1	rs913156	C	T	0.431412	1006
1	rs73108041	C	G	0.0387674	1006
1	rs886983	A	G	0.431412	1006
1	rs886984	C	G	0.431412	1006
1	rs1752179	T	C	0.131213	1006
1	rs77924625	C	A	0.00994036	1006
1	rs78116890	G	A	0.0576541	1006
1	rs73108045	C	T	0.0119284	1006
1	rs59956935	G	A	0.0119284	1006
1	rs886985	G	C	0.187873	1006
1	rs886986	A	G	0.187873	1006
1	rs73108047	C	A	0.0139165	1006
1	rs200594	A	T	0.189861	1006
1	rs11122546	C	A	0.205765	1006
1	rs76435910	A	G	0.027833	1006
1	rs7550462	T	C	0.345924	1006
1	rs6541324	T	G	0.0725646	1006
1	rs1576575	G	A	0.0407555	1006
1	rs73108050	C	T	0.0129225	1006
1	rs117491990	C	T	0.00994036	1006
1	rs1752178	G	T	0.445328	1006
1	rs6687291	G	A	0.355865	1006
1	rs12135272	T	C	0.272366	1006
1	rs78497703	T	C	0.0576541	1006
1	rs12135204	A	G	0.272366	1006
1	rs75512777	T	C	0.00894632	1006
1	rs58517463	A	G	0.0119284	1006
1	rs1752177	T	G	0.517893	1006
1	rs6691073	G	A	0.0407555	1006
1	rs77690250	T	A	0.0576541	1006
1	rs77274253	A	G	0.0387674	1006
1	rs12135414	A	T	0.272366	1006
1	rs1327700	T	G	0.0407555	1006
1	rs112023750	A	T	0.0119284	1006
1	rs67004831	T	C	0.205765	1006
1	rs80014824	T	G	0.0387674	1006
1	rs115331025	T	G	0.0397614	1006
1	rs77532297	G	T	0.00994036	1006
1	rs11122547	T	C	0.27336	1006
1	rs853459	G	A	0.502982	1006
1	rs58619962	A	G	0.0119284	1006
1	rs11122548	G	A	0.27336	1006
1	rs12087810	A	G	0.205765	1006
1	rs1410140	C	T	0.33002	1006
1	rs115146846	G	A	0.0119284	1006
1	rs200583	C	T	0.132207	1006
1	rs6676672	T	C	0.33002	1006
1	rs200584	A	C	0.132207	1006
1	rs6659511	G	A	0.33002	1006
1	rs200585	G	T	0.132207	1006
1	rs2182576	C	T	0.33002	1006
1	rs200586	G	A	0.517893	1006
1	rs56242691	G	A	0.190855	1006
1	rs200587	G	T	0.132207	1006
1	rs6660200	G	T	0.33002	1006
1	rs6669837	C	T	0.33002	1006
1	rs79584011	C	T	0.0407555	1006
1	rs4846985	T	G	0.0119284	1006
1	rs200588	A	G	0.516899	1006
1	rs2883538	G	A	0.329026	1006
1	rs6697138	G	A	0.329026	1006
1	rs4846986	A	C	0.340954	1006
1	rs172071	A	G	0.134195	1006
1	rs200579	A	G	0.516899	1006
1	rs17607298	T	C	0.272366	1006
1	rs16852076	A	T	0.05666	1006
1	rs73108076	C	G	0.0119284	1006
1	rs149313412	T	C	0.0178926	1006
1	rs200580	G	A	0.131213	1006
1	rs200581	T	G	0.514911	1006
1	rs200582	G	A	0.132207	1006
1	rs2148581	T	C	0.369781	1006
1	rs11122549	C	A	0.205765	1006
1	rs6672787	A	G	0.272366	1006
1	rs55857911	C	T	0.122266	1006
1	rs4846987	C	T	0.00994036	1006
1	rs1410139	A	G	0.341948	1006
1	rs74768644	T	C	0.05666	1006
1	rs60723340	A	G	0.0119284	1006
1	rs12091639	A	C	0.329026	1006
1	rs76522697	G	A	0.05666	1006
1	rs113017712	T	C	0.0666004	1006
1	rs111619216	G	C	0.0666004	1006
1	rs853460	C	T	0.516899	1006
1	rs11122551	T	A	0.329026	1006
1	rs11122552	T	G	0.340954	1006
1	rs853461	A	G	0.516899	1006
1	rs112571546	C	T	0.0407555	1006
1	rs35201011	G	A	0.00596421	1006
1	rs185667	G	A	0.131213	1006
1	rs113877479	G	C	0.0666004	1006
1	rs10864760	C	T	0.329026	1006
1	rs11122553	T	G	0.0407555	1006
1	rs1927253	C	T	0.00994036	1006
1	rs61102255	G	A	0.329026	1006
1	rs57688428	G	A	0.329026	1006
1	rs143750272	T	A	0.0119284	1006
1	rs12145487	T	C	0.340954	1006
1	rs117002047	A	G	0.380716	1006
1	rs139466741	G	A	0.0129225	1006
1	rs149689721	G	A	0.340954	1006
1	rs200589	C	T	0.132207	1006
1	rs200590	C	T	0.132207	1006
1	rs142942351	G	A	0.0119284	1006
1	rs111977944	A	G	0.329026	1006
1	rs113943246	C	A	0.0407555	1006
1	rs111949829	G	C	0.329026	1006
1	rs61828566	G	A	0.0258449	1006
1	rs12141121	G	A	0.272366	1006
1	rs56982329	C	T	0.0119284	1006
1	rs144056947	A	G	0.0119284	1006
1	rs146108508	C	T	0.05666	1006
1	rs140135139	A	C	0.0397614	1006
1	rs113656494	C	G	0.272366	1006
1	rs1101473	G	A	0.134195	1006
1	rs138102647	T	A	0.05666	1006
1	rs142214192	A	G	0.027833	1006
1	rs150881973	T	C	0.05666	1006
1	rs12092089	C	A	0.272366	1006
1	rs12096583	T	C	0.338966	1006
1	rs12089352	G	T	0.328032	1006
1	rs112493893	C	T	0.328032	1006
1	rs151202116	C	T	0.0139165	1006
1	rs111957387	C	T	0.0407555	1006
1	rs12094840	C	G	0.271372	1006
1	rs142403951	G	A	0.05666	1006
1	rs144651571	C	A	0.00994036	1006
1	rs138617603	A	T	0.00994036	1006
1	rs74142963	G	A	0.05666	1006
1	rs12057300	T	C	0.337972	1006
1	rs853462	A	T	0.0168986	1006
1	rs1359865	A	C	0.0497018	1006
1	rs11122554	A	T	0.271372	1006
1	rs75717885	C	A	0.00994036	1006
1	rs74142965	A	C	0.05666	1006
1	rs853463	T	C	0.514911	1006
1	rs77889180	C	G	0.05666	1006
1	rs78030792	T	G	0.05666	1006
1	rs75504369	C	T	0.0258449	1006
1	rs57141356	C	A	0.0586481	1006
1	rs55823222	C	T	0.0586481	1006
1	rs56011949	G	C	0.0586481	1006
1	rs55741590	G	A	0.0586481	1006
1	rs12058420	C	G	0.329026	1006
1	rs16852085	C	T	0.0586481	1006
1	rs1327697	T	A	0.378728	1006
1	rs2094306	C	T	0.0497018	1006
1	rs80329182	T	C	0.00994036	1006
1	rs17659489	C	T	0.26839	1006
1	rs853464	G	A	0.131213	1006
1	rs853465	A	T	0.132207	1006
1	rs11122555	C	T	0.0119284	1006
1	rs10864763	C	T	0.0119284	1006
1	rs148836318	C	G	0.0178926	1006
1	rs78869074	T	G	0.0497018	1006
1	rs11122556	C	G	0.0119284	1006
1	rs111776064	G	A	0.0208748	1006
1	rs76240919	G	A	0.0357853	1006
1	rs9651127	A	G	0.319085	1006
1	rs853467	G	T	0.307157	1006
1	rs77645389	C	T	0.0337972	1006
1	rs699900	G	C	0.506958	1006
1	rs78885770	C	G	0.0129225	1006
1	rs12122535	A	G	0.267396	1006
1	rs11122557	T	C	0.199801	1006
1	rs1410138	T	C	0.0377734	1006
1	rs76780797	G	A	0.05666	1006
1	rs78830861	A	G	0.0666004	1006
1	rs149868710	G	A	0.0208748	1006
1	rs79314278	C	T	0.055666	1006
1	rs853468	A	T	0.508946	1006
1	rs4846996	G	C	0.0129225	1006
1	rs714214	A	G	0.166004	1006
1	rs853469	T	C	0.148111	1006
1	rs11122558	C	G	0.210736	1006
1	rs1927254	T	G	0.512922	1006
1	rs10779849	T	C	0.71173	1006
1	rs12029075	A	G	0.197813	1006
1	rs4381193	A	G	0.511928	1006
1	rs149206131	C	T	0.05666	1006
1	rs16841507	T	C	0.0506958	1006
1	rs145681372	G	A	0.0178926	1006
1	rs76070866	G	C	0.05666	1006
1	rs12125031	C	T	0.0238569	1006
1	rs12126964	C	T	0.192843	1006
1	rs16841511	T	C	0.0576541	1006
1	rs12031571	C	A	0.0785288	1006
1	rs4846862	A	G	0.206759	1006
1	rs61828568	T	C	0.511928	1006
1	rs12074246	A	C	0.511928	1006
1	rs76633705	T	C	0.145129	1006
1	rs116030158	C	G	0.0437376	1006
1	rs78118688	T	C	0.0785288	1006
1	rs4846997	C	T	0.511928	1006
1	rs4846998	T	A	0.511928	1006
1	rs75896240	T	C	0.05666	1006
1	rs9970868	C	A	0.157058	1006
1	rs76386452	G	A	0.0178926	1006
1	rs12116673	G	C	0.193837	1006
1	rs11122561	A	T	0.497018	1006
1	rs71636366	C	T	0.0228628	1006
1	rs11122562	C	T	0.915507	1006
1	rs75457776	G	A	0.201789	1006
1	rs76371470	G	A	0.201789	1006
```
