## Supplementary material for "Characterization of shared and ancestry-specific signals driving complex traits using multi-ancestry fine-mapping": s1_snps.txt

```
rs3811473
rs3811474
rs3811475
rs11585720
rs115060502
rs12136137
rs3955545
rs12145096
rs61825537
rs4925503
rs6587347
rs6587348
rs56163439
rs34055291
rs34234307
rs12728867
rs2184249
rs12406702
rs78796116
rs881694
rs2274994
rs6587349
rs2274995
rs10799544
rs12567004
rs6696449
rs12120159
rs61825538
rs41310553
rs34590774
rs4925504
rs10127637
rs6658432
rs6666416
rs7521953
rs77485596
rs10495287
rs10495286
rs77593473
rs61825539
rs12745369
rs16850044
rs12727551
rs6686108
rs6686112
rs61825540
rs61825541
rs77354825
rs41309637
rs1048306
rs3820361
rs11589905
rs34451708
rs12401607
rs12401609
rs34214627
rs6699500
rs6699598
rs6704530
rs143333826
rs1889330
rs12403056
rs12141228
rs12403112
rs34225164
rs12754018
rs2385789
rs78536535
rs7526973
rs12760277
rs879265
rs74144438
rs11581050
rs12738647
rs71652398
rs2274996
rs2274997
rs12062780
rs7522954
rs7551681
rs10495285
rs12117146
rs6671464
rs2891865
rs6587350
rs6666991
rs6667396
rs6675090
rs2385790
rs4925461
rs10495284
rs7538437
rs10799546
rs10799547
rs72753732
rs4925505
rs2891866
rs12122148
rs12118849
rs34018354
rs4925506
rs6659265
rs12024557
rs11580083
rs4925463
rs12750981
rs12127581
rs111877095
rs189458112
rs12745210
rs140677128
rs144603308
rs4925508
rs61824021
rs9787347
rs77180898
rs11583220
rs4562666
rs71652400
rs6700582
rs3850816
rs3862181
rs7542633
rs12036586
rs60308892
rs4925464
rs4925465
rs12135566
rs2385791
rs55705983
rs77655020
rs1112398
rs1931331
rs16850115
rs10916537
rs16850116
rs6666360
rs1931332
rs16850124
rs6587352
rs7541981
rs145877557
rs6688847
rs12139794
rs61824026
rs10799548
rs12129820
rs144233888
rs6692508
rs10916538
rs6660892
rs6663962
rs12045643
rs4112198
rs4112199
rs3910447
rs7551445
rs7519836
rs150053861
rs10916539
rs7525615
rs61824028
rs7518596
rs16850132
rs12407105
rs12410851
rs12408230
rs17594623
rs17648509
rs17648527
rs883452
rs4925509
rs944986
rs4272661
rs4272662
rs2385792
rs12133140
rs954247
rs954248
rs12037495
rs2891867
rs2151692
rs1962108
rs184782065
rs2009650
rs74142810
rs6685531
rs6682515
rs77663107
rs6587353
rs7541744
rs7525861
rs10916540
rs7535031
rs7525094
rs142539265
rs34362643
rs71652401
rs12044686
rs2385793
rs2385794
rs1931323
rs6587354
rs12142170
rs16850138
rs35442570
rs12746484
rs1931324
rs114152826
rs72753752
rs12748594
rs72753753
rs116732839
rs35554191
rs115366652
rs1889192
rs35975062
rs34019060
rs12047405
rs12755664
rs10916541
rs36043030
rs78748604
rs72753754
rs34380720
rs71652402
rs7552904
rs2095228
rs114540488
rs11589231
rs71654303
rs143082139
rs11576374
rs11589807
rs11576392
rs36017930
rs34493481
rs67678913
rs1930903
rs76199316
rs75950257
rs11581988
rs75915400
rs12742436
rs35314384
rs1107887
rs4925511
rs186842465
rs34946973
rs77186737
rs35742706
rs914909
rs71654304
rs78239908
rs7535703
rs568150
rs113364435
rs12734562
rs2210590
rs16850159
rs559272
rs588535
rs150749696
rs74695553
rs12731650
rs35927095
rs501457
rs140731650
rs474614
rs34743705
rs17595207
rs670054
rs663857
rs687723
rs78097539
rs114189950
rs584728
rs630297
rs680398
rs112706368
rs139968494
rs12739557
rs479951
rs35859973
rs139877007
rs11810979
rs78949413
rs525095
rs592228
rs80201204
rs7526088
rs66771927
rs683477
rs488404
rs602122
rs115369827
rs589521
rs182771413
rs485056
rs34724547
rs34508131
rs61823561
rs56769019
rs16850205
rs55787806
rs12737527
rs683906
rs683422
rs643009
rs16850207
rs34715042
rs570701
rs77203166
rs613961
rs640333
rs508422
rs623448
rs557208
rs557141
rs645616
rs644240
rs644226
rs116192418
rs642874
rs529604
rs528847
rs642492
rs527081
rs526980
rs631351
rs522229
rs628676
rs499481
rs1195028
rs139475537
rs516394
rs512839
rs481515
rs479531
rs182330451
rs642749
rs529677
rs642253
rs641884
rs1195025
rs1195024
rs112617617
rs558197
rs532771
rs504173
rs583645
rs676667
rs149991710
rs551370
rs2780629
rs72756129
rs2780630
rs76622882
rs6587355
rs4925517
rs556198
rs551636
rs549718
rs526822
rs115886806
rs114157940
rs76289500
rs493929
rs493849
rs688512
rs489174
rs542832
rs17596523
rs675869
rs675854
rs541010
rs675449
rs540201
rs537366
rs536330
rs536305
rs511737
rs2786930
rs660277
rs645326
rs557730
rs657297
rs55726780
rs527577
rs592004
rs11584394
rs78879405
rs485792
rs536723
rs12033406
rs114280128
rs668454
rs113277976
rs147827229
rs113436809
rs34425105
rs635817
rs667231
rs116795699
rs12044321
rs603991
rs500299
rs113231585
rs577612
rs115872915
rs116394121
rs662363
rs76953446
rs143787137
rs79264979
rs1765714
rs522674
rs146256340
rs658998
rs12724275
rs489645
rs34352201
rs641178
rs80027332
rs656786
rs687266
rs592405
rs592422
rs605039
rs605942
rs485749
rs10916561
rs634908
rs666637
rs61823602
rs77153334
rs72756153
rs587508
rs556738
rs528425
rs604730
rs1195042
rs116075516
rs548038
rs16850412
rs150309942
rs79633764
rs12736573
rs76544816
rs61823603
rs72756156
rs77135516
rs115094307
rs34408093
rs34942917
rs72756157
rs12026331
rs76389578
rs144960690
rs143862222
rs116103971
rs115419635
rs79788905
rs115894679
rs36048106
rs2780623
rs116503257
rs2780624
rs3853553
rs115568628
rs138791529
rs71654306
rs137961098
rs6693723
rs74734388
rs184354797
rs148821740
rs116420863
rs114961056
rs141102300
rs2780625
rs2780626
rs74916973
rs3853555
rs2683460
rs76190799
rs9787090
rs146802598
rs181995252
rs77968126
rs75898291
rs112610971
rs61823608
rs9435861
rs149116377
rs79791174
rs7546007
rs150668699
rs4925523
rs76479462
rs181476129
rs114891493
rs114386579
rs72756165
rs4925524
rs145766667
rs12742742
rs35483840
rs116610871
rs4846847
rs34980351
rs75229148
rs188813933
rs12136450
rs12117248
rs16850603
rs6697741
rs7519132
rs11577307
rs4567287
rs11589291
rs11578286
rs140994506
rs6541265
rs17707137
rs11589793
rs78838819
rs10442708
rs72756166
rs76275625
rs61304482
rs11589603
rs11589605
rs11580021
rs74143292
rs115916197
rs191629304
rs11581121
rs148907313
rs11581560
rs73113155
rs57358226
rs11588958
rs11588095
rs6683376
rs74143293
rs6683692
rs16850637
rs7532416
rs145219565
rs140327498
rs112339653
rs113081426
rs78310766
rs73113177
rs56369121
rs114794054
rs6541302
rs6419494
rs7414220
rs7416988
rs145277505
rs114957780
rs16841453
rs61025707
rs57801654
rs60601651
rs74143296
rs11800137
rs11122468
rs11578043
rs16850641
rs7528099
rs60064513
rs79457633
rs4471282
rs16850649
rs6541307
rs12067051
rs60770426
rs7522698
rs113535320
rs147419609
rs7522922
rs6701451
rs116811303
rs61823610
rs12029484
rs16850658
rs72756171
rs112818604
rs73102134
rs73102135
rs137877231
rs56080534
rs59882435
rs57978797
rs7538088
rs72756172
rs149772825
rs143724675
rs11581952
rs139270859
rs11588464
rs16850673
rs115412723
rs16850678
rs56160609
rs75903769
rs16850686
rs16850692
rs75922385
rs74145415
rs16850700
rs11585757
rs11587419
rs187495357
rs74145416
rs9887832
rs151211297
rs76399646
rs11122536
rs11590412
rs11584183
rs28652768
rs11122542
rs78321319
rs10779847
rs186185390
rs113547865
rs9431832
rs12039999
rs12040697
rs4846861
rs10864759
rs6664745
rs6691527
rs6664857
rs67537171
rs77088055
rs78417924
rs10864761
rs10864762
rs11586694
rs10779848
rs12087226
rs72756177
rs4636474
rs147197608
rs4846992
rs4846994
rs4846995
rs75336667
rs12026868
rs9432180
rs12725363
rs9432181
rs28417369
rs12047300
rs11579050
rs185168529
rs9431833
rs146840825
rs75135933
rs76174625
rs28482439
rs7549657
rs68041359
rs3811492
rs12143187
rs12042655
rs4275465
rs12044467
rs58596154
rs12042904
rs12027463
rs12409545
rs12411047
rs4847003
rs4361992
rs12410483
rs4411137
rs12045805
rs75958567
rs79712629
rs4846867
rs4375279
rs12739356
rs111993582
rs145230684
rs56229703
rs10779850
rs28723630
rs116536374
rs10779851
rs61823630
rs4415573
rs4628515
rs4295887
rs11122591
rs4297305
rs10864779
rs116631381
rs4298743
rs10864780
rs11122595
rs7414836
rs12072829
rs7539124
rs79212501
rs12749084
rs75617694
rs55677553
rs10082026
rs116535044
rs12123719
rs116323045
rs4847022
rs78107577
rs6680995
rs76452143
rs11122617
rs116630186
rs112959434
rs11579167
rs77096682
rs148442855
rs144546205
rs28685166
rs28564972
rs4847027
rs28883732
rs142332528
rs28858086
rs2139770
rs188278286
rs78866053
rs28415206
rs149510849
rs28710950
rs28815489
rs28445275
rs35553603
rs28647337
rs28411259
rs28673495
rs79481494
rs2002235
rs28562266
rs2401084
rs2401083
rs877968
rs182340413
rs28464281
rs28516692
rs4550094
rs4550095
rs140811233
rs28536066
rs28408904
rs2895927
rs28453915
rs28416024
rs146285437
rs4846890
rs72758241
rs4846891
rs28429901
rs76003634
rs28693708
rs7554127
rs148949125
rs12076984
rs12084370
rs12135308
rs7515161
rs4846892
rs4846893
rs4846894
rs7515331
rs72758248
rs6663181
rs6663193
rs6660567
rs4285705
rs4562634
rs4287183
rs12406877
rs34056135
rs12077926
rs12073983
rs151243727
rs7548484
rs115490938
rs145472160
rs11585540
rs10082048
rs3009717
rs1467469
rs72758252
rs10779822
rs12088696
rs3009715
rs61825385
rs4846895
rs3009712
rs2983376
rs73105828
rs72758256
rs56177040
rs2983377
rs149965967
rs114738116
rs12040273
rs11122260
rs72646697
rs1321258
rs138786113
rs77005666
rs12041601
rs3124555
rs6541264
rs56387359
rs11122271
rs7529252
rs6684677
rs61825387
rs7531895
rs7531967
rs1474926
rs1474925
rs12240271
rs1555291
rs149204826
rs2883025
rs1358768
rs12046584
rs13375918
rs6684432
rs12045104
rs10864677
rs6684422
rs115319772
rs144548279
rs72758262
rs6541267
rs6673349
rs141023867
rs74145438
rs6683205
rs79708765
rs55693299
rs12048446
rs192410760
rs1358769
rs11122275
rs13376257
rs60498942
rs71654313
rs78807750
rs910820
rs115930103
rs12741077
rs75291324
rs7515561
rs16850868
rs75121342
rs72648054
rs16850871
rs72648056
rs72648057
rs11122300
rs16850875
rs77057189
rs12023543
rs16850877
rs75348872
rs35941759
rs16850878
rs74347400
rs79920943
rs76104940
rs113638586
rs80135353
rs7513659
rs10495293
rs2038396
rs112827553
rs12029443
rs150104347
rs7520308
rs7536663
rs7520640
rs7519655
rs73105889
rs67215573
rs7523343
rs76904440
rs74445827
rs10779824
rs2057231
rs2057232
rs78412685
rs7529009
rs910821
rs79424459
rs77034196
rs2057233
rs2057234
rs7519536
rs7530960
rs60961548
rs56041113
rs12726525
rs11122314
rs12404425
rs182028010
rs7537621
rs6541274
rs76834158
rs11122316
rs10864687
rs10864688
rs12126814
rs10746509
rs72758273
rs10864690
rs183766520
rs1998068
rs11584251
rs1998067
rs1998066
rs12035297
rs2883027
rs3811489
rs4582798
rs61825390
rs10864691
rs10864692
rs12032088
rs868287
rs868288
rs7527527
rs1474839
rs1967707
rs11583591
rs17381050
rs61825391
rs115896542
rs67093013
rs12751815
rs4412597
rs56390540
rs2078219
rs76816696
rs4846897
rs910498
rs144590424
rs910499
rs79434418
rs12564901
rs910500
rs910501
rs12732392
rs56230791
rs1022663
rs113737337
rs1963152
rs113068259
rs11585739
rs11806744
rs880328
rs880329
rs12724775
rs10489614
rs6659923
rs116115779
rs6697219
rs7550262
rs754265
rs754666
rs754665
rs4846832
rs10864696
rs12565365
rs4846833
rs4846898
rs12078342
rs12083455
rs61825393
rs7512794
rs7520068
rs61524247
rs7549029
rs6541284
rs11586439
rs60415639
rs55637646
rs56407636
rs12086717
rs114514985
rs12087833
rs75207964
rs145918196
rs80034450
rs55697424
rs75486962
rs56023960
rs12733302
rs116537941
rs12733702
rs1406929
rs56292648
rs61825395
rs78703903
rs12086347
rs12045647
rs12046567
rs2144296
rs2144297
rs11122360
rs11122361
rs61825396
rs7538126
rs10864699
rs6667736
rs12567442
rs7541570
rs60506249
rs61825397
rs1884578
rs7544981
rs55921197
rs1884577
rs10746512
rs11584679
rs10864703
rs150934840
rs12040171
rs11122378
rs11122379
rs191843539
rs61825399
rs61825400
rs78781397
rs61825402
rs61825403
rs61578524
rs12140497
rs10779827
rs1973943
rs6659554
rs6659658
rs11807834
rs6541292
rs10864704
rs10864705
rs11807860
rs11807861
rs11122383
rs79502055
rs56411650
rs7518206
rs6681172
rs11122385
rs34393196
rs6675914
rs148455795
rs4846901
rs11587292
rs4846902
rs4846834
rs12042234
rs12043070
rs6684537
rs61826561
rs75420491
rs41513546
rs80203588
rs59041076
rs189850644
rs35375692
rs1079251
rs12145728
rs59092558
rs56085304
rs12117086
rs872237
rs7543050
rs6541294
rs6690424
rs6681042
rs6674744
rs6665258
rs6665260
rs6682741
rs6665367
rs4846903
rs4846904
rs11122395
rs4846905
rs6678475
rs2144298
rs11122400
rs2144299
rs2180078
rs6686680
rs115047514
rs78891266
rs11122401
rs4846835
rs4846836
rs4846837
rs4846838
rs6541295
rs6541296
rs139729329
rs112724739
rs6693579
rs6686054
rs11122405
rs6541297
rs1997947
rs4846906
rs6692319
rs117450816
rs4846907
rs4846839
rs4846908
rs4846909
rs35498929
rs115126145
rs1998065
rs1998064
rs34351083
rs6658942
rs7547269
rs7551742
rs10864722
rs4846910
rs72760066
rs2352723
rs4846911
rs1555289
rs72760067
rs10779833
rs4631704
rs11122446
rs72760071
rs12122834
rs910502
rs6541298
rs4846913
rs2144300
rs1555290
rs12065546
rs17315646
rs4846914
rs143742530
rs10864726
rs4846915
rs4846916
rs56217501
rs2281721
rs2281719
rs2281718
rs10864727
rs35198744
rs2103827
rs4846917
rs6666884
rs10779835
rs56200521
rs111958556
rs11122449
rs4846918
rs4846919
rs4846920
rs35113366
rs2296065
rs11122450
rs4846840
rs4846841
rs11122451
rs11122452
rs10779836
rs56946451
rs6672758
rs11122453
rs6672880
rs1546954
rs73111933
rs11122454
rs4846921
rs10864728
rs11122455
rs10489615
rs1321257
rs966333
rs61030151
rs11122456
rs72651068
rs4846922
rs4846923
rs6541299
rs2144301
rs6541300
rs10864729
rs72651070
rs72651071
rs12127595
rs11122457
rs11122458
rs609526
rs60122995
rs59153235
rs611841
rs590820
rs618520
rs619899
rs7532346
rs7523575
rs621328
rs627108
rs638097
rs638112
rs638116
rs79249024
rs1124110
rs1264081
rs76753937
rs637180
rs648456
rs6685313
rs138035482
rs652108
rs10864730
rs11122459
rs671682
rs666718
rs678050
rs73111966
rs2748115
rs57992758
rs681106
rs12037200
rs585361
rs11122460
rs586712
rs604769
rs12075378
rs606587
rs607553
rs636810
rs650253
rs650808
rs12078347
rs75111809
rs653523
rs184569164
rs2748116
rs2748117
rs73111985
rs677990
rs678578
rs145913078
rs674256
rs12038714
rs66815418
rs598203
rs115554867
rs600845
rs584751
rs66984364
rs58762588
rs12565844
rs78515443
rs611229
rs627702
rs628035
rs611701
rs612577
rs641038
rs642235
rs74143120
rs2760537
rs74384584
rs11588987
rs10735522
rs73114012
rs10779837
rs10779838
rs6678450
rs6673334
rs6663864
rs6673444
rs6541303
rs139917055
rs7550158
rs11584627
rs72760099
rs4846924
rs59579164
rs111965576
rs79408527
rs73114019
rs12139328
rs73114022
rs116468576
rs1535136
rs77166026
rs143317485
rs4846925
rs58680978
rs61563010
rs112292054
rs139850698
rs11808224
rs7526776
rs76048791
rs143804234
rs115435074
rs11122463
rs12043969
rs12742615
rs75890787
rs76499239
rs1264091
rs113799794
rs145199429
rs4846926
rs4846927
rs116559138
rs6677241
rs12044702
rs73114030
rs76865300
rs6686718
rs4846928
rs139348353
rs6675495
rs6675496
rs6685193
rs144142869
rs11122464
rs57444598
rs139640755
rs10779839
rs80101064
rs4846929
rs6682595
rs56753555
rs12058500
rs11122465
rs6700433
rs61660379
rs76494458
rs4846843
rs114697169
rs4846930
rs4846931
rs4846932
rs4846933
rs4846934
rs4846844
rs4846935
rs35803716
rs79242292
rs79075855
rs6541304
rs6541305
rs79278742
rs80188417
rs77551695
rs74143129
rs114720807
rs910497
rs6657338
rs6703306
rs7555591
rs6541306
rs55885665
rs16851142
rs11122466
rs12120720
rs11122467
rs12022296
rs634401
rs60831018
rs75492738
rs114030799
rs4846936
rs73114048
rs7522485
rs11122469
rs77470056
rs12403323
rs12061439
rs77703515
rs7512360
rs10864731
rs16851155
rs10864732
rs60044338
rs6663552
rs147139640
rs7535180
rs12030130
rs34747159
rs115821248
rs189592321
rs6697949
rs6658916
rs80205595
rs60072949
rs76984065
rs4846845
rs74505700
rs4846846
rs11122470
rs150003348
rs78793539
rs115754799
rs6656002
rs6673619
rs78345172
rs146972956
rs12025964
rs60670270
rs12031157
rs56807910
rs115785806
rs10864733
rs41434056
rs35581949
rs7527162
rs7531956
rs4846937
rs7537056
rs11122472
rs73114065
rs12030887
rs148591245
rs6676364
rs12033321
rs78884792
rs79731394
rs73114068
rs73114070
rs76177557
rs78982739
rs148726505
rs12401727
rs76981936
rs4466664
rs3811488
rs3811487
rs3811486
rs34897003
rs67854351
rs16851183
rs12405296
rs4846938
rs150334194
rs115981709
rs12563741
rs139306592
rs182842011
rs116037413
rs118162296
rs144046643
rs74143143
rs12076454
rs11122474
rs77016191
rs72647703
rs16851199
rs76696380
rs144895550
rs6692490
rs73114080
rs16851200
rs16851202
rs4846939
rs4846940
rs76188477
rs6691461
rs3748006
rs1923950
rs3748009
rs74514910
rs2273965
rs2273966
rs3789628
rs72647706
rs3789629
rs16851220
rs3789630
rs78863923
rs55931709
rs3789632
rs4846848
rs3789633
rs116560859
rs3761942
rs1872857
rs3761943
rs3761944
rs12565801
rs656029
rs901675
rs1078484
rs12035955
rs7537652
rs12564954
rs41303998
rs41315597
rs115178318
rs149845795
rs12034414
rs55942220
rs144177991
rs6659947
rs78988790
rs7553452
rs7517968
rs4846942
rs4846943
rs77793224
rs7517119
rs137946352
rs77343885
rs4846944
rs9432142
rs632557
rs2296064
rs16851269
rs3811485
rs7518564
rs16851270
rs3789634
rs41271493
rs16851273
rs16851275
rs2279432
rs12724657
rs3748011
rs3748012
rs4846849
rs142253241
rs114739993
rs188991362
rs1471916
rs1471915
rs9432145
rs4846945
rs4846850
rs73115705
rs114684874
rs115255225
rs184256971
rs28490253
rs143025734
rs6678813
rs72650164
rs12139970
rs72650167
rs72650168
rs6685692
rs72762000
rs6688462
rs116360935
rs11122476
rs12045859
rs138340123
rs76000797
rs11576324
rs11588358
rs17761459
rs7533085
rs12091838
rs17710666
rs61823322
rs75186035
rs62649454
rs12046403
rs16851313
rs115662751
rs143085650
rs16851315
rs12748964
rs7529464
rs9432148
rs115759053
rs60064487
rs150443553
rs35488932
rs6698963
rs2273970
rs2273968
rs2273967
rs15273
rs72647711
rs72647712
rs3213494
rs3213495
rs72647713
rs16851328
rs13728
rs3213496
rs3213497
rs1043897
rs72647716
rs1043900
rs13490
rs72647717
rs16851339
rs11800118
rs10005
rs72647719
rs7544606
rs1043908
rs72647721
rs72647722
rs3811484
rs1043909
rs3088075
rs11620
rs1043941
rs1043944
rs7022
rs12563115
rs9431818
rs116285530
rs77941957
rs116780227
rs12066120
rs147945560
rs6689887
rs12757317
rs6680658
rs17711569
rs72647725
rs7534884
rs7543911
rs72647727
rs4846947
rs4846948
rs76400318
rs80265285
rs7537849
rs80323865
rs17711754
rs75434142
rs7511943
rs6541309
rs6541310
rs35532120
rs6687864
rs17762687
rs12402067
rs10864734
rs4390178
rs4378211
rs151031440
rs4631703
rs7553123
rs7515369
rs7544554
rs11122478
rs901674
rs901673
rs59375809
rs11122479
rs901672
rs11122480
rs16851414
rs6541311
rs6541312
rs34903586
rs9659321
rs7521637
rs1998486
rs16851421
rs11122481
rs140260187
rs10047133
rs78301620
rs11122482
rs147136983
rs184928758
rs10864735
rs12030266
rs4846851
rs9793529
rs17711945
rs11122483
rs751646
rs751645
rs12729020
rs6665665
rs6696829
rs17842389
rs61823327
rs116018786
rs61823328
rs6666008
rs6700191
rs12402083
rs6669412
rs34995092
rs11122484
rs55882850
rs116488983
rs55716461
rs7529965
rs78381723
rs6665985
rs79867492
rs2046614
rs74143172
rs4846852
rs4846853
rs4846854
rs4846855
rs4846856
rs4846857
rs114592284
rs1386584
rs17712125
rs11122486
rs1386583
rs6690154
rs901676
rs730087
rs141429903
rs9432168
rs1471917
rs11122488
rs34530485
rs4414046
rs7546580
rs7549656
rs7533642
rs7518953
rs79414537
rs34836081
rs7531145
rs77934293
rs9431827
rs9431828
rs16851477
rs113909380
rs149962977
rs144682015
rs1976129
rs7545190
rs16851484
rs16851486
rs7529462
rs57894556
rs1565090
rs74967416
rs12131044
rs75818809
rs12128120
rs901668
rs12078659
rs11122489
rs12078835
rs9793825
rs12133061
rs12135462
rs77677190
rs11122490
rs12077522
rs10864738
rs10864739
rs11122491
rs10779840
rs12136533
rs72763844
rs78301264
rs729299
rs71654318
rs12133101
rs729298
rs4259657
rs751463
rs1051819
rs1051817
rs12078428
rs78572177
rs6541313
rs1051814
rs10746515
rs10779842
rs76901643
rs11582949
rs140779729
rs79434380
rs71654319
rs184444825
rs11122493
rs77932220
rs116257428
rs10864740
rs60920190
rs75905911
rs114909543
rs12134993
rs12132033
rs12135019
rs12079838
rs76833939
rs12746063
rs184693384
rs115210521
rs77938605
rs11586112
rs73119525
rs72763850
rs116220788
rs12087152
rs4469718
rs11122494
rs12089782
rs12083735
rs1565092
rs1565091
rs115109176
rs12088559
rs35977389
rs78334603
rs2306813
rs114612308
rs72763858
rs60154942
rs12135882
rs12141113
rs12139590
rs10864742
rs72763860
rs78216640
rs16851511
rs79814270
rs149282566
rs12116691
rs12141070
rs12401370
rs7417737
rs881838
rs7414802
rs7414930
rs11585755
rs3811480
rs3811479
rs78566411
rs3811478
rs3811476
rs17764085
rs17764115
rs77261931
rs138688351
rs72763864
rs10864744
rs12726792
rs11122496
rs10864745
rs78980876
rs16851522
rs186102309
rs12139772
rs138331028
rs1487535
rs6687646
rs901671
rs140880596
rs144643210
rs72763867
rs72763868
rs67600075
rs74965942
rs77491833
rs12049031
rs12142665
rs114202982
rs721532
rs6693862
rs34636747
rs1008059
rs6663029
rs72763870
rs17713580
rs16851556
rs183364342
rs11577174
rs148063274
rs79242340
rs4846949
rs1545969
rs61824784
rs6664306
rs6672118
rs75371673
rs12755630
rs74143195
rs1108707
rs80272310
rs1108706
rs16851572
rs74143196
rs74143197
rs828479
rs2009265
rs74143198
rs2820384
rs6671405
rs828480
rs2820383
rs2632580
rs74143201
rs4846950
rs6541314
rs2632579
rs2820382
rs149859293
rs74230136
rs2820381
rs79274680
rs2632578
rs2632577
rs2632576
rs114279492
rs2632575
rs2820380
rs72765636
rs2632574
rs2632573
rs2820379
rs2820378
rs2632572
rs923303
rs923302
rs76730222
rs55756832
rs12026370
rs1872856
rs1872855
rs1872854
rs1872853
rs2632571
rs2820377
rs2820376
rs2820375
rs2820374
rs2632570
rs2632569
rs12405197
rs76381237
rs12731946
rs2632568
rs2795050
rs2632567
rs866140
rs2820373
rs828434
rs77871856
rs76156627
rs828435
rs828436
rs828438
rs72765643
rs828439
rs828440
rs828441
rs78678935
rs828442
rs862444
rs17765313
rs828443
rs828444
rs828445
rs828446
rs828447
rs828448
rs828449
rs828450
rs828451
rs865470
rs828452
rs828453
rs828454
rs6541316
rs828455
rs2820371
rs2632565
rs114513540
rs12739162
rs828456
rs78441427
rs828457
rs828458
rs828459
rs828460
rs901669
rs78456011
rs828461
rs78698802
rs16851635
rs4846952
rs828462
rs828463
rs4846953
rs11581463
rs828464
rs77124101
rs6693341
rs9786936
rs17765720
rs147260834
rs901670
rs11805436
rs115956572
rs11807429
rs701170
rs79346025
rs74904648
rs59201794
rs4846954
rs12755388
rs57298062
rs57119321
rs828465
rs79703319
rs76921480
rs57166897
rs75127771
rs77814294
rs56320436
rs828466
rs139852335
rs11806158
rs11585480
rs828467
rs11806817
rs74486547
rs75562551
rs75706458
rs1341973
rs4846956
rs74578471
rs72765665
rs72765667
rs68053172
rs77120293
rs16851659
rs12746891
rs4548449
rs7517370
rs7549147
rs111484011
rs828468
rs71654321
rs2820370
rs71654322
rs12040510
rs78668525
rs114271080
rs11587001
rs116433231
rs828469
rs828470
rs17715058
rs76955748
rs17782420
rs828471
rs863789
rs17715142
rs181467265
rs270854
rs270855
rs34416459
rs270856
rs270857
rs270858
rs270859
rs270860
rs140886108
rs828475
rs11584333
rs35659023
rs2795048
rs12406944
rs12407923
rs115796101
rs116293385
rs270848
rs270849
rs17598179
rs36024775
rs34700798
rs35745805
rs270850
rs57037382
rs11586459
rs12041375
rs77873697
rs11122501
rs11122502
rs11122503
rs73102039
rs78396957
rs76733556
rs270851
rs270852
rs74146014
rs12409745
rs270853
rs74370882
rs73102042
rs55821720
rs11122504
rs11122505
rs11588569
rs111424581
rs12045434
rs11591207
rs11122506
rs148372455
rs4846958
rs74796283
rs71654323
rs71654324
rs75858596
rs112019142
rs11586796
rs4846959
rs7535049
rs4846962
rs12725239
rs76757692
rs12045894
rs74146015
rs11122507
rs12143844
rs60639477
rs11122508
rs74146017
rs79945273
rs6694936
rs6695213
rs6695328
rs12401331
rs149873755
rs35169342
rs6701574
rs6656262
rs6659195
rs6690823
rs6700411
rs6656678
rs113088552
rs140026782
rs11577278
rs75957105
rs11122509
rs34395222
rs12411046
rs11122510
rs34280587
rs34034640
rs12026674
rs61824802
rs1573010
rs61824803
rs35517185
rs35364632
rs139180870
rs78915563
rs76318294
rs12025498
rs58692151
rs111303707
rs11122511
rs141729660
rs11122512
rs12729707
rs74146024
rs12739491
rs12064881
rs11580469
rs11581264
rs111713276
rs12023508
rs113202442
rs138134082
rs182403984
rs12031576
rs12032675
rs12031283
rs71654326
rs1418132
rs4846963
rs4846964
rs115789696
rs4846965
rs11122513
rs116938129
rs75539257
rs75259920
rs142803326
rs141035386
rs71654327
rs12027414
rs12023074
rs112716918
rs78484407
rs12760387
rs12731028
rs1040897
rs12753479
rs4846966
rs78194966
rs4846967
rs11122514
rs35921082
rs11122516
rs12033367
rs12030210
rs114723241
rs113661382
rs12031310
rs55766038
rs35519378
rs34982299
rs4846969
rs34268709
rs12030804
rs11122517
rs151111900
rs78363998
rs12736128
rs34761411
rs55679423
rs12131467
rs728711
rs6541317
rs114896478
rs7548648
rs10489700
rs7556179
rs11583361
rs11586107
rs11585662
rs11122518
rs10489699
rs7514115
rs80274014
rs12035809
rs4846970
rs57865773
rs60473465
rs11583844
rs77452614
rs79840443
rs74351004
rs113014636
rs61824821
rs75669248
rs12731902
rs17598763
rs11585204
rs11583788
rs151098543
rs11585740
rs11586533
rs11585829
rs73102062
rs72765683
rs16851758
rs34515214
rs12723140
rs12041389
rs147956721
rs12043756
rs55738522
rs12044478
rs71654329
rs112776489
rs12748687
rs61824823
rs4846971
rs61824824
rs2396
rs74887713
rs1361638
rs10429981
rs12731579
rs12737059
rs1418131
rs61824826
rs11122521
rs61824827
rs61824830
rs6676503
rs74532163
rs11590430
rs200165
rs200164
rs140845834
rs12401453
rs12725600
rs12751734
rs35872279
rs150910150
rs146091198
rs144090816
rs111226552
rs189706675
rs75500514
rs200163
rs17598931
rs200162
rs108251
rs76107942
rs76031111
rs200161
rs200160
rs200159
rs200158
rs17657706
rs200157
rs71654330
rs79780221
rs12048353
rs34029153
rs1018553
rs34048719
rs35282446
rs12724046
rs113822007
rs115141289
rs34146948
rs12023570
rs11122522
rs34625706
rs12024407
rs78263152
rs853020
rs34058951
rs853021
rs112692153
rs853022
rs112716974
rs12119841
rs146599300
rs76769726
rs61824833
rs74726720
rs10864749
rs17599080
rs12064727
rs853023
rs76656939
rs71654331
rs71654332
rs78257491
rs12123787
rs4846972
rs71654333
rs74852608
rs11122523
rs77449068
rs61824834
rs6674676
rs1029686
rs79752814
rs701152
rs4029801
rs61824835
rs71654334
rs12748691
rs853024
rs74748865
rs12117278
rs74142915
rs17599139
rs12026061
rs853010
rs853011
rs853012
rs34895094
rs11122524
rs76799694
rs74491417
rs76056295
rs726683
rs12724368
rs4846974
rs1341971
rs77090784
rs35477106
rs10864750
rs10864751
rs1418133
rs12405130
rs12073124
rs12404635
rs1418134
rs78121894
rs11802788
rs34535377
rs11581828
rs6541318
rs4846975
rs1341972
rs78261342
rs853016
rs4846976
rs4846977
rs56326015
rs10442710
rs853017
rs80108443
rs1935297
rs10442711
rs79524880
rs853018
rs853019
rs58930855
rs1954264
rs7539779
rs11122525
rs116201940
rs61823480
rs72767255
rs61823481
rs1637972
rs865907
rs740493
rs740494
rs701153
rs12745325
rs852996
rs77793617
rs852997
rs12740278
rs1773698
rs10465713
rs852998
rs852999
rs853000
rs853001
rs12134987
rs7551973
rs74448796
rs7555103
rs853002
rs72749903
rs11583662
rs10779843
rs853004
rs34270208
rs853005
rs146715441
rs12405891
rs17658260
rs853006
rs6660476
rs853007
rs853008
rs6661286
rs860460
rs6661407
rs56379735
rs12743217
rs11122528
rs853009
rs862473
rs2530359
rs2530360
rs2354160
rs35167181
rs12753815
rs150252395
rs61823482
rs6671466
rs2494165
rs113628937
rs149890004
rs1101455
rs111876738
rs11586829
rs1101456
rs1101457
rs34101496
rs140452146
rs146992143
rs187049234
rs1101458
rs1637985
rs1637986
rs71654337
rs116234797
rs853424
rs12731744
rs12731761
rs12724524
rs853425
rs115546152
rs12139185
rs853426
rs12140088
rs139236982
rs12143440
rs853428
rs1101459
rs1101460
rs147688745
rs1101461
rs1101462
rs115762503
rs853429
rs36124840
rs34973720
rs12748978
rs35434237
rs11811473
rs113488235
rs853430
rs11590246
rs853431
rs6686475
rs77348876
rs12401519
rs12745261
rs12730062
rs149080040
rs72749911
rs11587661
rs701154
rs11587280
rs701156
rs11588182
rs11585598
rs72749912
rs11585649
rs853434
rs79594390
rs853436
rs701157
rs853437
rs58096845
rs75571736
rs3849295
rs12042923
rs59400867
rs3895711
rs12139982
rs12144051
rs6675897
rs35589973
rs853439
rs11589172
rs853440
rs57686818
rs4328081
rs115063866
rs71654339
rs12409456
rs115009761
rs853441
rs148826017
rs853442
rs853443
rs12410318
rs35209342
rs12409070
rs853444
rs6541320
rs35350369
rs853446
rs16851924
rs6541321
rs140094357
rs72749914
rs11122531
rs10864755
rs7545633
rs6692923
rs853447
rs3904042
rs35232235
rs75139267
rs4846979
rs79241508
rs701164
rs16851934
rs71654341
rs141830714
rs853448
rs11811217
rs35009281
rs853450
rs72749917
rs853452
rs78640577
rs76129771
rs11122534
rs12064669
rs853453
rs2883155
rs56382334
rs1752190
rs74766600
rs76145491
rs77723639
rs1752189
rs4846982
rs12748513
rs34725570
rs740489
rs11122535
rs3904040
rs1327698
rs80056941
rs1637928
rs11580919
rs34827396
rs758216
rs12063832
rs140959054
rs1637930
rs1615876
rs1637931
rs12068056
rs12123188
rs75191987
rs12060563
rs1320459
rs10779844
rs1327696
rs72749931
rs12028224
rs149133068
rs181489737
rs35980530
rs12125477
rs28809913
rs7514317
rs11122537
rs3849297
rs1327710
rs11803605
rs11801670
rs11804015
rs1637934
rs4111080
rs12741338
rs11122538
rs11122539
rs11122540
rs10158685
rs1752188
rs10158214
rs10158697
rs10159064
rs10779845
rs10779846
rs10864757
rs3761945
rs3761946
rs200591
rs3761948
rs3761949
rs11122543
rs80114319
rs78931415
rs115369740
rs114301040
rs56065333
rs73108008
rs72749936
rs72749937
rs72749938
rs60580070
rs59866479
rs73108011
rs79647780
rs56227639
rs1637936
rs3888630
rs11804443
rs740491
rs740492
rs11122544
rs12405885
rs917384
rs1637938
rs11804912
rs56173830
rs16841495
rs16841496
rs73108025
rs11122545
rs12071892
rs12072041
rs1752185
rs1752184
rs1637939
rs1637940
rs4846984
rs1637941
rs1752183
rs4846860
rs1752182
rs1327703
rs1327702
rs886982
rs79403474
rs115775968
rs1752180
rs1637944
rs17658982
rs913155
rs913156
rs73108041
rs886983
rs886984
rs1752179
rs77924625
rs78116890
rs73108045
rs59956935
rs886985
rs886986
rs73108047
rs200594
rs11122546
rs76435910
rs7550462
rs6541324
rs1576575
rs73108050
rs117491990
rs1752178
rs6687291
rs12135272
rs78497703
rs12135204
rs75512777
rs58517463
rs1752177
rs6691073
rs77690250
rs77274253
rs12135414
rs1327700
rs112023750
rs67004831
rs80014824
rs115331025
rs77532297
rs11122547
rs853459
rs58619962
rs11122548
rs12087810
rs1410140
rs115146846
rs200583
rs6676672
rs200584
rs6659511
rs200585
rs2182576
rs200586
rs56242691
rs200587
rs6660200
rs6669837
rs79584011
rs4846985
rs200588
rs2883538
rs6697138
rs4846986
rs172071
rs200579
rs17607298
rs16852076
rs73108076
rs149313412
rs200580
rs200581
rs200582
rs2148581
rs11122549
rs6672787
rs55857911
rs4846987
rs1410139
rs74768644
rs60723340
rs12091639
rs76522697
rs113017712
rs111619216
rs853460
rs11122551
rs11122552
rs853461
rs112571546
rs35201011
rs185667
rs113877479
rs10864760
rs11122553
rs1927253
rs61102255
rs57688428
rs143750272
rs12145487
rs117002047
rs139466741
rs149689721
rs200589
rs200590
rs142942351
rs111977944
rs113943246
rs111949829
rs61828566
rs12141121
rs56982329
rs144056947
rs146108508
rs140135139
rs113656494
rs1101473
rs138102647
rs142214192
rs150881973
rs12092089
rs12096583
rs12089352
rs112493893
rs151202116
rs111957387
rs12094840
rs142403951
rs144651571
rs138617603
rs74142963
rs12057300
rs853462
rs1359865
rs11122554
rs75717885
rs74142965
rs853463
rs77889180
rs78030792
rs75504369
rs57141356
rs55823222
rs56011949
rs55741590
rs12058420
rs16852085
rs1327697
rs2094306
rs80329182
rs17659489
rs853464
rs853465
rs11122555
rs10864763
rs148836318
rs78869074
rs11122556
rs111776064
rs76240919
rs9651127
rs853467
rs77645389
rs699900
rs78885770
rs12122535
rs11122557
rs1410138
rs76780797
rs78830861
rs149868710
rs79314278
rs853468
rs4846996
rs714214
rs853469
rs11122558
rs1927254
rs10779849
rs12029075
rs4381193
rs149206131
rs16841507
rs145681372
rs76070866
rs12125031
rs12126964
rs16841511
rs12031571
rs4846862
rs61828568
rs12074246
rs76633705
rs116030158
rs78118688
rs4846997
rs4846998
rs75896240
rs9970868
rs76386452
rs12116673
rs11122561
rs71636366
rs11122562
rs75457776
rs76371470
```
