## Supplementary material for "Characterization of shared and ancestry-specific signals driving complex traits using multi-ancestry fine-mapping": s2.afreq

```
#CHROM	ID	REF	ALT	ALT_FREQS	OBS_CT
1	rs3811473	T	G	0.764881	1008
1	rs3811474	A	G	0.431548	1008
1	rs3811475	C	T	0.431548	1008
1	rs11585720	G	A	0.332341	1008
1	rs12136137	G	A	0.431548	1008
1	rs3955545	C	T	0.763889	1008
1	rs12145096	C	G	0.431548	1008
1	rs61825537	C	T	0.0257937	1008
1	rs4925503	C	A	0.431548	1008
1	rs6587347	G	A	0.332341	1008
1	rs74582728	A	T	0.0833333	1008
1	rs6587348	A	G	0.332341	1008
1	rs56163439	A	G	0.431548	1008
1	rs34055291	G	A	0.332341	1008
1	rs34234307	C	T	0.332341	1008
1	rs12728867	A	C	0.332341	1008
1	rs2184249	G	C	0.431548	1008
1	rs12406702	A	T	0.333333	1008
1	rs881694	T	G	0.763889	1008
1	rs2274994	T	C	0.763889	1008
1	rs142376969	C	T	0.00297619	1008
1	rs2274995	T	C	0.763889	1008
1	rs10799544	T	C	0.762897	1008
1	rs117932424	T	G	0.0287698	1008
1	rs12567004	A	G	0.431548	1008
1	rs6696449	C	T	0.332341	1008
1	rs61825538	A	G	0.0267857	1008
1	rs4925504	G	T	0.423611	1008
1	rs10127637	A	G	0.428571	1008
1	rs6658432	C	T	0.421627	1008
1	rs6666416	A	G	0.850198	1008
1	rs7521953	A	G	0.850198	1008
1	rs10495287	C	T	0.428571	1008
1	rs10495286	T	G	0.428571	1008
1	rs12745369	C	T	0.421627	1008
1	rs16850044	T	C	0.428571	1008
1	rs12727551	A	G	0.421627	1008
1	rs6686108	C	T	0.422619	1008
1	rs6686112	C	T	0.421627	1008
1	rs116274463	C	T	0.0267857	1008
1	rs61825541	A	G	0.421627	1008
1	rs1048306	T	G	0.834325	1008
1	rs3820361	T	C	0.421627	1008
1	rs11589905	T	C	0.396825	1008
1	rs34451708	T	C	0.421627	1008
1	rs12401607	G	A	0.421627	1008
1	rs12401609	G	A	0.421627	1008
1	rs34214627	C	A	0.0248016	1008
1	rs6699500	C	A	0.421627	1008
1	rs6699598	C	A	0.420635	1008
1	rs6704530	A	C	0.424603	1008
1	rs1889330	G	C	0.421627	1008
1	rs12403056	C	T	0.421627	1008
1	rs12141228	T	A	0.428571	1008
1	rs12403112	C	T	0.421627	1008
1	rs34225164	T	C	0.0248016	1008
1	rs12754018	G	A	0.429563	1008
1	rs2385789	T	C	0.421627	1008
1	rs7526973	T	C	0.421627	1008
1	rs12760277	G	C	0.418651	1008
1	rs188902105	C	G	0.0218254	1008
1	rs116957411	G	A	0.0238095	1008
1	rs879265	T	C	0.0396825	1008
1	rs74144438	C	T	0.422619	1008
1	rs11581050	C	T	0.395833	1008
1	rs12738647	C	T	0.0426587	1008
1	rs60200112	G	A	0.1875	1008
1	rs142089585	A	G	0.0724206	1008
1	rs2274996	C	T	0.456349	1008
1	rs2274997	A	G	0.455357	1008
1	rs12062780	G	A	0.078373	1008
1	rs7522954	T	C	0.931548	1008
1	rs7551681	G	A	0.364087	1008
1	rs10495285	C	G	0.078373	1008
1	rs12117146	A	G	0.931548	1008
1	rs6671464	T	G	0.930556	1008
1	rs2891865	A	G	0.454365	1008
1	rs6587350	G	A	0.112103	1008
1	rs6666991	C	A	0.47619	1008
1	rs6667396	C	T	0.112103	1008
1	rs6675090	T	C	0.078373	1008
1	rs2385790	C	T	0.454365	1008
1	rs4925461	C	T	0.112103	1008
1	rs77370845	G	A	0.0545635	1008
1	rs10495284	T	C	0.477183	1008
1	rs7538437	T	A	0.931548	1008
1	rs10799546	G	A	0.477183	1008
1	rs10799547	A	G	0.477183	1008
1	rs4925505	A	G	0.931548	1008
1	rs2891866	A	G	0.112103	1008
1	rs34018354	C	G	0.0337302	1008
1	rs4925506	C	T	0.930556	1008
1	rs6659265	G	A	0.364087	1008
1	rs12024557	A	C	0.454365	1008
1	rs11580083	G	A	0.175595	1008
1	rs4925463	A	T	0.90873	1008
1	rs12750981	A	G	0.177579	1008
1	rs78128701	G	A	0.0267857	1008
1	rs12745210	C	T	0.112103	1008
1	rs4925508	G	A	0.113095	1008
1	rs61824021	A	G	0.363095	1008
1	rs9787347	G	A	0.364087	1008
1	rs77180898	T	G	0.118056	1008
1	rs11583220	G	T	0.0178571	1008
1	rs4562666	T	C	0.454365	1008
1	rs71652400	C	T	0.0337302	1008
1	rs6700582	T	G	0.364087	1008
1	rs77789069	T	C	0.198413	1008
1	rs3850816	C	G	0.931548	1008
1	rs7542633	G	A	0.365079	1008
1	rs12036586	G	A	0.453373	1008
1	rs60308892	A	C	0.367063	1008
1	rs4925464	T	G	0.820437	1008
1	rs4925465	G	T	0.820437	1008
1	rs2385791	T	C	0.454365	1008
1	rs55705983	C	T	0.367063	1008
1	rs1112398	G	A	0.820437	1008
1	rs1931331	A	C	0.366071	1008
1	rs16850115	T	C	0.366071	1008
1	rs16850116	G	C	0.820437	1008
1	rs1931332	T	C	0.93254	1008
1	rs16850124	T	C	0.453373	1008
1	rs6587352	T	C	0.820437	1008
1	rs7541981	G	A	0.819444	1008
1	rs6688847	G	A	0.112103	1008
1	rs6692508	G	A	0.819444	1008
1	rs10916538	G	T	0.113095	1008
1	rs6660892	A	G	0.819444	1008
1	rs6663962	T	C	0.819444	1008
1	rs12045643	C	T	0.451389	1008
1	rs4112198	C	A	0.819444	1008
1	rs4112199	C	T	0.819444	1008
1	rs3910447	T	C	0.820437	1008
1	rs7551445	G	C	0.8125	1008
1	rs7519836	A	G	0.811508	1008
1	rs10916539	C	G	0.810516	1008
1	rs7525615	T	C	0.811508	1008
1	rs61824028	T	G	0.171627	1008
1	rs7518596	C	T	0.8125	1008
1	rs16850132	A	G	0.34623	1008
1	rs12407105	T	C	0.8125	1008
1	rs12410851	C	T	0.8125	1008
1	rs12408230	G	A	0.8125	1008
1	rs17594623	T	C	0.8125	1008
1	rs17648509	A	G	0.8125	1008
1	rs17648527	G	A	0.8125	1008
1	rs883452	A	T	0.813492	1008
1	rs4925509	T	G	0.8125	1008
1	rs944986	G	A	0.0347222	1008
1	rs4272661	C	T	0.813492	1008
1	rs4272662	C	T	0.813492	1008
1	rs2385792	T	C	0.8125	1008
1	rs954247	A	G	0.813492	1008
1	rs954248	A	C	0.8125	1008
1	rs12410363	C	G	0.0357143	1008
1	rs12037495	T	C	0.467262	1008
1	rs2891867	G	A	0.345238	1008
1	rs2151692	C	T	0.8125	1008
1	rs1962108	A	G	0.8125	1008
1	rs140260725	C	T	0.0357143	1008
1	rs2009650	A	G	0.8125	1008
1	rs74142810	C	T	0.46627	1008
1	rs6685531	T	A	0.8125	1008
1	rs6682515	A	G	0.8125	1008
1	rs6587353	A	G	0.813492	1008
1	rs7541744	T	C	0.813492	1008
1	rs7525861	G	T	0.81746	1008
1	rs10916540	A	C	0.81746	1008
1	rs7535031	C	T	0.813492	1008
1	rs7525094	A	G	0.815476	1008
1	rs34362643	A	T	0.0416667	1008
1	rs71652401	G	A	0.0416667	1008
1	rs12044686	G	A	0.488095	1008
1	rs2385793	G	A	0.0416667	1008
1	rs2385794	G	C	0.0416667	1008
1	rs1931323	T	G	0.856151	1008
1	rs16850138	G	C	0.488095	1008
1	rs35442570	C	T	0.0416667	1008
1	rs148632648	C	A	0.00892857	1008
1	rs1931324	T	C	0.856151	1008
1	rs12748594	A	G	0.0416667	1008
1	rs35554191	A	G	0.0416667	1008
1	rs1889192	C	T	0.0416667	1008
1	rs35975062	A	T	0.0416667	1008
1	rs12047405	G	T	0.681548	1008
1	rs142480125	G	T	0.0277778	1008
1	rs10916541	T	G	0.536706	1008
1	rs78748604	G	T	0.10119	1008
1	rs34380720	C	G	0.0496032	1008
1	rs71652402	G	A	0.0496032	1008
1	rs7552904	T	A	0.301587	1008
1	rs2095228	T	C	0.302579	1008
1	rs11589231	A	G	0.251984	1008
1	rs71654303	T	G	0.0505952	1008
1	rs11576374	G	A	0.301587	1008
1	rs11589807	A	G	0.252976	1008
1	rs11576392	G	A	0.00198413	1008
1	rs36017930	G	A	0.00297619	1008
1	rs1930903	G	A	0.304563	1008
1	rs76199316	G	A	0.0496032	1008
1	rs75950257	G	A	0.0505952	1008
1	rs75915400	A	G	0.0505952	1008
1	rs12742436	G	A	0.0505952	1008
1	rs35314384	C	G	0.0168651	1008
1	rs1107887	C	A	0.0972222	1008
1	rs4925511	C	T	0.242063	1008
1	rs914909	C	T	0.804563	1008
1	rs78239908	T	A	0.093254	1008
1	rs145440299	A	G	0.0119048	1008
1	rs568150	T	C	0.980159	1008
1	rs142781555	C	T	0.0277778	1008
1	rs2210590	A	G	0.0535714	1008
1	rs117071857	G	A	0.014881	1008
1	rs559272	T	G	0.250992	1008
1	rs588535	C	G	0.302579	1008
1	rs74695553	G	A	0.093254	1008
1	rs59698443	G	A	0.0595238	1008
1	rs474614	T	C	0.301587	1008
1	rs141386663	A	C	0.0119048	1008
1	rs17595207	G	T	0.0515873	1008
1	rs670054	C	A	0.249008	1008
1	rs663857	G	A	0.249008	1008
1	rs687723	T	C	0.302579	1008
1	rs584728	G	A	0.234127	1008
1	rs630297	C	T	0.234127	1008
1	rs680398	G	A	0.80754	1008
1	rs78325889	C	T	0.0396825	1008
1	rs479951	A	C	0.808532	1008
1	rs78949413	T	C	0.00198413	1008
1	rs525095	G	T	0.728175	1008
1	rs592228	A	G	0.810516	1008
1	rs7526088	T	C	0.0803571	1008
1	rs683477	C	T	0.727183	1008
1	rs488404	T	C	0.808532	1008
1	rs602122	C	G	0.727183	1008
1	rs589521	G	A	0.727183	1008
1	rs485056	T	G	0.810516	1008
1	rs34508131	T	C	0.0803571	1008
1	rs75657903	A	C	0.0109127	1008
1	rs55787806	T	C	0.0803571	1008
1	rs12737527	G	A	0.00198413	1008
1	rs683906	T	C	0.980159	1008
1	rs683422	G	A	0.234127	1008
1	rs643009	G	A	0.72619	1008
1	rs570701	T	C	0.636905	1008
1	rs77203166	C	T	0.00198413	1008
1	rs613961	T	C	0.671627	1008
1	rs640333	G	A	0.639881	1008
1	rs117757503	C	T	0.0724206	1008
1	rs508422	T	C	0.618056	1008
1	rs623448	G	A	0.693452	1008
1	rs557208	T	C	0.613095	1008
1	rs557141	G	A	0.614087	1008
1	rs645616	T	G	0.613095	1008
1	rs644240	C	T	0.614087	1008
1	rs644226	T	G	0.614087	1008
1	rs642874	C	A	0.613095	1008
1	rs529604	A	C	0.613095	1008
1	rs528847	T	C	0.613095	1008
1	rs642492	C	T	0.137897	1008
1	rs527081	C	G	0.613095	1008
1	rs526980	C	T	0.613095	1008
1	rs631351	A	G	0.613095	1008
1	rs522229	G	A	0.613095	1008
1	rs628676	T	A	0.613095	1008
1	rs499481	C	G	0.613095	1008
1	rs1195028	A	G	0.613095	1008
1	rs516394	A	G	0.613095	1008
1	rs512839	A	G	0.613095	1008
1	rs481515	T	C	0.613095	1008
1	rs479531	T	C	0.613095	1008
1	rs642749	A	G	0.615079	1008
1	rs529677	T	C	0.613095	1008
1	rs642253	A	G	0.613095	1008
1	rs641884	C	T	0.610119	1008
1	rs1195025	T	G	0.613095	1008
1	rs1195024	A	C	0.613095	1008
1	rs112617617	T	C	0.386905	1008
1	rs558197	G	A	0.613095	1008
1	rs532771	A	C	0.613095	1008
1	rs504173	G	A	0.612103	1008
1	rs583645	T	C	0.613095	1008
1	rs116957843	C	G	0.0208333	1008
1	rs676667	A	G	0.613095	1008
1	rs2780629	A	G	0.613095	1008
1	rs2780630	A	G	0.613095	1008
1	rs6587355	T	C	0.617063	1008
1	rs4925517	A	G	0.614087	1008
1	rs76428130	C	T	0.0208333	1008
1	rs556198	G	A	0.654762	1008
1	rs549718	T	A	0.565476	1008
1	rs526822	G	A	0.564484	1008
1	rs493929	G	A	0.564484	1008
1	rs493849	C	T	0.563492	1008
1	rs688512	T	C	0.564484	1008
1	rs489174	C	A	0.559524	1008
1	rs542832	A	G	0.564484	1008
1	rs16850296	G	A	0.0724206	1008
1	rs675869	C	T	0.565476	1008
1	rs675854	T	G	0.565476	1008
1	rs118004861	C	A	0.0585317	1008
1	rs541010	A	G	0.565476	1008
1	rs675449	A	G	0.564484	1008
1	rs540201	A	G	0.564484	1008
1	rs537366	C	A	0.564484	1008
1	rs76246765	T	C	0.00595238	1008
1	rs536330	C	G	0.564484	1008
1	rs536305	C	T	0.564484	1008
1	rs511737	A	G	0.564484	1008
1	rs2786930	C	T	0.564484	1008
1	rs660277	G	C	0.559524	1008
1	rs645326	A	C	0.564484	1008
1	rs557730	C	A	0.566468	1008
1	rs657297	G	A	0.566468	1008
1	rs527577	T	A	0.566468	1008
1	rs146011332	T	C	0.0248016	1008
1	rs592004	C	A	0.560516	1008
1	rs485792	A	G	0.577381	1008
1	rs536723	A	G	0.577381	1008
1	rs12033406	G	A	0.21627	1008
1	rs668454	A	G	0.578373	1008
1	rs635817	T	C	0.580357	1008
1	rs79264496	C	G	0.0376984	1008
1	rs139937285	C	A	0.030754	1008
1	rs667231	T	A	0.583333	1008
1	rs145369315	G	C	0.0595238	1008
1	rs12044321	C	T	0.270833	1008
1	rs603991	C	T	0.583333	1008
1	rs500299	T	C	0.584325	1008
1	rs577612	T	G	0.590278	1008
1	rs117128950	A	T	0.0248016	1008
1	rs662363	C	T	0.572421	1008
1	rs522674	T	A	0.590278	1008
1	rs658998	T	G	0.693452	1008
1	rs489645	T	C	0.59127	1008
1	rs12565811	A	G	0.0357143	1008
1	rs641178	G	C	0.590278	1008
1	rs80027332	C	A	0.277778	1008
1	rs656786	C	G	0.589286	1008
1	rs74485460	C	T	0.0297619	1008
1	rs687266	A	G	0.5625	1008
1	rs592405	G	A	0.560516	1008
1	rs592422	A	G	0.563492	1008
1	rs143446490	G	A	0.0505952	1008
1	rs605039	G	A	0.5625	1008
1	rs605942	C	G	0.5625	1008
1	rs485749	C	T	0.5625	1008
1	rs10916561	G	A	0.5625	1008
1	rs190308462	G	A	0.0198413	1008
1	rs634908	A	C	0.570437	1008
1	rs666637	A	G	0.5625	1008
1	rs72756153	C	T	0.0744048	1008
1	rs587508	G	T	0.556548	1008
1	rs556738	G	T	0.55754	1008
1	rs528425	G	T	0.55754	1008
1	rs604730	G	A	0.558532	1008
1	rs182969840	A	T	0.0644841	1008
1	rs1195042	G	T	0.58631	1008
1	rs16850412	G	A	0.159722	1008
1	rs79633764	C	T	0.103175	1008
1	rs147849893	C	T	0.030754	1008
1	rs79107635	G	T	0.0367063	1008
1	rs72756157	C	T	0.00198413	1008
1	rs12026331	G	A	0.263889	1008
1	rs201150764	A	G	0.0376984	1008
1	rs144040424	G	C	0.0535714	1008
1	rs148947591	G	T	0.0376984	1008
1	rs16850486	A	G	0.0625	1008
1	rs117219532	G	A	0.0496032	1008
1	rs2780623	G	A	0.112103	1008
1	rs79978726	C	G	0.0813492	1008
1	rs73111203	G	A	0.0962302	1008
1	rs2780624	A	G	0.897817	1008
1	rs12567337	C	A	0.0545635	1008
1	rs3853553	C	T	0.208333	1008
1	rs117787651	T	C	0.0436508	1008
1	rs118025071	A	G	0.0128968	1008
1	rs116420863	T	C	0.046627	1008
1	rs77793105	C	T	0.0218254	1008
1	rs117956104	G	A	0.0406746	1008
1	rs2780625	T	G	0.381944	1008
1	rs2780626	T	A	0.967262	1008
1	rs2683460	A	C	0.399802	1008
1	rs9787090	T	C	0.40377	1008
1	rs77968126	T	A	0.0684524	1008
1	rs57502291	G	C	0.0684524	1008
1	rs368667618	C	T	0.015873	1008
1	rs61823608	C	T	0.12004	1008
1	rs9435861	A	C	0.969246	1008
1	rs76024366	A	G	0.0218254	1008
1	rs7546007	C	T	0.12004	1008
1	rs4925523	A	C	0.402778	1008
1	rs4925524	C	A	0.375992	1008
1	rs186751584	A	C	0.0287698	1008
1	rs12742742	A	C	0.0992063	1008
1	rs35483840	C	T	0.00198413	1008
1	rs4846847	T	C	0.384921	1008
1	rs147755464	C	T	0.0287698	1008
1	rs9787097	C	T	0.0694444	1008
1	rs16850603	T	C	0.0436508	1008
1	rs6697741	T	G	0.0436508	1008
1	rs182864635	T	C	0.030754	1008
1	rs7519132	G	T	0.0416667	1008
1	rs11577307	C	G	0.0436508	1008
1	rs4567287	T	A	0.0436508	1008
1	rs11589291	G	A	0.0436508	1008
1	rs11578286	C	T	0.0416667	1008
1	rs6541265	A	T	0.433532	1008
1	rs11589793	G	A	0.0436508	1008
1	rs118095149	T	C	0.0367063	1008
1	rs78838819	A	G	0.244048	1008
1	rs10442708	A	G	0.434524	1008
1	rs138005738	G	A	0.015873	1008
1	rs61304482	G	A	0.0436508	1008
1	rs11589603	A	G	0.0436508	1008
1	rs11589605	A	T	0.0436508	1008
1	rs11580021	C	A	0.0436508	1008
1	rs74143292	A	G	0.0436508	1008
1	rs146828635	A	C	0.0367063	1008
1	rs11581121	C	T	0.0436508	1008
1	rs11581560	C	T	0.0436508	1008
1	rs147975369	G	T	0.0168651	1008
1	rs143460749	A	G	0.0367063	1008
1	rs73113155	G	A	0.0436508	1008
1	rs57358226	G	T	0.0436508	1008
1	rs11588958	A	G	0.0436508	1008
1	rs78020864	T	C	0.0119048	1008
1	rs11588095	T	G	0.0436508	1008
1	rs149634114	C	A	0.0188492	1008
1	rs6683376	G	A	0.0436508	1008
1	rs74143293	C	T	0.0436508	1008
1	rs6683692	G	A	0.0436508	1008
1	rs16850637	G	C	0.0436508	1008
1	rs7532416	A	T	0.0436508	1008
1	rs140327498	T	G	0.0436508	1008
1	rs112339653	T	C	0.0436508	1008
1	rs113081426	C	T	0.0436508	1008
1	rs78310766	G	C	0.0436508	1008
1	rs73113177	A	T	0.0436508	1008
1	rs58005293	G	T	0.0515873	1008
1	rs56369121	T	C	0.0436508	1008
1	rs6541302	C	G	0.0436508	1008
1	rs6419494	A	G	0.0436508	1008
1	rs7414220	C	T	0.0436508	1008
1	rs7416988	A	G	0.0436508	1008
1	rs145277505	G	A	0.0436508	1008
1	rs16841453	T	G	0.0436508	1008
1	rs142288564	C	G	0.0505952	1008
1	rs61025707	A	C	0.0436508	1008
1	rs57801654	G	A	0.0436508	1008
1	rs60601651	T	C	0.0436508	1008
1	rs74143296	G	A	0.0436508	1008
1	rs11800137	T	C	0.0436508	1008
1	rs11122468	T	A	0.0436508	1008
1	rs11578043	A	G	0.0436508	1008
1	rs16850641	A	G	0.0436508	1008
1	rs7528099	C	G	0.0436508	1008
1	rs60064513	G	T	0.0436508	1008
1	rs4471282	T	C	0.0436508	1008
1	rs16850649	G	A	0.0436508	1008
1	rs6541307	A	T	0.0436508	1008
1	rs12067051	A	G	0.435516	1008
1	rs60770426	C	T	0.0436508	1008
1	rs7522698	G	A	0.0436508	1008
1	rs115060117	T	G	0.0367063	1008
1	rs113535320	G	T	0.0357143	1008
1	rs7522922	G	A	0.0436508	1008
1	rs6701451	C	T	0.0436508	1008
1	rs79874713	G	A	0.116071	1008
1	rs12029484	A	G	0.286706	1008
1	rs16850658	A	G	0.0436508	1008
1	rs73102134	T	C	0.0436508	1008
1	rs73102135	T	C	0.0436508	1008
1	rs137877231	T	C	0.00198413	1008
1	rs56080534	C	T	0.00793651	1008
1	rs59882435	C	G	0.00793651	1008
1	rs57978797	C	A	0.00793651	1008
1	rs12033507	A	C	0.046627	1008
1	rs11581952	A	G	0.0436508	1008
1	rs117733236	A	T	0.0694444	1008
1	rs76229399	C	T	0.140873	1008
1	rs118063557	C	T	0.0198413	1008
1	rs11588464	C	A	0.00793651	1008
1	rs16850673	T	C	0.0436508	1008
1	rs56160609	C	T	0.0436508	1008
1	rs10495292	T	C	0.0634921	1008
1	rs16850692	T	G	0.287698	1008
1	rs11122536	A	G	0.390873	1008
1	rs11590412	C	T	0.015873	1008
1	rs11584183	T	C	0.0486111	1008
1	rs28652768	A	G	0.362103	1008
1	rs11122542	A	G	0.0634921	1008
1	rs10779847	G	A	0.094246	1008
1	rs9431832	G	A	0.0992063	1008
1	rs12039999	A	G	0.33631	1008
1	rs12040697	A	G	0.33631	1008
1	rs4846861	G	A	0.425595	1008
1	rs10864759	A	G	0.360119	1008
1	rs6664745	G	A	0.33631	1008
1	rs6691527	C	T	0.33631	1008
1	rs6664857	G	A	0.33631	1008
1	rs10746516	C	T	0.0238095	1008
1	rs67537171	C	G	0.33631	1008
1	rs77088055	T	C	0.156746	1008
1	rs10864761	T	C	0.33631	1008
1	rs10864762	T	C	0.33631	1008
1	rs11586694	C	T	0.360119	1008
1	rs10779848	T	C	0.43254	1008
1	rs12087226	T	C	0.33631	1008
1	rs72756177	C	T	0.00198413	1008
1	rs4636474	T	C	0.360119	1008
1	rs4846992	A	G	0.360119	1008
1	rs4846993	G	C	0.0238095	1008
1	rs4846994	G	A	0.360119	1008
1	rs4846995	T	C	0.431548	1008
1	rs6669595	G	A	0.0238095	1008
1	rs12026868	C	T	0.337302	1008
1	rs9432180	A	G	0.360119	1008
1	rs12725363	T	C	0.0644841	1008
1	rs9432181	T	C	0.360119	1008
1	rs28417369	C	T	0.350198	1008
1	rs12047300	G	A	0.337302	1008
1	rs11579050	C	T	0.0644841	1008
1	rs9431833	T	C	0.43254	1008
1	rs10735525	G	A	0.0228175	1008
1	rs10746517	G	A	0.0238095	1008
1	rs10864765	C	A	0.0228175	1008
1	rs6693514	T	C	0.0228175	1008
1	rs28482439	G	T	0.433532	1008
1	rs7549657	C	A	0.342262	1008
1	rs68041359	A	T	0.34623	1008
1	rs3811492	T	C	0.0873016	1008
1	rs12143187	G	T	0.0644841	1008
1	rs12042655	T	C	0.347222	1008
1	rs4275465	G	A	0.433532	1008
1	rs12044467	A	G	0.34623	1008
1	rs58596154	C	T	0.344246	1008
1	rs12042904	T	C	0.338294	1008
1	rs10864767	A	G	0.97619	1008
1	rs12027463	C	A	0.342262	1008
1	rs75852126	G	A	0.0436508	1008
1	rs12409545	T	G	0.0644841	1008
1	rs12411047	G	A	0.0644841	1008
1	rs4847003	A	G	0.0882937	1008
1	rs4847004	A	G	0.0238095	1008
1	rs4361992	T	C	0.0882937	1008
1	rs12410483	A	G	0.0644841	1008
1	rs4411137	C	A	0.0882937	1008
1	rs12045805	T	C	0.342262	1008
1	rs4846867	A	T	0.0882937	1008
1	rs76544715	C	T	0.0535714	1008
1	rs4375279	T	C	0.0882937	1008
1	rs12739356	C	G	0.0644841	1008
1	rs56229703	T	A	0.00297619	1008
1	rs10779850	A	C	0.0882937	1008
1	rs10779851	C	T	0.0873016	1008
1	rs61823630	A	G	0.0634921	1008
1	rs4415573	G	T	0.0873016	1008
1	rs4628515	C	T	0.0873016	1008
1	rs4295887	G	A	0.0873016	1008
1	rs11122591	T	A	0.339286	1008
1	rs4297305	C	A	0.0873016	1008
1	rs10864779	A	G	0.433532	1008
1	rs4298743	G	A	0.0873016	1008
1	rs10864780	G	T	0.0873016	1008
1	rs11122595	G	C	0.0873016	1008
1	rs7414836	A	T	0.0873016	1008
1	rs12072829	C	T	0.33631	1008
1	rs11122603	A	G	0.0238095	1008
1	rs7539124	T	A	0.33631	1008
1	rs11122606	A	G	0.0238095	1008
1	rs11122608	A	C	0.0238095	1008
1	rs12749084	G	A	0.0634921	1008
1	rs117881339	G	T	0.0297619	1008
1	rs10082026	T	C	0.340278	1008
1	rs116535044	T	C	0.00198413	1008
1	rs12123719	C	G	0.434524	1008
1	rs10735526	C	T	0.0238095	1008
1	rs10779853	C	T	0.0238095	1008
1	rs6681621	A	T	0.0238095	1008
1	rs4847022	A	G	0.434524	1008
1	rs6680995	T	C	0.434524	1008
1	rs6702864	A	G	0.0238095	1008
1	rs11122617	C	T	0.33631	1008
1	rs11579167	A	G	0.434524	1008
1	rs10864786	C	T	0.0238095	1008
1	rs4325133	A	T	0.0238095	1008
1	rs4428899	T	A	0.0238095	1008
1	rs4240941	C	T	0.0238095	1008
1	rs4240942	T	A	0.0238095	1008
1	rs4240943	T	C	0.0238095	1008
1	rs4497213	C	A	0.0238095	1008
1	rs2139771	T	C	0.0238095	1008
1	rs76280343	G	C	0.0456349	1008
1	rs28685166	T	C	0.0644841	1008
1	rs28564972	A	G	0.339286	1008
1	rs80067573	T	C	0.0486111	1008
1	rs4847027	G	A	0.429563	1008
1	rs28883732	A	G	0.0644841	1008
1	rs28858086	G	A	0.0644841	1008
1	rs2139770	T	C	0.421627	1008
1	rs117658324	T	A	0.135913	1008
1	rs28415206	T	G	0.421627	1008
1	rs28710950	C	A	0.421627	1008
1	rs28815489	A	G	0.428571	1008
1	rs28445275	T	C	0.345238	1008
1	rs35553603	A	G	0.0634921	1008
1	rs28647337	T	C	0.354167	1008
1	rs28411259	T	C	0.354167	1008
1	rs28673495	G	C	0.348214	1008
1	rs2002235	C	T	0.0505952	1008
1	rs2401084	A	G	0.407738	1008
1	rs2401083	A	G	0.412698	1008
1	rs877968	G	A	0.406746	1008
1	rs28464281	A	G	0.412698	1008
1	rs28516692	A	G	0.412698	1008
1	rs4550094	G	A	0.418651	1008
1	rs4550095	G	A	0.412698	1008
1	rs28536066	T	C	0.416667	1008
1	rs28408904	C	G	0.416667	1008
1	rs2895927	T	G	0.414683	1008
1	rs28416024	G	A	0.0555556	1008
1	rs4846890	G	A	0.416667	1008
1	rs4846891	G	C	0.418651	1008
1	rs28429901	C	T	0.416667	1008
1	rs28693708	A	G	0.416667	1008
1	rs7554127	A	G	0.359127	1008
1	rs12076984	A	G	0.416667	1008
1	rs12084370	C	T	0.412698	1008
1	rs12135308	A	T	0.0555556	1008
1	rs7515161	T	C	0.352183	1008
1	rs4846892	T	C	0.58631	1008
1	rs4846893	C	T	0.58631	1008
1	rs4846894	T	G	0.641865	1008
1	rs7515331	T	C	0.352183	1008
1	rs72758248	C	G	0.0555556	1008
1	rs6663181	T	G	0.58631	1008
1	rs6663193	T	C	0.641865	1008
1	rs6660567	A	G	0.641865	1008
1	rs4285705	C	T	0.352183	1008
1	rs4562634	G	A	0.0555556	1008
1	rs4287183	C	T	0.0555556	1008
1	rs12406877	G	A	0.0555556	1008
1	rs34056135	G	A	0.0555556	1008
1	rs12077926	C	T	0.587302	1008
1	rs12073983	G	A	0.585317	1008
1	rs11585540	A	G	0.643849	1008
1	rs10082048	C	T	0.588294	1008
1	rs3009717	C	T	0.643849	1008
1	rs1467469	T	C	0.643849	1008
1	rs10779822	A	C	0.588294	1008
1	rs12088696	A	G	0.603175	1008
1	rs3009715	C	T	0.335317	1008
1	rs4846895	C	T	0.944444	1008
1	rs3009712	T	C	0.645833	1008
1	rs2983376	C	T	0.608135	1008
1	rs73105828	T	C	0.337302	1008
1	rs56177040	T	A	0.354167	1008
1	rs2983377	C	G	0.944444	1008
1	rs60969368	G	A	0.0634921	1008
1	rs12040273	C	T	0.353175	1008
1	rs11122260	C	A	0.355159	1008
1	rs1321258	C	T	0.344246	1008
1	rs77005666	C	G	0.355159	1008
1	rs12041601	G	A	0.34623	1008
1	rs3124555	T	C	0.943452	1008
1	rs6541264	T	G	0.348214	1008
1	rs56387359	G	A	0.345238	1008
1	rs11122271	A	G	0.354167	1008
1	rs7529252	G	A	0.354167	1008
1	rs6684677	C	T	0.589286	1008
1	rs7531895	G	T	0.355159	1008
1	rs78166680	G	T	0.0257937	1008
1	rs7531967	G	A	0.354167	1008
1	rs1474926	C	A	0.589286	1008
1	rs1474925	A	C	0.589286	1008
1	rs12240271	A	G	0.355159	1008
1	rs1555291	A	G	0.355159	1008
1	rs2883025	G	A	0.946429	1008
1	rs1358768	G	A	0.363095	1008
1	rs12046584	G	A	0.357143	1008
1	rs6684432	T	C	0.945437	1008
1	rs12045104	C	G	0.357143	1008
1	rs10864677	T	C	0.361111	1008
1	rs6684422	A	T	0.944444	1008
1	rs72758262	G	T	0.220238	1008
1	rs6541267	C	T	0.128968	1008
1	rs6673349	G	A	0.12996	1008
1	rs74145438	G	A	0.0972222	1008
1	rs6683205	C	T	0.284722	1008
1	rs79708765	G	A	0.0763889	1008
1	rs55693299	C	G	0.271825	1008
1	rs12048446	A	G	0.142857	1008
1	rs77281993	T	G	0.0565476	1008
1	rs78785136	A	C	0.0585317	1008
1	rs1358769	C	T	0.200397	1008
1	rs11122275	G	A	0.202381	1008
1	rs13376257	G	A	0.0347222	1008
1	rs80343667	T	C	0.0218254	1008
1	rs76027333	G	A	0.0218254	1008
1	rs60498942	G	A	0.0357143	1008
1	rs7534687	G	A	0.0218254	1008
1	rs112535056	C	T	0.0218254	1008
1	rs78807750	G	A	0.00694444	1008
1	rs910820	C	T	0.859127	1008
1	rs79506637	A	G	0.0218254	1008
1	rs117628680	C	G	0.0238095	1008
1	rs144456748	T	A	0.0188492	1008
1	rs117004990	C	T	0.0218254	1008
1	rs77192722	G	A	0.0218254	1008
1	rs111902793	T	C	0.0238095	1008
1	rs118120922	C	T	0.0644841	1008
1	rs75291324	G	A	0.0337302	1008
1	rs7515561	A	G	0.998016	1008
1	rs16850868	C	T	0.0198413	1008
1	rs75121342	G	A	0.00694444	1008
1	rs528524695	G	C	0.0218254	1008
1	rs117774185	G	A	0.0218254	1008
1	rs16850871	A	G	0.252976	1008
1	rs72648056	G	A	0.0198413	1008
1	rs16850873	G	A	0.0446429	1008
1	rs117854333	C	T	0.0218254	1008
1	rs117950511	A	G	0.0238095	1008
1	rs11122300	G	A	0.214286	1008
1	rs117881895	G	A	0.0218254	1008
1	rs16850875	C	T	0.00694444	1008
1	rs12023543	C	G	0.316468	1008
1	rs16850877	C	T	0.0198413	1008
1	rs75348872	C	T	0.0198413	1008
1	rs35941759	C	A	0.181548	1008
1	rs16850878	A	T	0.0545635	1008
1	rs74347400	C	T	0.0198413	1008
1	rs79920943	C	T	0.0198413	1008
1	rs76104940	C	G	0.0198413	1008
1	rs113638586	T	C	0.0198413	1008
1	rs80135353	T	C	0.0198413	1008
1	rs182630887	A	C	0.031746	1008
1	rs4846831	G	A	0.282738	1008
1	rs7513659	G	A	0.0406746	1008
1	rs10495293	A	T	0.0882937	1008
1	rs2038396	G	A	0.178571	1008
1	rs190996646	C	T	0.0198413	1008
1	rs12029443	C	G	0.407738	1008
1	rs7520308	G	A	0.723214	1008
1	rs7536663	T	A	0.723214	1008
1	rs7520640	G	T	0.723214	1008
1	rs7519655	A	C	0.723214	1008
1	rs73105889	C	G	0.455357	1008
1	rs67215573	T	C	0.459325	1008
1	rs7523343	A	G	0.388889	1008
1	rs59631998	C	T	0.35119	1008
1	rs10779824	C	T	0.271825	1008
1	rs2057231	T	C	0.455357	1008
1	rs74965501	G	T	0.0297619	1008
1	rs2057232	G	A	0.382937	1008
1	rs78412685	A	G	0.0426587	1008
1	rs7529009	A	G	0.455357	1008
1	rs910821	T	A	0.271825	1008
1	rs77034196	T	G	0.117063	1008
1	rs2057233	G	A	0.452381	1008
1	rs2057234	A	T	0.454365	1008
1	rs7519536	G	C	0.453373	1008
1	rs7530960	C	T	0.457341	1008
1	rs60961548	T	C	0.355159	1008
1	rs56041113	G	A	0.0138889	1008
1	rs12726525	G	A	0.267857	1008
1	rs78493600	C	T	0.0625	1008
1	rs11122314	C	T	0.453373	1008
1	rs12404425	G	A	0.453373	1008
1	rs61825389	C	T	0.119048	1008
1	rs7537621	C	T	0.452381	1008
1	rs6541274	G	A	0.452381	1008
1	rs149755449	G	A	0.0188492	1008
1	rs11122316	A	G	0.570437	1008
1	rs10864687	C	T	0.450397	1008
1	rs10864688	C	T	0.450397	1008
1	rs12126814	G	A	0.27381	1008
1	rs10746509	C	T	0.450397	1008
1	rs72758273	C	G	0.0327381	1008
1	rs10864690	T	A	0.458333	1008
1	rs1998068	C	G	0.458333	1008
1	rs1998067	A	G	0.0575397	1008
1	rs1998066	T	C	0.458333	1008
1	rs77041642	C	G	0.0257937	1008
1	rs12035297	C	T	0.259921	1008
1	rs2883027	A	G	0.459325	1008
1	rs3811489	T	C	0.459325	1008
1	rs4582798	C	T	0.458333	1008
1	rs10864691	T	A	0.457341	1008
1	rs10864692	G	A	0.457341	1008
1	rs12032088	C	T	0.0555556	1008
1	rs868287	G	C	0.261905	1008
1	rs868288	A	C	0.831349	1008
1	rs7527527	G	C	0.21131	1008
1	rs1474839	G	A	0.0714286	1008
1	rs1967707	G	A	0.457341	1008
1	rs11583591	T	C	0.0714286	1008
1	rs61825391	G	A	0.110119	1008
1	rs67093013	A	G	0.0416667	1008
1	rs12751815	C	T	0.261905	1008
1	rs4412597	G	A	0.457341	1008
1	rs56390540	C	T	0.0128968	1008
1	rs2078219	C	T	0.457341	1008
1	rs76816696	T	G	0.0376984	1008
1	rs4846897	G	T	0.0714286	1008
1	rs910498	G	C	0.458333	1008
1	rs910499	C	G	0.0555556	1008
1	rs12564901	G	C	0.458333	1008
1	rs910500	A	G	0.457341	1008
1	rs910501	C	T	0.0714286	1008
1	rs12732392	A	G	0.27381	1008
1	rs56230791	T	C	0.458333	1008
1	rs1022663	T	C	0.854167	1008
1	rs113737337	G	A	0.385913	1008
1	rs1963152	G	A	0.458333	1008
1	rs11585739	T	C	0.458333	1008
1	rs11806744	C	T	0.457341	1008
1	rs60031901	G	A	0.344246	1008
1	rs12566812	T	C	0.015873	1008
1	rs880328	T	C	0.457341	1008
1	rs880329	G	A	0.457341	1008
1	rs12724775	G	A	0.27381	1008
1	rs10489614	G	A	0.457341	1008
1	rs6659923	A	G	0.0714286	1008
1	rs6697219	G	A	0.457341	1008
1	rs7550262	G	A	0.385913	1008
1	rs754265	A	G	0.441468	1008
1	rs147231029	C	G	0.015873	1008
1	rs754666	T	C	0.44246	1008
1	rs754665	T	C	0.441468	1008
1	rs4846832	G	A	0.44246	1008
1	rs10864696	G	A	0.401786	1008
1	rs12565365	G	A	0.44246	1008
1	rs140435684	A	T	0.015873	1008
1	rs4846833	G	A	0.720238	1008
1	rs76633174	G	C	0.0277778	1008
1	rs4846898	A	G	0.44246	1008
1	rs12078342	G	A	0.44246	1008
1	rs12083455	C	T	0.44246	1008
1	rs7512794	C	T	0.44246	1008
1	rs7520068	T	A	0.44246	1008
1	rs61524247	C	A	0.0386905	1008
1	rs7549029	G	A	0.44246	1008
1	rs61493428	T	G	0.347222	1008
1	rs6541284	T	G	0.996032	1008
1	rs11586439	C	T	0.0555556	1008
1	rs60415639	C	T	0.0406746	1008
1	rs77743839	A	G	0.347222	1008
1	rs55637646	C	T	0.0535714	1008
1	rs56407636	C	T	0.0535714	1008
1	rs12086717	C	T	0.444444	1008
1	rs114514985	A	G	0.0406746	1008
1	rs12087833	C	A	0.402778	1008
1	rs55697424	C	T	0.0416667	1008
1	rs75486962	C	T	0.0208333	1008
1	rs56023960	C	T	0.0406746	1008
1	rs75272564	G	A	0.34623	1008
1	rs57358662	T	C	0.34623	1008
1	rs12041751	G	A	0.0277778	1008
1	rs12733302	G	A	0.202381	1008
1	rs58480936	C	G	0.34623	1008
1	rs1406929	T	G	0.404762	1008
1	rs77945324	C	T	0.333333	1008
1	rs56292648	T	G	0.0436508	1008
1	rs61825395	A	G	0.109127	1008
1	rs78703903	C	G	0.0446429	1008
1	rs12086347	G	A	0.263889	1008
1	rs55979588	C	T	0.347222	1008
1	rs12045647	A	T	0.402778	1008
1	rs12046567	T	C	0.405754	1008
1	rs2144296	A	G	0.668651	1008
1	rs2144297	T	C	0.667659	1008
1	rs11122360	T	C	0.404762	1008
1	rs11122361	G	A	0.40377	1008
1	rs61825396	G	A	0.109127	1008
1	rs7538126	T	C	0.0238095	1008
1	rs10864699	G	A	0.240079	1008
1	rs6667736	G	A	0.473214	1008
1	rs12567442	G	A	0.0456349	1008
1	rs7541570	T	C	0.248016	1008
1	rs60506249	T	G	0.344246	1008
1	rs77788414	G	A	0.335317	1008
1	rs61825397	A	T	0.0486111	1008
1	rs1884578	C	T	0.848214	1008
1	rs7544981	A	C	0.00992063	1008
1	rs55921197	T	C	0.0486111	1008
1	rs111372768	G	A	0.014881	1008
1	rs1884577	G	A	0.847222	1008
1	rs10746512	A	T	0.449405	1008
1	rs11584679	G	A	0.0486111	1008
1	rs10864703	C	G	0.233135	1008
1	rs150934840	G	A	0.00892857	1008
1	rs12040171	C	T	0.159722	1008
1	rs11122378	A	G	0.0486111	1008
1	rs11122379	C	T	0.0486111	1008
1	rs61825399	C	T	0.0486111	1008
1	rs61825400	T	G	0.0486111	1008
1	rs78781397	G	A	0.0456349	1008
1	rs61825402	C	T	0.0496032	1008
1	rs61825403	G	A	0.0486111	1008
1	rs61578524	G	A	0.0486111	1008
1	rs12140497	T	C	0.167659	1008
1	rs57601092	C	G	0.338294	1008
1	rs60263715	G	A	0.337302	1008
1	rs10779827	C	T	0.450397	1008
1	rs1973943	T	C	0.450397	1008
1	rs6659554	G	A	0.330357	1008
1	rs6659658	G	A	0.329365	1008
1	rs11807834	G	A	0.093254	1008
1	rs6541292	C	A	0.544643	1008
1	rs10864704	G	C	0.303571	1008
1	rs10864705	C	T	0.303571	1008
1	rs80258856	C	T	0.014881	1008
1	rs11807860	G	C	0.355159	1008
1	rs11807861	G	C	0.0625	1008
1	rs11122383	C	T	0.590278	1008
1	rs79502055	C	T	0.356151	1008
1	rs56411650	T	A	0.00892857	1008
1	rs7518206	G	C	0.169643	1008
1	rs6681172	T	C	0.854167	1008
1	rs11122385	C	T	0.0188492	1008
1	rs34393196	G	A	0.558532	1008
1	rs6675914	C	T	0.0793651	1008
1	rs4846901	G	A	0.704365	1008
1	rs11587292	G	C	0.0188492	1008
1	rs4846902	T	C	0.704365	1008
1	rs73109853	T	C	0.00992063	1008
1	rs4846834	T	C	0.705357	1008
1	rs12042234	G	C	0.0386905	1008
1	rs12043070	G	A	0.0357143	1008
1	rs6684537	A	G	0.0188492	1008
1	rs61826561	T	A	0.00892857	1008
1	rs75420491	C	T	0.078373	1008
1	rs41513546	G	A	0.0188492	1008
1	rs80203588	C	T	0.0347222	1008
1	rs59041076	G	A	0.078373	1008
1	rs145620085	A	G	0.0456349	1008
1	rs35375692	C	T	0.0188492	1008
1	rs12145728	A	G	0.214286	1008
1	rs59092558	C	G	0.0803571	1008
1	rs56085304	G	C	0.00793651	1008
1	rs12117086	T	G	0.638889	1008
1	rs872237	C	T	0.210317	1008
1	rs7543050	C	G	0.338294	1008
1	rs78428815	T	G	0.428571	1008
1	rs6541294	A	G	0.33631	1008
1	rs6690424	C	T	0.33631	1008
1	rs6681042	G	A	0.335317	1008
1	rs6674744	C	T	0.33631	1008
1	rs6665258	G	A	0.33631	1008
1	rs6665260	G	T	0.33631	1008
1	rs6682741	T	C	0.33631	1008
1	rs6665367	G	A	0.33631	1008
1	rs4846903	A	G	0.998016	1008
1	rs4846904	G	A	0.33631	1008
1	rs11122395	C	T	0.0337302	1008
1	rs4846905	A	G	0.767857	1008
1	rs2144298	T	C	0.33631	1008
1	rs11122400	C	G	0.134921	1008
1	rs2144299	A	G	0.767857	1008
1	rs2180078	T	C	0.337302	1008
1	rs6686680	T	C	0.337302	1008
1	rs78891266	C	T	0.175595	1008
1	rs11122401	G	A	0.135913	1008
1	rs4846835	G	A	0.111111	1008
1	rs4846836	G	A	0.337302	1008
1	rs4846837	C	T	0.111111	1008
1	rs4846838	G	A	0.766865	1008
1	rs6541295	A	G	0.94246	1008
1	rs6541296	A	G	0.337302	1008
1	rs60264116	G	T	0.0565476	1008
1	rs6693579	T	C	0.94246	1008
1	rs6686054	C	T	0.33631	1008
1	rs11122405	C	A	0.337302	1008
1	rs6541297	G	A	0.386905	1008
1	rs60099055	T	G	0.429563	1008
1	rs57012367	G	C	0.429563	1008
1	rs1997947	G	A	0.337302	1008
1	rs4846906	C	A	0.766865	1008
1	rs6692319	C	T	0.325397	1008
1	rs117450816	G	A	0.175595	1008
1	rs4846907	T	C	0.767857	1008
1	rs28663131	G	A	0.430556	1008
1	rs4846839	A	G	0.337302	1008
1	rs4846908	G	A	0.135913	1008
1	rs77518635	C	A	0.0287698	1008
1	rs4846909	G	A	0.337302	1008
1	rs73109895	C	A	0.0555556	1008
1	rs35498929	C	T	0.0922619	1008
1	rs1998065	T	G	0.338294	1008
1	rs1998064	T	G	0.0585317	1008
1	rs34351083	C	G	0.00297619	1008
1	rs6658942	A	C	0.33631	1008
1	rs79613204	C	G	0.43254	1008
1	rs7547269	C	T	0.225198	1008
1	rs7551742	A	G	0.325397	1008
1	rs10864722	G	A	0.134921	1008
1	rs12410903	G	A	0.0555556	1008
1	rs4846910	C	A	0.769841	1008
1	rs72760066	A	G	0.0337302	1008
1	rs73111911	G	A	0.0565476	1008
1	rs2352723	T	C	0.768849	1008
1	rs4846911	C	G	0.998016	1008
1	rs141536572	T	G	0.0267857	1008
1	rs1555289	T	C	0.769841	1008
1	rs72760067	T	C	0.0337302	1008
1	rs10779833	A	G	0.243056	1008
1	rs79625496	C	G	0.0248016	1008
1	rs4631704	C	T	0.218254	1008
1	rs11122446	G	A	0.752976	1008
1	rs72760071	G	A	0.0376984	1008
1	rs12122834	T	C	0.0753968	1008
1	rs910502	A	T	0.962302	1008
1	rs140355963	G	C	0.0744048	1008
1	rs4846913	C	A	0.195437	1008
1	rs2144300	C	T	0.195437	1008
1	rs1555290	C	A	0.962302	1008
1	rs12065546	C	T	0.962302	1008
1	rs17315646	C	G	0.230159	1008
1	rs4846914	G	A	0.229167	1008
1	rs10864726	C	T	0.229167	1008
1	rs4846915	C	A	0.962302	1008
1	rs4846916	G	A	0.962302	1008
1	rs56217501	C	G	0.030754	1008
1	rs2281722	A	G	0.392857	1008
1	rs2281721	C	T	0.229167	1008
1	rs2281720	T	G	0.381944	1008
1	rs2281719	C	T	0.25496	1008
1	rs2281718	A	T	0.25496	1008
1	rs10864727	A	G	0.253968	1008
1	rs35198744	C	T	0.0744048	1008
1	rs2103827	T	A	0.963294	1008
1	rs4846917	T	C	0.287698	1008
1	rs144581278	T	C	0.0228175	1008
1	rs6666884	T	G	0.0337302	1008
1	rs10779835	T	C	0.25496	1008
1	rs56200521	C	G	0.0297619	1008
1	rs11122449	C	T	0.284722	1008
1	rs4846918	C	T	0.963294	1008
1	rs4846919	A	G	0.963294	1008
1	rs4846920	A	G	0.960317	1008
1	rs2296065	G	A	0.963294	1008
1	rs11122450	T	G	0.255952	1008
1	rs78938043	A	T	0.0198413	1008
1	rs76327346	C	T	0.0327381	1008
1	rs66734993	T	G	0.395833	1008
1	rs4846840	T	G	0.28869	1008
1	rs4846841	A	G	0.289683	1008
1	rs11122451	G	C	0.0337302	1008
1	rs11122452	C	G	0.0337302	1008
1	rs10779836	C	T	0.684524	1008
1	rs56946451	G	A	0.305556	1008
1	rs6672758	C	T	0.287698	1008
1	rs11122453	C	A	0.25496	1008
1	rs6672880	C	A	0.429563	1008
1	rs1546954	T	G	0.25496	1008
1	rs77386904	C	A	0.0228175	1008
1	rs73111933	C	G	0.275794	1008
1	rs11122454	C	T	0.255952	1008
1	rs4846921	G	A	0.257937	1008
1	rs10864728	A	G	0.257937	1008
1	rs11122455	C	G	0.257937	1008
1	rs10489615	A	G	0.257937	1008
1	rs1321257	G	A	0.257937	1008
1	rs966333	T	C	0.963294	1008
1	rs61030151	T	A	0.276786	1008
1	rs11122456	A	G	0.257937	1008
1	rs4846922	T	C	0.535714	1008
1	rs4846923	T	G	0.539683	1008
1	rs6541299	C	T	0.276786	1008
1	rs2144301	C	T	0.705357	1008
1	rs6541300	A	C	0.276786	1008
1	rs10864729	G	A	0.428571	1008
1	rs12127595	G	A	0.125	1008
1	rs76955118	A	T	0.00793651	1008
1	rs11122457	G	C	0.267857	1008
1	rs11122458	A	G	0.311508	1008
1	rs609526	T	A	0.695437	1008
1	rs60122995	G	A	0.046627	1008
1	rs59153235	G	T	0.316468	1008
1	rs611841	C	A	0.375992	1008
1	rs590820	A	G	0.69246	1008
1	rs618520	T	C	0.377976	1008
1	rs619899	A	G	0.375992	1008
1	rs7523575	G	A	0.269841	1008
1	rs621328	G	A	0.375992	1008
1	rs627108	C	T	0.689484	1008
1	rs638097	C	T	0.376984	1008
1	rs638112	C	A	0.376984	1008
1	rs638116	C	T	0.376984	1008
1	rs79249024	G	A	0.046627	1008
1	rs1124110	T	C	0.268849	1008
1	rs1264081	A	G	0.375992	1008
1	rs76753937	C	T	0.046627	1008
1	rs637180	G	A	0.375992	1008
1	rs78745683	G	A	0.367063	1008
1	rs648456	G	A	0.375992	1008
1	rs652108	C	T	0.375992	1008
1	rs10864730	T	C	0.268849	1008
1	rs76914801	T	C	0.00793651	1008
1	rs11122459	G	T	0.266865	1008
1	rs671682	C	G	0.375992	1008
1	rs666718	A	G	0.375992	1008
1	rs678050	T	C	0.375992	1008
1	rs73111966	T	A	0.369048	1008
1	rs143883078	A	G	0.0416667	1008
1	rs2748115	A	G	0.375992	1008
1	rs57992758	A	G	0.375992	1008
1	rs681106	G	A	0.69246	1008
1	rs12037200	A	G	0.267857	1008
1	rs585361	G	A	0.375992	1008
1	rs11122460	G	A	0.266865	1008
1	rs586712	A	G	0.375992	1008
1	rs604769	C	T	0.689484	1008
1	rs12075378	G	A	0.266865	1008
1	rs606587	A	G	0.689484	1008
1	rs607553	T	A	0.375992	1008
1	rs636810	C	T	0.375992	1008
1	rs189575478	C	T	0.0138889	1008
1	rs115526761	G	A	0.367063	1008
1	rs650253	C	T	0.691468	1008
1	rs650808	G	A	0.375992	1008
1	rs12078347	G	T	0.313492	1008
1	rs653523	C	T	0.375992	1008
1	rs6662573	A	G	0.366071	1008
1	rs2181528	G	A	0.0535714	1008
1	rs2748116	A	G	0.690476	1008
1	rs2748117	C	T	0.362103	1008
1	rs73111985	G	A	0.046627	1008
1	rs677990	G	A	0.362103	1008
1	rs678578	G	A	0.362103	1008
1	rs674256	C	T	0.637897	1008
1	rs12038714	A	G	0.331349	1008
1	rs66815418	C	T	0.046627	1008
1	rs598203	C	G	0.362103	1008
1	rs600845	A	G	0.362103	1008
1	rs584751	C	T	0.694444	1008
1	rs66984364	G	A	0.327381	1008
1	rs12565844	G	T	0.329365	1008
1	rs78515443	G	A	0.197421	1008
1	rs611229	T	G	0.694444	1008
1	rs627702	G	A	0.362103	1008
1	rs76807071	C	T	0.015873	1008
1	rs628035	G	T	0.362103	1008
1	rs611701	C	T	0.362103	1008
1	rs612577	T	C	0.00694444	1008
1	rs641038	G	A	0.561508	1008
1	rs642235	C	G	0.362103	1008
1	rs2760537	G	A	0.355159	1008
1	rs12409144	A	G	0.0545635	1008
1	rs11588987	T	C	0.213294	1008
1	rs10735522	A	G	0.99504	1008
1	rs73114012	G	A	0.127976	1008
1	rs10779837	C	T	0.52877	1008
1	rs10779838	G	A	0.46131	1008
1	rs6678450	T	C	0.295635	1008
1	rs6663864	G	A	0.543651	1008
1	rs6673444	C	T	0.544643	1008
1	rs6541303	C	G	0.893849	1008
1	rs7550158	G	A	0.65377	1008
1	rs11584627	G	A	0.0515873	1008
1	rs72760099	G	T	0.382937	1008
1	rs74143122	G	A	0.168651	1008
1	rs4846924	G	T	0.235119	1008
1	rs59579164	C	T	0.235119	1008
1	rs73114019	T	C	0.102183	1008
1	rs73114022	G	A	0.270833	1008
1	rs1535136	C	G	0.891865	1008
1	rs77166026	G	A	0.236111	1008
1	rs4846925	T	C	0.897817	1008
1	rs58680978	G	T	0.236111	1008
1	rs61563010	C	T	0.237103	1008
1	rs11808224	G	C	0.287698	1008
1	rs7526776	C	A	0.855159	1008
1	rs76048791	G	C	0.0357143	1008
1	rs11122463	G	A	0.0525794	1008
1	rs12043969	C	T	0.167659	1008
1	rs12742615	A	G	0.382937	1008
1	rs75890787	A	G	0.103175	1008
1	rs6679699	C	T	0.200397	1008
1	rs113799794	G	A	0.138889	1008
1	rs190621367	C	T	0.00892857	1008
1	rs145199429	C	T	0.170635	1008
1	rs4846926	A	G	0.138889	1008
1	rs4846927	C	T	0.103175	1008
1	rs6677241	G	A	0.169643	1008
1	rs144174493	A	C	0.00892857	1008
1	rs12044702	C	T	0.581349	1008
1	rs73114030	G	T	0.137897	1008
1	rs6686718	T	A	0.169643	1008
1	rs4846928	C	T	0.75	1008
1	rs6675495	G	A	0.169643	1008
1	rs6675496	G	T	0.169643	1008
1	rs6685193	C	T	0.169643	1008
1	rs11122464	G	A	0.580357	1008
1	rs57444598	C	T	0.580357	1008
1	rs10779839	T	C	0.978175	1008
1	rs4846929	C	G	0.580357	1008
1	rs6682595	G	A	0.137897	1008
1	rs146898120	G	A	0.030754	1008
1	rs56753555	A	G	0.146825	1008
1	rs12058500	C	G	0.0436508	1008
1	rs11122465	T	C	0.899802	1008
1	rs6700433	A	T	0.900794	1008
1	rs61660379	C	T	0.169643	1008
1	rs4846843	T	G	0.145833	1008
1	rs4846930	C	T	0.89881	1008
1	rs74230128	A	G	0.193452	1008
1	rs4846931	C	A	0.979167	1008
1	rs4846932	T	C	0.0347222	1008
1	rs4846933	T	C	0.582341	1008
1	rs4846934	G	A	0.145833	1008
1	rs4846844	G	A	0.380952	1008
1	rs4846935	C	T	0.0347222	1008
1	rs80067692	C	A	0.201389	1008
1	rs74953412	A	G	0.201389	1008
1	rs35803716	C	T	0.751984	1008
1	rs6541304	G	A	0.89881	1008
1	rs6541305	C	A	0.89881	1008
1	rs74143129	C	G	0.170635	1008
1	rs116900872	T	C	0.0357143	1008
1	rs910497	A	G	0.901786	1008
1	rs6657338	T	A	0.170635	1008
1	rs6703306	A	G	0.170635	1008
1	rs7555591	A	G	0.145833	1008
1	rs6541306	C	T	0.316468	1008
1	rs16851142	G	A	0.582341	1008
1	rs11122466	C	T	0.170635	1008
1	rs12120720	A	G	0.046627	1008
1	rs11122467	T	A	0.582341	1008
1	rs12022296	G	A	0.174603	1008
1	rs60831018	G	T	0.117063	1008
1	rs4846936	T	C	0.0347222	1008
1	rs73114048	G	A	0.0347222	1008
1	rs7522485	A	G	0.0347222	1008
1	rs75343566	T	C	0.125992	1008
1	rs11122469	C	G	0.0436508	1008
1	rs12403323	C	T	0.751984	1008
1	rs12061439	G	A	0.169643	1008
1	rs58141492	G	C	0.201389	1008
1	rs7512360	G	A	0.897817	1008
1	rs10864731	G	A	0.751984	1008
1	rs10864732	A	G	0.900794	1008
1	rs60044338	A	C	0.900794	1008
1	rs6663552	G	C	0.900794	1008
1	rs7535180	T	C	0.0347222	1008
1	rs12030130	C	T	0.169643	1008
1	rs6697949	G	T	0.89881	1008
1	rs6658916	C	A	0.89881	1008
1	rs76241632	G	T	0.193452	1008
1	rs60072949	A	G	0.145833	1008
1	rs4846845	A	G	0.901786	1008
1	rs4846846	A	G	0.145833	1008
1	rs11122470	G	A	0.169643	1008
1	rs78793539	A	G	0.0347222	1008
1	rs6656002	G	T	0.897817	1008
1	rs6673619	T	G	0.900794	1008
1	rs12025964	G	T	0.585317	1008
1	rs60670270	C	T	0.145833	1008
1	rs12031157	T	C	0.170635	1008
1	rs56807910	T	C	0.145833	1008
1	rs10864733	A	G	0.585317	1008
1	rs35581949	G	A	0.89881	1008
1	rs7527162	C	G	0.89881	1008
1	rs7531956	A	G	0.584325	1008
1	rs4846937	A	G	0.145833	1008
1	rs7537056	T	C	0.582341	1008
1	rs11122472	G	A	0.170635	1008
1	rs73114065	G	A	0.145833	1008
1	rs12030887	C	T	0.583333	1008
1	rs6676364	C	A	0.897817	1008
1	rs12033321	A	G	0.582341	1008
1	rs73114068	G	A	0.145833	1008
1	rs73114070	C	G	0.145833	1008
1	rs1980533	A	T	0.201389	1008
1	rs12401727	G	A	0.585317	1008
1	rs139996907	T	G	0.0694444	1008
1	rs4466664	C	G	0.582341	1008
1	rs3811488	G	A	0.897817	1008
1	rs3811487	A	G	0.171627	1008
1	rs3811486	A	G	0.0347222	1008
1	rs12405296	T	C	0.582341	1008
1	rs76046005	C	T	0.0327381	1008
1	rs4846938	G	C	0.585317	1008
1	rs12563741	G	A	0.900794	1008
1	rs118162296	G	A	0.111111	1008
1	rs79400208	G	A	0.0674603	1008
1	rs74143143	G	A	0.169643	1008
1	rs57230830	G	T	0.199405	1008
1	rs12076454	C	T	0.169643	1008
1	rs11122474	C	T	0.582341	1008
1	rs6671095	G	A	0.199405	1008
1	rs6688678	T	C	0.198413	1008
1	rs6692490	A	G	0.900794	1008
1	rs73114080	G	A	0.0347222	1008
1	rs4846939	A	G	0.979167	1008
1	rs4846940	C	T	0.599206	1008
1	rs76188477	T	C	0.0347222	1008
1	rs6691461	C	T	0.599206	1008
1	rs3748006	T	C	0.599206	1008
1	rs1923950	G	A	0.094246	1008
1	rs3748008	G	T	0.0912698	1008
1	rs3748009	C	T	0.728175	1008
1	rs2273965	C	T	0.599206	1008
1	rs2273966	T	A	0.128968	1008
1	rs3789628	C	G	0.094246	1008
1	rs72647706	A	C	0.0347222	1008
1	rs3789629	A	G	0.732143	1008
1	rs3789630	C	T	0.169643	1008
1	rs3789631	A	C	0.0138889	1008
1	rs3789632	C	T	0.602183	1008
1	rs4846848	A	G	0.896825	1008
1	rs3789633	A	G	0.59623	1008
1	rs3761942	A	G	0.386905	1008
1	rs1872857	G	A	0.0436508	1008
1	rs3761943	C	T	0.12996	1008
1	rs3761944	G	C	0.731151	1008
1	rs12565801	A	G	0.385913	1008
1	rs74873378	C	G	0.0674603	1008
1	rs901675	A	G	0.946429	1008
1	rs1078484	G	A	0.901786	1008
1	rs12035955	C	T	0.170635	1008
1	rs7537652	G	A	0.555556	1008
1	rs79098618	A	G	0.0347222	1008
1	rs12564954	G	C	0.385913	1008
1	rs41315597	C	T	0.0357143	1008
1	rs41304127	C	T	0.214286	1008
1	rs78377761	G	A	0.215278	1008
1	rs12034414	G	A	0.384921	1008
1	rs55942220	A	G	0.12996	1008
1	rs6659947	T	G	0.0357143	1008
1	rs4846942	A	G	0.902778	1008
1	rs4846943	T	C	0.385913	1008
1	rs7517119	C	G	0.901786	1008
1	rs139757393	G	C	0.0327381	1008
1	rs2296064	C	T	0.170635	1008
1	rs16851269	C	T	0.0357143	1008
1	rs190817493	A	T	0.0327381	1008
1	rs3811485	G	A	0.0367063	1008
1	rs7518564	G	C	0.979167	1008
1	rs41271491	A	C	0.219246	1008
1	rs16851270	G	A	0.0357143	1008
1	rs3789634	A	G	0.168651	1008
1	rs149283475	C	T	0.0297619	1008
1	rs16851275	C	G	0.0357143	1008
1	rs2279432	T	C	0.732143	1008
1	rs7552730	G	A	0.217262	1008
1	rs3748011	G	T	0.167659	1008
1	rs3748012	C	T	0.167659	1008
1	rs4846849	G	T	0.899802	1008
1	rs140188255	C	T	0.0277778	1008
1	rs114739993	T	G	0.093254	1008
1	rs1471916	G	T	0.979167	1008
1	rs4846945	T	C	0.899802	1008
1	rs4846850	A	G	0.732143	1008
1	rs73115705	C	T	0.0347222	1008
1	rs114684874	C	T	0.0337302	1008
1	rs78214915	G	A	0.218254	1008
1	rs76549528	G	A	0.015873	1008
1	rs147632335	C	T	0.0367063	1008
1	rs28490253	C	A	0.384921	1008
1	rs6678813	C	T	0.732143	1008
1	rs12139970	G	T	0.0456349	1008
1	rs6685692	C	T	0.219246	1008
1	rs79366101	T	C	0.212302	1008
1	rs6688462	C	G	0.979167	1008
1	rs150175650	A	G	0.0188492	1008
1	rs11122476	G	A	0.383929	1008
1	rs12045859	G	T	0.168651	1008
1	rs76000797	C	T	0.0615079	1008
1	rs11576324	A	G	0.078373	1008
1	rs11588358	C	T	0.0605159	1008
1	rs17761459	A	C	0.0634921	1008
1	rs7533085	A	G	0.164683	1008
1	rs78030300	C	T	0.0128968	1008
1	rs12091838	C	T	0.0396825	1008
1	rs12046403	C	T	0.503968	1008
1	rs12748964	C	T	0.305556	1008
1	rs7529464	G	C	0.188492	1008
1	rs9432148	T	C	0.1875	1008
1	rs60064487	T	A	0.44246	1008
1	rs192359832	A	T	0.0109127	1008
1	rs35488932	C	T	0.311508	1008
1	rs74525006	G	T	0.0724206	1008
1	rs6698963	A	G	0.947421	1008
1	rs2273970	G	A	0.311508	1008
1	rs2273968	T	C	0.443452	1008
1	rs2273967	C	T	0.181548	1008
1	rs146911682	A	G	0.0128968	1008
1	rs3213494	G	T	0.0753968	1008
1	rs3213495	G	A	0.444444	1008
1	rs13728	T	C	0.755952	1008
1	rs3213496	A	C	0.322421	1008
1	rs3213497	C	T	0.0357143	1008
1	rs1043897	G	T	0.872024	1008
1	rs1043900	G	A	0.106151	1008
1	rs13490	A	G	0.84623	1008
1	rs16851339	T	A	0.117063	1008
1	rs11800118	C	T	0.0634921	1008
1	rs10005	A	G	0.96131	1008
1	rs7544606	G	C	0.389881	1008
1	rs1043908	A	G	0.0496032	1008
1	rs3811484	A	G	0.0793651	1008
1	rs1043909	C	T	0.34127	1008
1	rs3088075	T	C	0.468254	1008
1	rs11620	T	C	0.510913	1008
1	rs1043941	T	C	0.984127	1008
1	rs1043944	A	G	0.984127	1008
1	rs7022	C	G	0.569444	1008
1	rs12563115	T	C	0.33631	1008
1	rs9431818	C	T	0.905754	1008
1	rs116780227	G	A	0.0327381	1008
1	rs12066120	T	C	0.956349	1008
1	rs6689887	C	T	0.497024	1008
1	rs12757317	C	T	0.338294	1008
1	rs6680658	G	A	0.0843254	1008
1	rs79350872	G	A	0.0277778	1008
1	rs7534884	G	A	0.470238	1008
1	rs75876080	G	A	0.0396825	1008
1	rs7543911	C	T	0.459325	1008
1	rs72647727	C	T	0.0406746	1008
1	rs4846947	C	G	0.924603	1008
1	rs4846948	T	C	0.849206	1008
1	rs76400318	G	A	0.0337302	1008
1	rs7537849	G	A	0.0396825	1008
1	rs80323865	C	T	0.0406746	1008
1	rs75434142	C	G	0.0406746	1008
1	rs7511943	T	C	0.458333	1008
1	rs6541309	T	C	0.922619	1008
1	rs6541310	G	A	0.923611	1008
1	rs35532120	A	G	0.030754	1008
1	rs6687864	G	A	0.0406746	1008
1	rs17762687	T	G	0.0406746	1008
1	rs12402067	C	T	0.30754	1008
1	rs10864734	C	A	0.794643	1008
1	rs4390178	G	A	0.0406746	1008
1	rs4378211	A	G	0.912698	1008
1	rs4631703	G	A	0.0406746	1008
1	rs7553123	C	T	0.454365	1008
1	rs7515369	T	G	0.454365	1008
1	rs7544554	G	A	0.454365	1008
1	rs138714954	C	G	0.0208333	1008
1	rs11122478	A	C	0.459325	1008
1	rs901674	C	T	0.468254	1008
1	rs901673	A	G	0.468254	1008
1	rs59375809	A	G	0.337302	1008
1	rs11122479	A	T	0.459325	1008
1	rs901672	G	A	0.458333	1008
1	rs11122480	G	C	0.458333	1008
1	rs16851414	A	G	0.368056	1008
1	rs6541311	T	C	0.546627	1008
1	rs6541312	G	T	0.078373	1008
1	rs34903586	T	C	0.369048	1008
1	rs7521637	T	C	0.468254	1008
1	rs1998486	C	T	0.0763889	1008
1	rs16851421	A	G	0.795635	1008
1	rs11122481	T	C	0.468254	1008
1	rs10047133	C	T	0.077381	1008
1	rs78301620	A	T	0.0406746	1008
1	rs11122482	A	G	0.468254	1008
1	rs147136983	C	T	0.077381	1008
1	rs10864735	C	T	0.762897	1008
1	rs12030266	A	C	0.0763889	1008
1	rs4846851	G	A	0.457341	1008
1	rs9793529	A	G	0.987103	1008
1	rs17711945	A	G	0.0734127	1008
1	rs11122483	G	A	0.294643	1008
1	rs751646	G	A	0.0912698	1008
1	rs751645	C	T	0.0952381	1008
1	rs187488067	G	T	0.00198413	1008
1	rs12729020	G	A	0.322421	1008
1	rs6665665	T	C	0.0952381	1008
1	rs6696829	G	C	0.43254	1008
1	rs61823327	T	C	0.338294	1008
1	rs61823328	A	G	0.433532	1008
1	rs6666008	A	G	0.434524	1008
1	rs6700191	G	A	0.0962302	1008
1	rs12402083	G	A	0.30754	1008
1	rs6669412	T	G	0.0962302	1008
1	rs34995092	A	G	0.339286	1008
1	rs11122484	C	T	0.0634921	1008
1	rs55882850	C	T	0.108135	1008
1	rs55716461	C	T	0.102183	1008
1	rs7529965	T	C	0.0486111	1008
1	rs6665985	G	A	0.438492	1008
1	rs79867492	T	A	0.113095	1008
1	rs2046614	C	A	0.521825	1008
1	rs74143172	C	T	0.0605159	1008
1	rs4846852	C	T	0.414683	1008
1	rs4846853	A	G	0.419643	1008
1	rs4846854	G	A	0.417659	1008
1	rs4846855	C	T	0.578373	1008
1	rs4846856	A	G	0.593254	1008
1	rs4846857	A	G	0.992063	1008
1	rs1386584	A	G	0.992063	1008
1	rs17712125	A	G	0.0416667	1008
1	rs11122486	C	T	0.609127	1008
1	rs1386583	C	T	0.580357	1008
1	rs117101181	A	G	0.0416667	1008
1	rs6690154	T	C	0.165675	1008
1	rs901676	T	C	0.506944	1008
1	rs730087	G	A	0.883929	1008
1	rs141429903	G	A	0.0257937	1008
1	rs9432168	C	T	0.957341	1008
1	rs1471917	T	C	0.772817	1008
1	rs34530485	G	C	0.0386905	1008
1	rs4414046	A	G	0.767857	1008
1	rs7546580	A	C	0.957341	1008
1	rs78372205	G	C	0.0565476	1008
1	rs7549656	T	A	0.248016	1008
1	rs7533642	G	A	0.767857	1008
1	rs7518953	G	T	0.764881	1008
1	rs34836081	A	G	0.0406746	1008
1	rs7531145	C	G	0.128968	1008
1	rs77934293	C	T	0.0198413	1008
1	rs9431827	C	T	0.827381	1008
1	rs9431828	C	G	0.766865	1008
1	rs16851477	T	A	0.0198413	1008
1	rs113909380	C	G	0.00198413	1008
1	rs149962977	T	C	0.0406746	1008
1	rs144682015	G	A	0.030754	1008
1	rs1976129	G	A	0.886905	1008
1	rs7545190	T	C	0.0426587	1008
1	rs16851484	C	T	0.0297619	1008
1	rs16851486	C	T	0.0297619	1008
1	rs7529462	G	C	0.371032	1008
1	rs562694759	C	G	0.0109127	1008
1	rs57894556	G	A	0.030754	1008
1	rs1565090	A	G	0.337302	1008
1	rs74967416	C	T	0.0416667	1008
1	rs75818809	C	T	0.0416667	1008
1	rs901668	A	G	0.383929	1008
1	rs12078659	C	T	0.0456349	1008
1	rs117537890	G	A	0.0426587	1008
1	rs141602473	A	G	0.0208333	1008
1	rs11122489	A	G	0.385913	1008
1	rs9793825	G	A	0.492063	1008
1	rs12133061	C	T	0.52381	1008
1	rs12135462	T	C	0.498016	1008
1	rs77677190	C	T	0.0505952	1008
1	rs11122490	T	C	0.498016	1008
1	rs10864738	G	T	0.497024	1008
1	rs10864739	G	T	0.548611	1008
1	rs11122491	C	A	0.497024	1008
1	rs10779840	C	G	0.891865	1008
1	rs12136533	A	G	0.548611	1008
1	rs72763844	A	G	0.497024	1008
1	rs74497629	T	C	0.0396825	1008
1	rs78301264	C	T	0.482143	1008
1	rs729299	C	T	0.344246	1008
1	rs71654318	G	T	0.0257937	1008
1	rs12133101	T	C	0.485119	1008
1	rs74143181	T	A	0.0456349	1008
1	rs74143182	C	A	0.0456349	1008
1	rs729298	C	G	0.551587	1008
1	rs4259657	A	G	0.894841	1008
1	rs751463	C	T	0.0496032	1008
1	rs1051819	G	A	0.488095	1008
1	rs1051817	G	T	0.603175	1008
1	rs77261303	T	C	0.047619	1008
1	rs78572177	C	G	0.0505952	1008
1	rs1051814	T	C	0.40377	1008
1	rs10746515	C	G	0.940476	1008
1	rs10779842	A	C	0.940476	1008
1	rs76901643	C	T	0.113095	1008
1	rs11582949	G	T	0.0684524	1008
1	rs79434380	C	T	0.0982143	1008
1	rs12039155	T	C	0.0337302	1008
1	rs71654319	T	C	0.515873	1008
1	rs76781006	T	A	0.0327381	1008
1	rs80173028	T	A	0.0327381	1008
1	rs184444825	G	A	0.570437	1008
1	rs118047928	C	T	0.047619	1008
1	rs78123681	C	T	0.0496032	1008
1	rs115670380	G	A	0.047619	1008
1	rs11122493	C	T	0.30754	1008
1	rs77932220	G	A	0.493056	1008
1	rs10864740	T	C	0.952381	1008
1	rs60920190	C	A	0.564484	1008
1	rs75905911	C	G	0.046627	1008
1	rs77084259	A	G	0.046627	1008
1	rs114909543	T	C	0.046627	1008
1	rs12079838	G	A	0.0753968	1008
1	rs12746063	C	T	0.303571	1008
1	rs115210521	C	T	0.0585317	1008
1	rs11586112	C	A	0.304563	1008
1	rs73119525	G	A	0.077381	1008
1	rs77696479	A	G	0.046627	1008
1	rs80175489	T	A	0.046627	1008
1	rs4469718	C	T	0.918651	1008
1	rs11122494	G	A	0.489087	1008
1	rs79697432	G	T	0.046627	1008
1	rs76438483	C	T	0.046627	1008
1	rs74887444	T	C	0.046627	1008
1	rs77765564	C	T	0.046627	1008
1	rs12089782	C	T	0.0744048	1008
1	rs142622304	C	G	0.046627	1008
1	rs3748013	G	A	0.0109127	1008
1	rs3748014	T	C	0.0267857	1008
1	rs76988050	C	T	0.136905	1008
1	rs12083735	C	T	0.0753968	1008
1	rs78092885	A	G	0.047619	1008
1	rs145445193	G	A	0.047619	1008
1	rs117839173	T	G	0.047619	1008
1	rs138067557	C	T	0.0684524	1008
1	rs76717318	A	G	0.046627	1008
1	rs77620222	C	T	0.046627	1008
1	rs77425408	C	T	0.046627	1008
1	rs117118749	C	G	0.046627	1008
1	rs1565092	C	T	0.305556	1008
1	rs116862619	T	G	0.046627	1008
1	rs1565091	C	T	0.305556	1008
1	rs115109176	G	A	0.0585317	1008
1	rs117686445	G	C	0.046627	1008
1	rs116965938	T	C	0.046627	1008
1	rs116069226	T	C	0.046627	1008
1	rs12088559	T	C	0.0753968	1008
1	rs35977389	T	C	0.352183	1008
1	rs145843920	A	G	0.046627	1008
1	rs149007353	T	C	0.046627	1008
1	rs2306813	G	A	0.490079	1008
1	rs75081927	C	G	0.046627	1008
1	rs76543027	T	C	0.046627	1008
1	rs76344265	T	C	0.046627	1008
1	rs533964348	G	A	0.0734127	1008
1	rs145071013	A	C	0.046627	1008
1	rs78168581	A	G	0.046627	1008
1	rs60154942	G	A	0.0744048	1008
1	rs12135882	G	A	0.248016	1008
1	rs117175932	A	C	0.046627	1008
1	rs117519001	A	C	0.046627	1008
1	rs116914044	T	C	0.046627	1008
1	rs117180907	T	C	0.046627	1008
1	rs10864742	A	G	0.918651	1008
1	rs116859236	T	C	0.046627	1008
1	rs76466709	G	A	0.046627	1008
1	rs78780755	T	C	0.046627	1008
1	rs78216640	T	C	0.490079	1008
1	rs150890962	T	G	0.046627	1008
1	rs75903916	A	T	0.046627	1008
1	rs16851511	T	C	0.0406746	1008
1	rs75982378	C	T	0.0694444	1008
1	rs77117725	G	A	0.0605159	1008
1	rs12116691	T	C	0.284722	1008
1	rs12141070	G	A	0.284722	1008
1	rs12401370	T	C	0.284722	1008
1	rs7417737	T	C	0.284722	1008
1	rs881838	G	A	0.0605159	1008
1	rs7414802	G	A	0.28373	1008
1	rs7414930	G	T	0.372024	1008
1	rs3811480	G	C	0.372024	1008
1	rs3811479	A	T	0.44246	1008
1	rs3811478	A	G	0.626984	1008
1	rs3811476	G	A	0.167659	1008
1	rs17764115	A	C	0.104167	1008
1	rs10864744	A	C	0.417659	1008
1	rs12726792	C	A	0.104167	1008
1	rs80026194	C	T	0.0327381	1008
1	rs11122496	A	G	0.416667	1008
1	rs10864745	G	A	0.416667	1008
1	rs78980876	A	T	0.399802	1008
1	rs16851522	G	A	0.0803571	1008
1	rs148741018	A	T	0.0357143	1008
1	rs1487535	C	T	0.416667	1008
1	rs6687646	C	T	0.0803571	1008
1	rs901671	C	T	0.416667	1008
1	rs140880596	G	A	0.0823413	1008
1	rs74965942	T	C	0.395833	1008
1	rs12049031	C	G	0.0763889	1008
1	rs12142665	G	A	0.0277778	1008
1	rs721532	T	C	0.109127	1008
1	rs6693862	C	T	0.0863095	1008
1	rs74634891	G	A	0.0238095	1008
1	rs78253869	C	G	0.0228175	1008
1	rs1008059	T	A	0.444444	1008
1	rs6663029	T	C	0.00496032	1008
1	rs79877199	T	C	0.0198413	1008
1	rs17713580	C	A	0.0128968	1008
1	rs16851556	G	C	0.439484	1008
1	rs4846949	G	A	0.34127	1008
1	rs1545969	A	G	0.337302	1008
1	rs6664306	C	T	0.014881	1008
1	rs6672118	T	C	0.014881	1008
1	rs75371673	C	T	0.0138889	1008
1	rs12755630	C	T	0.323413	1008
1	rs74143195	T	C	0.0138889	1008
1	rs1108707	C	T	0.0138889	1008
1	rs1108706	G	A	0.323413	1008
1	rs16851572	G	C	0.0138889	1008
1	rs74143196	C	T	0.0138889	1008
1	rs74143197	T	C	0.0138889	1008
1	rs828479	G	T	0.454365	1008
1	rs117956598	G	C	0.014881	1008
1	rs2009265	C	T	0.0138889	1008
1	rs74143198	A	C	0.0168651	1008
1	rs2820384	C	T	0.454365	1008
1	rs6671405	C	G	0.0138889	1008
1	rs828480	T	C	0.440476	1008
1	rs2820383	T	C	0.454365	1008
1	rs2632580	G	A	0.113095	1008
1	rs74143201	G	A	0.0138889	1008
1	rs4846950	A	G	0.454365	1008
1	rs6541314	G	C	0.34127	1008
1	rs2632579	C	T	0.450397	1008
1	rs2820382	T	C	0.454365	1008
1	rs76805223	G	C	0.0277778	1008
1	rs74230136	T	C	0.0138889	1008
1	rs2820381	G	A	0.454365	1008
1	rs79274680	C	A	0.0138889	1008
1	rs2632578	T	G	0.454365	1008
1	rs2632577	C	G	0.454365	1008
1	rs2632576	C	T	0.455357	1008
1	rs2632575	A	G	0.454365	1008
1	rs2820380	T	C	0.454365	1008
1	rs2632574	A	G	0.454365	1008
1	rs2632573	G	A	0.454365	1008
1	rs2820379	C	T	0.454365	1008
1	rs2820378	T	C	0.454365	1008
1	rs2632572	A	G	0.454365	1008
1	rs74369472	G	A	0.077381	1008
1	rs923303	C	T	0.453373	1008
1	rs923302	C	T	0.116071	1008
1	rs76730222	G	A	0.0138889	1008
1	rs12026370	G	A	0.236111	1008
1	rs1872856	C	T	0.455357	1008
1	rs1872855	T	A	0.455357	1008
1	rs1872854	T	C	0.455357	1008
1	rs1872853	C	T	0.455357	1008
1	rs2632571	C	T	0.455357	1008
1	rs2820377	C	G	0.455357	1008
1	rs2820376	G	A	0.457341	1008
1	rs2820375	G	C	0.457341	1008
1	rs2820374	G	A	0.455357	1008
1	rs2632570	G	C	0.455357	1008
1	rs2632569	A	C	0.455357	1008
1	rs12405197	T	C	0.337302	1008
1	rs76381237	C	T	0.014881	1008
1	rs12731946	C	T	0.322421	1008
1	rs2632568	C	T	0.455357	1008
1	rs2795050	T	G	0.455357	1008
1	rs2632567	A	C	0.455357	1008
1	rs866140	G	C	0.455357	1008
1	rs2820373	T	C	0.455357	1008
1	rs828434	T	A	0.455357	1008
1	rs4846951	A	G	0.0674603	1008
1	rs77871856	C	A	0.014881	1008
1	rs76156627	G	A	0.0823413	1008
1	rs828435	C	G	0.455357	1008
1	rs828436	C	T	0.0337302	1008
1	rs828438	G	A	0.455357	1008
1	rs828439	T	C	0.455357	1008
1	rs828440	G	C	0.455357	1008
1	rs828441	A	G	0.455357	1008
1	rs828442	T	C	0.457341	1008
1	rs862444	G	A	0.457341	1008
1	rs17765313	C	T	0.014881	1008
1	rs828443	G	C	0.455357	1008
1	rs828444	C	A	0.455357	1008
1	rs828445	C	T	0.455357	1008
1	rs828446	C	T	0.455357	1008
1	rs828447	C	T	0.456349	1008
1	rs828448	T	C	0.133929	1008
1	rs828449	C	T	0.456349	1008
1	rs828450	C	T	0.455357	1008
1	rs828451	G	A	0.455357	1008
1	rs865470	A	G	0.455357	1008
1	rs828452	T	C	0.455357	1008
1	rs828453	A	C	0.455357	1008
1	rs828454	G	A	0.454365	1008
1	rs6541316	T	C	0.455357	1008
1	rs828455	G	A	0.457341	1008
1	rs2820371	A	G	0.457341	1008
1	rs2632565	A	G	0.457341	1008
1	rs12739162	G	A	0.318452	1008
1	rs78441427	A	G	0.0188492	1008
1	rs828457	G	A	0.455357	1008
1	rs828458	C	T	0.134921	1008
1	rs828459	G	T	0.454365	1008
1	rs828460	C	T	0.134921	1008
1	rs901669	C	T	0.320437	1008
1	rs828461	T	C	0.116071	1008
1	rs78698802	G	C	0.0188492	1008
1	rs16851635	C	T	0.0188492	1008
1	rs77379624	T	C	0.0218254	1008
1	rs4846952	G	A	0.319444	1008
1	rs828462	A	T	0.454365	1008
1	rs828463	G	A	0.454365	1008
1	rs4846953	G	A	0.318452	1008
1	rs11581463	G	A	0.319444	1008
1	rs828464	A	G	0.455357	1008
1	rs77124101	G	A	0.0188492	1008
1	rs6693341	C	T	0.319444	1008
1	rs115071473	G	A	0.046627	1008
1	rs9786936	C	T	0.31746	1008
1	rs17765720	T	C	0.00694444	1008
1	rs11805436	G	A	0.0188492	1008
1	rs115956572	C	T	0.0813492	1008
1	rs11807429	A	G	0.0188492	1008
1	rs701170	C	A	0.115079	1008
1	rs79346025	C	T	0.0178571	1008
1	rs74904648	C	A	0.0178571	1008
1	rs75002551	C	T	0.046627	1008
1	rs59201794	T	C	0.0178571	1008
1	rs4846954	A	T	0.308532	1008
1	rs12755388	C	T	0.318452	1008
1	rs57298062	G	A	0.0178571	1008
1	rs57119321	G	A	0.0178571	1008
1	rs828465	G	A	0.115079	1008
1	rs79703319	A	G	0.0178571	1008
1	rs76921480	G	A	0.0178571	1008
1	rs57166897	G	A	0.0178571	1008
1	rs75127771	C	T	0.0109127	1008
1	rs56320436	G	A	0.176587	1008
1	rs828466	T	A	0.451389	1008
1	rs11806158	C	A	0.422619	1008
1	rs828467	C	T	0.0337302	1008
1	rs11806817	A	G	0.424603	1008
1	rs74486547	A	T	0.0823413	1008
1	rs75562551	C	A	0.0188492	1008
1	rs75706458	T	C	0.0823413	1008
1	rs1341973	C	T	0.424603	1008
1	rs4846956	C	T	0.422619	1008
1	rs74578471	C	T	0.0188492	1008
1	rs72765665	C	T	0.423611	1008
1	rs72765667	A	G	0.423611	1008
1	rs68053172	G	A	0.423611	1008
1	rs16851659	C	G	0.423611	1008
1	rs12746891	A	G	0.423611	1008
1	rs4548449	G	A	0.014881	1008
1	rs7517370	A	C	0.0823413	1008
1	rs7549147	G	A	0.423611	1008
1	rs111484011	A	G	0.0188492	1008
1	rs828468	A	G	0.0376984	1008
1	rs183346822	C	A	0.0138889	1008
1	rs12040510	C	T	0.318452	1008
1	rs186474097	G	C	0.0277778	1008
1	rs78668525	C	G	0.0218254	1008
1	rs149176380	G	A	0.0228175	1008
1	rs114271080	G	A	0.0823413	1008
1	rs116433231	G	A	0.0882937	1008
1	rs828469	G	T	0.0376984	1008
1	rs828470	T	C	0.0376984	1008
1	rs17715058	C	T	0.0218254	1008
1	rs76955748	C	T	0.0823413	1008
1	rs17782420	C	T	0.104167	1008
1	rs828471	C	T	0.0367063	1008
1	rs863789	A	G	0.460317	1008
1	rs17715142	T	C	0.0218254	1008
1	rs270854	G	C	0.456349	1008
1	rs270855	G	A	0.350198	1008
1	rs270856	T	C	0.355159	1008
1	rs270857	A	G	0.0337302	1008
1	rs270859	C	T	0.350198	1008
1	rs270860	A	G	0.0386905	1008
1	rs828475	C	T	0.896825	1008
1	rs567675502	A	T	0.0684524	1008
1	rs11584333	G	A	0.407738	1008
1	rs2795048	T	C	0.0188492	1008
1	rs12406944	G	A	0.405754	1008
1	rs12407923	C	T	0.407738	1008
1	rs116293385	C	T	0.0545635	1008
1	rs270848	T	C	0.522817	1008
1	rs270849	G	A	0.375992	1008
1	rs270850	T	C	0.358135	1008
1	rs57037382	G	C	0.115079	1008
1	rs12041375	G	A	0.374008	1008
1	rs77873697	C	T	0.115079	1008
1	rs11122501	A	C	0.178571	1008
1	rs11122502	A	C	0.178571	1008
1	rs11122503	C	G	0.178571	1008
1	rs73102039	A	G	0.00992063	1008
1	rs117255963	G	T	0.112103	1008
1	rs76733556	C	T	0.116071	1008
1	rs270851	G	A	0.823413	1008
1	rs143576657	C	T	0.0406746	1008
1	rs270852	T	C	0.747024	1008
1	rs74146014	A	C	0.191468	1008
1	rs12409745	C	T	0.0267857	1008
1	rs117908035	C	T	0.00892857	1008
1	rs270853	A	G	0.12004	1008
1	rs146582518	C	T	0.0664683	1008
1	rs74370882	G	C	0.0297619	1008
1	rs73102042	T	C	0.00595238	1008
1	rs55821720	A	G	0.251984	1008
1	rs11122504	C	T	0.284722	1008
1	rs11122505	A	G	0.28373	1008
1	rs79188874	T	A	0.0654762	1008
1	rs11588569	G	C	0.281746	1008
1	rs12045434	G	A	0.281746	1008
1	rs11122506	C	T	0.281746	1008
1	rs4846958	A	C	0.281746	1008
1	rs74796283	C	G	0.0297619	1008
1	rs75858596	C	G	0.0297619	1008
1	rs112019142	C	T	0.0297619	1008
1	rs11586796	G	C	0.282738	1008
1	rs4846959	T	C	0.251984	1008
1	rs4846960	C	T	0.0664683	1008
1	rs7535049	A	C	0.281746	1008
1	rs4846962	C	T	0.0297619	1008
1	rs12725239	G	T	0.0833333	1008
1	rs12045894	C	A	0.252976	1008
1	rs74146015	G	C	0.251984	1008
1	rs77687527	T	C	0.0188492	1008
1	rs11122507	G	A	0.281746	1008
1	rs12143844	A	G	0.281746	1008
1	rs60639477	C	T	0.251984	1008
1	rs11122508	G	C	0.291667	1008
1	rs74146017	G	A	0.251984	1008
1	rs79945273	T	C	0.00198413	1008
1	rs6694936	T	G	0.281746	1008
1	rs6695213	A	G	0.0297619	1008
1	rs6695328	A	G	0.281746	1008
1	rs12401331	C	T	0.281746	1008
1	rs6701574	A	G	0.281746	1008
1	rs6656262	T	C	0.281746	1008
1	rs6659195	T	G	0.281746	1008
1	rs6690823	G	C	0.030754	1008
1	rs6700411	C	T	0.281746	1008
1	rs6656678	A	G	0.281746	1008
1	rs113088552	C	T	0.0287698	1008
1	rs75957105	A	G	0.0198413	1008
1	rs11122509	T	C	0.320437	1008
1	rs12022656	C	T	0.3125	1008
1	rs12411046	G	C	0.046627	1008
1	rs11122510	T	C	0.300595	1008
1	rs12026674	T	C	0.320437	1008
1	rs61824802	T	C	0.0436508	1008
1	rs1573010	C	T	0.255952	1008
1	rs61824803	G	A	0.0634921	1008
1	rs76318294	T	G	0.00198413	1008
1	rs12025498	C	T	0.25496	1008
1	rs58692151	C	T	0.25496	1008
1	rs11122511	G	A	0.25496	1008
1	rs11122512	C	T	0.255952	1008
1	rs74146024	A	G	0.255952	1008
1	rs12064881	G	A	0.255952	1008
1	rs111713276	T	A	0.00496032	1008
1	rs12023508	G	A	0.313492	1008
1	rs12031576	T	C	0.255952	1008
1	rs77194221	G	A	0.046627	1008
1	rs12032675	A	G	0.255952	1008
1	rs12031283	C	T	0.255952	1008
1	rs1418132	G	C	0.256944	1008
1	rs4846963	C	T	0.255952	1008
1	rs4846964	T	A	0.255952	1008
1	rs4846965	G	A	0.255952	1008
1	rs145506990	T	C	0.014881	1008
1	rs11122513	A	G	0.256944	1008
1	rs116938129	A	G	0.256944	1008
1	rs75539257	T	C	0.256944	1008
1	rs75259920	G	A	0.256944	1008
1	rs12027414	T	G	0.251984	1008
1	rs12023074	G	A	0.256944	1008
1	rs12731028	T	C	0.255952	1008
1	rs1040897	T	C	0.258929	1008
1	rs4846966	T	G	0.229167	1008
1	rs4846967	A	C	0.235119	1008
1	rs11122514	C	T	0.228175	1008
1	rs141966789	C	T	0.0634921	1008
1	rs11122516	T	A	0.229167	1008
1	rs12033367	A	G	0.227183	1008
1	rs12030210	G	A	0.227183	1008
1	rs12031310	G	A	0.227183	1008
1	rs55766038	T	C	0.228175	1008
1	rs35519378	A	G	0.228175	1008
1	rs4846969	T	C	0.230159	1008
1	rs12032944	T	C	0.0386905	1008
1	rs34268709	A	G	0.0525794	1008
1	rs12030804	C	A	0.230159	1008
1	rs11122517	A	T	0.230159	1008
1	rs151111900	C	G	0.0238095	1008
1	rs55679423	T	C	0.230159	1008
1	rs728711	A	G	0.0525794	1008
1	rs77466267	T	C	0.0793651	1008
1	rs6541317	G	C	0.37996	1008
1	rs7548648	C	T	0.327381	1008
1	rs10489700	C	A	0.0525794	1008
1	rs7556179	T	C	0.328373	1008
1	rs11583361	G	A	0.0525794	1008
1	rs11586107	T	C	0.378968	1008
1	rs11585662	A	G	0.0525794	1008
1	rs11122518	G	A	0.378968	1008
1	rs10489699	G	C	0.0525794	1008
1	rs7514115	A	G	0.700397	1008
1	rs80274014	G	T	0.0367063	1008
1	rs12035809	G	A	0.326389	1008
1	rs4846970	T	C	0.326389	1008
1	rs57865773	A	G	0.326389	1008
1	rs60473465	G	A	0.326389	1008
1	rs77452614	C	T	0.326389	1008
1	rs74351004	A	G	0.326389	1008
1	rs113014636	T	A	0.00396825	1008
1	rs116908188	G	T	0.0912698	1008
1	rs61824821	C	A	0.0525794	1008
1	rs75669248	C	T	0.326389	1008
1	rs12731902	C	T	0.366071	1008
1	rs12217064	G	T	0.269841	1008
1	rs17598763	G	A	0.0525794	1008
1	rs151098543	T	C	0.316468	1008
1	rs139896083	C	T	0.0109127	1008
1	rs11585740	C	G	0.0535714	1008
1	rs11586533	A	G	0.358135	1008
1	rs11585829	C	G	0.0535714	1008
1	rs73102062	T	C	0.0376984	1008
1	rs16851758	A	G	0.356151	1008
1	rs34515214	A	G	0.0535714	1008
1	rs12723140	T	A	0.0535714	1008
1	rs12041389	C	T	0.300595	1008
1	rs184413567	A	G	0.0119048	1008
1	rs117508125	T	A	0.0456349	1008
1	rs190248726	A	T	0.00396825	1008
1	rs147658865	C	A	0.0367063	1008
1	rs12043756	A	C	0.300595	1008
1	rs55738522	T	C	0.356151	1008
1	rs12044478	A	T	0.300595	1008
1	rs61824823	C	T	0.0545635	1008
1	rs4846971	A	G	0.300595	1008
1	rs77015371	C	G	0.047619	1008
1	rs61824824	G	A	0.00396825	1008
1	rs16851764	A	G	0.094246	1008
1	rs2396	C	T	0.0535714	1008
1	rs1361638	A	G	0.298611	1008
1	rs10429981	A	G	0.298611	1008
1	rs1418131	C	T	0.0535714	1008
1	rs11122521	A	G	0.357143	1008
1	rs61824827	C	T	0.0535714	1008
1	rs6676503	C	A	0.284722	1008
1	rs74532163	G	A	0.0386905	1008
1	rs11590430	T	G	0.349206	1008
1	rs200165	G	T	0.536706	1008
1	rs200164	G	A	0.1875	1008
1	rs140845834	T	A	0.047619	1008
1	rs12401453	T	G	0.298611	1008
1	rs117760629	G	A	0.235119	1008
1	rs61164006	T	C	0.234127	1008
1	rs191280390	G	A	0.0218254	1008
1	rs144090816	G	A	0.298611	1008
1	rs200163	A	T	0.536706	1008
1	rs17598931	T	C	0.0505952	1008
1	rs141113860	C	T	0.0228175	1008
1	rs200162	T	C	0.536706	1008
1	rs108251	C	A	0.1875	1008
1	rs12096860	C	G	0.235119	1008
1	rs76031111	G	A	0.122024	1008
1	rs200161	T	A	0.536706	1008
1	rs200160	A	T	0.536706	1008
1	rs200159	T	C	0.188492	1008
1	rs200158	G	A	0.188492	1008
1	rs200157	C	T	0.536706	1008
1	rs12021687	G	A	0.235119	1008
1	rs79780221	A	G	0.0406746	1008
1	rs12048353	C	T	0.286706	1008
1	rs113822007	G	A	0.0376984	1008
1	rs12023570	T	G	0.258929	1008
1	rs12024407	T	C	0.257937	1008
1	rs78263152	G	A	0.0396825	1008
1	rs853020	C	T	0.78373	1008
1	rs853021	T	C	0.186508	1008
1	rs853022	C	T	0.782738	1008
1	rs12119841	A	C	0.184524	1008
1	rs146599300	T	A	0.257937	1008
1	rs76769726	A	G	0.257937	1008
1	rs61824833	C	T	0.0505952	1008
1	rs139038330	G	A	0.046627	1008
1	rs74726720	A	T	0.257937	1008
1	rs10864749	G	C	0.28869	1008
1	rs150409875	T	A	0.030754	1008
1	rs17599080	C	A	0.0505952	1008
1	rs12064727	A	G	0.28869	1008
1	rs853023	G	A	0.00198413	1008
1	rs12123787	T	A	0.207341	1008
1	rs116966880	C	T	0.0257937	1008
1	rs4846972	T	C	0.605159	1008
1	rs4846973	A	T	0.169643	1008
1	rs74852608	T	C	0.260913	1008
1	rs11122523	T	A	0.600198	1008
1	rs77449068	T	C	0.184524	1008
1	rs76817589	T	C	0.0228175	1008
1	rs6674676	T	C	0.289683	1008
1	rs1029686	T	C	0.266865	1008
1	rs79752814	C	T	0.265873	1008
1	rs701152	G	A	0.186508	1008
1	rs4029801	G	A	0.606151	1008
1	rs61824835	A	G	0.289683	1008
1	rs76586027	C	T	0.0525794	1008
1	rs853024	C	T	0.710317	1008
1	rs12117278	G	C	0.201389	1008
1	rs12026061	C	T	0.606151	1008
1	rs853010	T	G	0.793651	1008
1	rs190699454	C	T	0.0109127	1008
1	rs853011	G	A	0.179563	1008
1	rs853012	T	C	0.1875	1008
1	rs11122524	T	A	0.340278	1008
1	rs76799694	G	A	0.265873	1008
1	rs74491417	A	G	0.264881	1008
1	rs76056295	G	C	0.264881	1008
1	rs726683	A	G	0.604167	1008
1	rs4846974	G	A	0.256944	1008
1	rs1341971	G	T	0.219246	1008
1	rs117882603	T	C	0.100198	1008
1	rs117261575	G	A	0.100198	1008
1	rs77090784	A	C	0.258929	1008
1	rs10864750	T	G	0.28869	1008
1	rs10864751	A	C	0.339286	1008
1	rs1418133	G	A	0.0505952	1008
1	rs12405130	A	G	0.258929	1008
1	rs12073124	A	T	0.28869	1008
1	rs12404635	C	A	0.255952	1008
1	rs1418134	A	C	0.340278	1008
1	rs79311984	C	T	0.047619	1008
1	rs11802788	G	A	0.204365	1008
1	rs11581828	C	T	0.0287698	1008
1	rs4846975	C	T	0.260913	1008
1	rs1341972	A	G	0.0525794	1008
1	rs853016	G	A	0.00198413	1008
1	rs4846976	A	G	0.260913	1008
1	rs4846977	C	T	0.260913	1008
1	rs853017	T	C	0.188492	1008
1	rs10442711	C	T	0.173611	1008
1	rs853018	C	T	0.853175	1008
1	rs853019	T	C	0.739087	1008
1	rs58930855	G	A	0.015873	1008
1	rs1954264	C	T	0.21627	1008
1	rs7539779	T	G	0.0545635	1008
1	rs11122525	A	G	0.242063	1008
1	rs61823480	C	G	0.0704365	1008
1	rs72767255	G	A	0.0327381	1008
1	rs61823481	T	G	0.0714286	1008
1	rs6675755	G	A	0.0287698	1008
1	rs117730088	C	T	0.0277778	1008
1	rs1637972	C	T	0.115079	1008
1	rs865907	G	A	0.428571	1008
1	rs740493	C	T	0.0396825	1008
1	rs740494	C	G	0.215278	1008
1	rs80154117	G	T	0.0297619	1008
1	rs701153	C	T	0.1875	1008
1	rs852996	G	A	0.115079	1008
1	rs852997	T	G	0.1875	1008
1	rs1773698	A	C	0.1875	1008
1	rs142300285	A	C	0.0178571	1008
1	rs79108206	C	T	0.0575397	1008
1	rs852998	T	C	0.186508	1008
1	rs852999	T	C	0.186508	1008
1	rs853000	G	A	0.186508	1008
1	rs853001	T	C	0.215278	1008
1	rs11122526	C	G	0.0287698	1008
1	rs12134987	A	G	0.372024	1008
1	rs7551973	C	T	0.0724206	1008
1	rs117282505	T	A	0.0208333	1008
1	rs7555103	C	T	0.364087	1008
1	rs853002	C	G	0.115079	1008
1	rs72749903	G	A	0.0357143	1008
1	rs10779843	C	T	0.249008	1008
1	rs853004	G	A	0.115079	1008
1	rs74142922	C	T	0.0277778	1008
1	rs853005	A	G	0.115079	1008
1	rs16851868	G	C	0.0277778	1008
1	rs12405891	G	A	0.21627	1008
1	rs17658260	C	T	0.0565476	1008
1	rs151020836	A	G	0.0228175	1008
1	rs74142924	G	A	0.0277778	1008
1	rs9660101	T	C	0.0287698	1008
1	rs6660476	T	C	0.279762	1008
1	rs853007	G	A	0.115079	1008
1	rs853008	A	T	0.296627	1008
1	rs77404086	A	G	0.0128968	1008
1	rs6661286	A	G	0.261905	1008
1	rs860460	C	G	0.292659	1008
1	rs6661407	A	C	0.261905	1008
1	rs56379735	C	A	0.0228175	1008
1	rs11122528	T	C	0.261905	1008
1	rs853009	A	G	0.290675	1008
1	rs862473	C	T	0.117063	1008
1	rs2530359	T	C	0.290675	1008
1	rs2530360	G	T	0.556548	1008
1	rs2354160	A	C	0.220238	1008
1	rs6671466	T	G	0.261905	1008
1	rs2494165	A	C	0.118056	1008
1	rs12042207	C	T	0.223214	1008
1	rs113628937	A	G	0.261905	1008
1	rs1101455	G	A	0.776786	1008
1	rs111876738	A	T	0.0813492	1008
1	rs11586829	A	G	0.180556	1008
1	rs1101456	A	G	0.776786	1008
1	rs1101457	T	C	0.554563	1008
1	rs1101458	G	A	0.776786	1008
1	rs1637985	A	G	0.292659	1008
1	rs1637986	C	T	0.292659	1008
1	rs116234797	T	A	0.0128968	1008
1	rs853424	G	A	0.374008	1008
1	rs853425	A	G	0.47619	1008
1	rs12139185	C	T	0.174603	1008
1	rs58576595	A	G	0.0267857	1008
1	rs853426	G	C	0.199405	1008
1	rs12140088	C	G	0.152778	1008
1	rs139236982	G	A	0.0128968	1008
1	rs12143440	T	C	0.152778	1008
1	rs853428	T	C	0.374008	1008
1	rs1101459	C	G	0.376984	1008
1	rs1101460	A	G	0.197421	1008
1	rs1101461	G	A	0.116071	1008
1	rs1101462	C	T	0.290675	1008
1	rs142394962	A	T	0.104167	1008
1	rs853429	A	G	0.292659	1008
1	rs11811473	A	G	0.262897	1008
1	rs113488235	C	T	0.174603	1008
1	rs853430	G	A	0.116071	1008
1	rs12410356	C	T	0.0426587	1008
1	rs853431	A	G	0.199405	1008
1	rs6686475	C	T	0.0803571	1008
1	rs12401519	T	C	0.218254	1008
1	rs72749911	A	T	0.174603	1008
1	rs701154	A	G	0.197421	1008
1	rs701156	G	T	0.116071	1008
1	rs72749912	T	C	0.176587	1008
1	rs853434	T	G	0.777778	1008
1	rs853436	T	C	0.77877	1008
1	rs701157	T	C	0.598214	1008
1	rs853437	G	A	0.197421	1008
1	rs58096845	G	A	0.218254	1008
1	rs75571736	G	A	0.12996	1008
1	rs3849295	A	C	0.218254	1008
1	rs12042923	G	A	0.0803571	1008
1	rs59400867	C	A	0.0297619	1008
1	rs3895711	A	T	0.218254	1008
1	rs12139982	G	A	0.174603	1008
1	rs12144051	C	T	0.00198413	1008
1	rs6675897	G	T	0.0803571	1008
1	rs35589973	A	G	0.219246	1008
1	rs79601495	G	A	0.0198413	1008
1	rs853439	A	C	0.378968	1008
1	rs11589172	T	A	0.219246	1008
1	rs853440	G	A	0.375	1008
1	rs57686818	A	G	0.218254	1008
1	rs4328081	G	A	0.218254	1008
1	rs71654339	A	T	0.218254	1008
1	rs12409456	C	T	0.219246	1008
1	rs853441	A	G	0.600198	1008
1	rs853442	C	A	0.294643	1008
1	rs853443	T	C	0.123016	1008
1	rs12410318	A	T	0.219246	1008
1	rs12409070	G	A	0.219246	1008
1	rs146698980	G	A	0.031746	1008
1	rs853444	A	G	0.743056	1008
1	rs6541320	C	T	0.387897	1008
1	rs853446	A	T	0.128968	1008
1	rs16851924	T	C	0.22123	1008
1	rs6541321	T	C	0.299603	1008
1	rs72749914	C	T	0.301587	1008
1	rs11122531	G	A	0.141865	1008
1	rs10864755	C	T	0.327381	1008
1	rs7545633	A	G	0.302579	1008
1	rs6692923	A	G	0.109127	1008
1	rs853447	C	G	0.401786	1008
1	rs3904042	T	A	0.109127	1008
1	rs4846979	A	G	0.350198	1008
1	rs79241508	G	C	0.00595238	1008
1	rs701164	G	A	0.261905	1008
1	rs853448	A	C	0.454365	1008
1	rs11811217	G	A	0.015873	1008
1	rs853450	A	G	0.469246	1008
1	rs853452	C	T	0.366071	1008
1	rs76129771	C	A	0.22619	1008
1	rs11122534	A	G	0.0218254	1008
1	rs12064669	T	C	0.0208333	1008
1	rs853453	G	A	0.362103	1008
1	rs2883155	T	G	0.646825	1008
1	rs56382334	C	G	0.0218254	1008
1	rs1752190	A	G	0.165675	1008
1	rs74766600	G	A	0.0208333	1008
1	rs76145491	A	C	0.219246	1008
1	rs77723639	G	C	0.00198413	1008
1	rs1752189	C	G	0.440476	1008
1	rs4846982	T	C	0.545635	1008
1	rs74529641	G	A	0.0327381	1008
1	rs740489	A	C	0.627976	1008
1	rs11122535	A	C	0.0128968	1008
1	rs3904040	G	A	0.0128968	1008
1	rs80056941	A	G	0.0585317	1008
1	rs1637928	A	G	0.457341	1008
1	rs758216	T	A	0.385913	1008
1	rs12063832	A	G	0.0119048	1008
1	rs145917325	A	T	0.0426587	1008
1	rs1637930	A	G	0.456349	1008
1	rs1615876	T	C	0.386905	1008
1	rs1637931	C	T	0.386905	1008
1	rs12068056	T	C	0.0119048	1008
1	rs12123188	A	T	0.0555556	1008
1	rs12060563	G	A	0.0119048	1008
1	rs1320459	T	C	0.456349	1008
1	rs10779844	G	C	0.543651	1008
1	rs1327696	G	A	0.456349	1008
1	rs12028224	A	T	0.220238	1008
1	rs12125477	T	C	0.546627	1008
1	rs28809913	A	G	0.0128968	1008
1	rs7514317	G	A	0.545635	1008
1	rs11122537	C	T	0.0128968	1008
1	rs3849297	C	A	0.545635	1008
1	rs1327710	T	C	0.931548	1008
1	rs11803605	A	G	0.545635	1008
1	rs11801670	G	A	0.545635	1008
1	rs11804015	T	C	0.545635	1008
1	rs1637934	C	T	0.93254	1008
1	rs4111080	C	G	0.543651	1008
1	rs11122538	G	T	0.0178571	1008
1	rs11122539	A	C	0.539683	1008
1	rs11122540	C	T	0.539683	1008
1	rs10158685	C	G	0.539683	1008
1	rs116898530	G	A	0.0109127	1008
1	rs12032965	T	A	0.0992063	1008
1	rs1752188	T	A	0.383929	1008
1	rs10158214	G	A	0.501984	1008
1	rs10158697	C	T	0.539683	1008
1	rs10159064	T	G	0.625	1008
1	rs10779845	C	T	0.539683	1008
1	rs10779846	C	T	0.539683	1008
1	rs10864757	A	G	0.539683	1008
1	rs3761945	G	A	0.539683	1008
1	rs3761946	C	T	0.539683	1008
1	rs200591	G	A	0.385913	1008
1	rs3761948	C	T	0.539683	1008
1	rs3761949	C	T	0.0168651	1008
1	rs11122543	A	T	0.539683	1008
1	rs56065333	G	C	0.637897	1008
1	rs73108008	C	A	0.0337302	1008
1	rs72749936	C	T	0.014881	1008
1	rs72749937	T	C	0.014881	1008
1	rs72749938	A	G	0.014881	1008
1	rs60580070	T	A	0.014881	1008
1	rs59866479	A	G	0.014881	1008
1	rs73108011	A	G	0.0337302	1008
1	rs56227639	T	G	0.014881	1008
1	rs1637936	G	A	0.397817	1008
1	rs3888630	A	G	0.552579	1008
1	rs11804443	T	C	0.0337302	1008
1	rs740491	C	T	0.0138889	1008
1	rs740492	C	T	0.39881	1008
1	rs11122544	G	A	0.0486111	1008
1	rs12405885	T	G	0.0138889	1008
1	rs146764450	A	C	0.0496032	1008
1	rs917384	G	C	0.566468	1008
1	rs1637938	A	G	0.397817	1008
1	rs11804912	A	G	0.0486111	1008
1	rs56173830	C	T	0.60119	1008
1	rs16841495	T	C	0.0337302	1008
1	rs16841496	A	C	0.552579	1008
1	rs73108025	G	C	0.0337302	1008
1	rs11122545	G	A	0.0486111	1008
1	rs12071892	G	T	0.0138889	1008
1	rs12072041	G	T	0.0138889	1008
1	rs1752185	G	T	0.397817	1008
1	rs1752184	G	T	0.446429	1008
1	rs74602239	T	C	0.0595238	1008
1	rs1637939	A	T	0.446429	1008
1	rs1637940	A	G	0.446429	1008
1	rs4846984	T	C	0.552579	1008
1	rs1637941	T	C	0.446429	1008
1	rs1752183	C	A	0.447421	1008
1	rs4846860	A	G	0.553571	1008
1	rs1752182	G	C	0.446429	1008
1	rs1327703	G	A	0.446429	1008
1	rs1327702	C	T	0.446429	1008
1	rs886982	C	T	0.0138889	1008
1	rs1752180	T	C	0.447421	1008
1	rs1637944	A	T	0.451389	1008
1	rs17658982	C	T	0.0138889	1008
1	rs913155	A	G	0.58631	1008
1	rs913156	C	T	0.445437	1008
1	rs73108041	C	G	0.0337302	1008
1	rs886983	A	G	0.447421	1008
1	rs886984	C	G	0.446429	1008
1	rs1752179	T	C	0.3125	1008
1	rs77924625	C	A	0.122024	1008
1	rs73108045	C	T	0.123016	1008
1	rs59956935	G	A	0.123016	1008
1	rs886985	G	C	0.521825	1008
1	rs886986	A	G	0.521825	1008
1	rs73108047	C	A	0.124008	1008
1	rs200594	A	T	0.3125	1008
1	rs11122546	C	A	0.0337302	1008
1	rs7550462	T	C	0.15873	1008
1	rs6541324	T	G	0.125	1008
1	rs74689156	A	T	0.185516	1008
1	rs1576575	G	A	0.0892857	1008
1	rs73108050	C	T	0.123016	1008
1	rs117491990	C	T	0.123016	1008
1	rs1752178	G	T	0.433532	1008
1	rs6687291	G	A	0.24504	1008
1	rs12135272	T	C	0.0337302	1008
1	rs12135204	A	G	0.0337302	1008
1	rs58517463	A	G	0.123016	1008
1	rs1752177	T	G	0.558532	1008
1	rs6691073	G	A	0.0892857	1008
1	rs77274253	A	G	0.0892857	1008
1	rs12135414	A	T	0.0337302	1008
1	rs1327700	T	G	0.0892857	1008
1	rs112023750	A	T	0.123016	1008
1	rs67004831	T	C	0.0337302	1008
1	rs80014824	T	G	0.0902778	1008
1	rs115331025	T	G	0.0902778	1008
1	rs11122547	T	C	0.0337302	1008
1	rs853459	G	A	0.436508	1008
1	rs58619962	A	G	0.123016	1008
1	rs11122548	G	A	0.0337302	1008
1	rs12087810	A	G	0.0337302	1008
1	rs1410140	C	T	0.0357143	1008
1	rs200583	C	T	0.309524	1008
1	rs6676672	T	C	0.0357143	1008
1	rs200584	A	C	0.309524	1008
1	rs6659511	G	A	0.0357143	1008
1	rs200585	G	T	0.309524	1008
1	rs2182576	C	T	0.0357143	1008
1	rs200586	G	A	0.558532	1008
1	rs200587	G	T	0.309524	1008
1	rs6660200	G	T	0.0357143	1008
1	rs6669837	C	T	0.0357143	1008
1	rs79584011	C	T	0.0902778	1008
1	rs76226065	A	G	0.0128968	1008
1	rs4846985	T	G	0.123016	1008
1	rs200588	A	G	0.55754	1008
1	rs2883538	G	A	0.0357143	1008
1	rs6697138	G	A	0.0357143	1008
1	rs4846986	A	C	0.15873	1008
1	rs172071	A	G	0.311508	1008
1	rs200579	A	G	0.558532	1008
1	rs17607298	T	C	0.0337302	1008
1	rs73108076	C	G	0.123016	1008
1	rs200580	G	A	0.309524	1008
1	rs200581	T	G	0.558532	1008
1	rs200582	G	A	0.309524	1008
1	rs2148581	T	C	0.125992	1008
1	rs11122549	C	A	0.0337302	1008
1	rs6672787	A	G	0.0337302	1008
1	rs55857911	C	T	0.0972222	1008
1	rs4846987	C	T	0.123016	1008
1	rs1410139	A	G	0.15873	1008
1	rs60723340	A	G	0.123016	1008
1	rs12091639	A	C	0.0357143	1008
1	rs853460	C	T	0.559524	1008
1	rs11122551	T	A	0.0357143	1008
1	rs11122552	T	G	0.15873	1008
1	rs853461	A	G	0.558532	1008
1	rs112571546	C	T	0.0902778	1008
1	rs76625660	C	T	0.0654762	1008
1	rs185667	G	A	0.309524	1008
1	rs10864760	C	T	0.0357143	1008
1	rs11122553	T	G	0.0902778	1008
1	rs1927253	C	T	0.123016	1008
1	rs61102255	G	A	0.0357143	1008
1	rs57688428	G	A	0.0357143	1008
1	rs143750272	T	A	0.123016	1008
1	rs12145487	T	C	0.15873	1008
1	rs117002047	A	G	0.25	1008
1	rs139466741	G	A	0.123016	1008
1	rs149689721	G	A	0.15873	1008
1	rs200589	C	T	0.309524	1008
1	rs200590	C	T	0.309524	1008
1	rs142942351	G	A	0.123016	1008
1	rs111977944	A	G	0.0357143	1008
1	rs113943246	C	A	0.0902778	1008
1	rs111949829	G	C	0.0367063	1008
1	rs12141121	G	A	0.0337302	1008
1	rs56982329	C	T	0.123016	1008
1	rs144056947	A	G	0.123016	1008
1	rs140135139	A	C	0.0892857	1008
1	rs113656494	C	G	0.0337302	1008
1	rs1101473	G	A	0.309524	1008
1	rs12092089	C	A	0.0337302	1008
1	rs12096583	T	C	0.15873	1008
1	rs147910076	G	A	0.0208333	1008
1	rs12089352	G	T	0.0357143	1008
1	rs186391792	G	A	0.00595238	1008
1	rs112493893	C	T	0.0357143	1008
1	rs111957387	C	T	0.0892857	1008
1	rs12094840	C	G	0.0337302	1008
1	rs144651571	C	A	0.123016	1008
1	rs138617603	A	T	0.123016	1008
1	rs12057300	T	C	0.15873	1008
1	rs148888173	A	T	0.0873016	1008
1	rs1359865	A	C	0.21131	1008
1	rs11122554	A	T	0.0337302	1008
1	rs75717885	C	A	0.123016	1008
1	rs853463	T	C	0.560516	1008
1	rs12058420	C	G	0.0357143	1008
1	rs1327697	T	A	0.274802	1008
1	rs2094306	C	T	0.239087	1008
1	rs80329182	T	C	0.140873	1008
1	rs17659489	C	T	0.0327381	1008
1	rs853464	G	A	0.198413	1008
1	rs853465	A	T	0.198413	1008
1	rs11122555	C	T	0.244048	1008
1	rs10864763	C	T	0.24504	1008
1	rs78869074	T	G	0.0208333	1008
1	rs11122556	C	G	0.249008	1008
1	rs9651127	A	G	0.385913	1008
1	rs853467	G	T	0.541667	1008
1	rs78716965	T	C	0.105159	1008
1	rs117135386	A	G	0.0238095	1008
1	rs699900	G	C	0.574405	1008
1	rs78885770	C	G	0.24504	1008
1	rs12122535	A	G	0.0734127	1008
1	rs11122557	T	C	0.0734127	1008
1	rs1410138	T	C	0.0813492	1008
1	rs853468	A	T	0.561508	1008
1	rs4846996	G	C	0.230159	1008
1	rs714214	A	G	0.0644841	1008
1	rs853469	T	C	0.258929	1008
1	rs11122558	C	G	0.305556	1008
1	rs141779906	G	A	0.015873	1008
1	rs1927254	T	G	0.435516	1008
1	rs10779849	T	C	0.511905	1008
1	rs12029075	A	G	0.0744048	1008
1	rs4381193	A	G	0.433532	1008
1	rs16841507	T	C	0.0208333	1008
1	rs9970650	T	G	0.0882937	1008
1	rs149534488	C	A	0.0257937	1008
1	rs147775651	G	A	0.00992063	1008
1	rs12126964	C	T	0.0724206	1008
1	rs12031571	C	A	0.230159	1008
1	rs4846862	A	G	0.477183	1008
1	rs61828568	T	C	0.434524	1008
1	rs12074246	A	C	0.444444	1008
1	rs76633705	T	C	0.174603	1008
1	rs78118688	T	C	0.230159	1008
1	rs4846997	C	T	0.444444	1008
1	rs4846998	T	A	0.444444	1008
1	rs9970868	C	A	0.25	1008
1	rs12116673	G	C	0.0714286	1008
1	rs11122561	A	T	0.430556	1008
1	rs11122562	C	T	0.789683	1008
1	rs75457776	G	A	0.175595	1008
1	rs76371470	G	A	0.175595	1008
```
