## Supplementary material for "Characterization of shared and ancestry-specific signals driving complex traits using multi-ancestry fine-mapping": s2_ref.bim

```
1	rs3811473	0	229772693	T	G
1	rs3811474	0	229772932	A	G
1	rs3811475	0	229773441	C	T
1	rs11585720	0	229774290	G	A
1	rs12136137	0	229775239	G	A
1	rs3955545	0	229776053	C	T
1	rs12145096	0	229776847	C	G
1	rs61825537	0	229777009	C	T
1	rs4925503	0	229777774	C	A
1	rs6587347	0	229778229	G	A
1	rs74582728	0	229778561	A	T
1	rs6587348	0	229778600	A	G
1	rs56163439	0	229778986	A	G
1	rs34055291	0	229779618	G	A
1	rs34234307	0	229780040	C	T
1	rs12728867	0	229780381	A	C
1	rs2184249	0	229780420	G	C
1	rs12406702	0	229780714	A	T
1	rs881694	0	229781532	T	G
1	rs2274994	0	229781744	T	C
1	rs142376969	0	229782864	C	T
1	rs2274995	0	229783240	T	C
1	rs10799544	0	229784725	T	C
1	rs117932424	0	229784727	T	G
1	rs12567004	0	229784831	A	G
1	rs6696449	0	229785425	C	T
1	rs61825538	0	229786593	A	G
1	rs4925504	0	229787850	G	T
1	rs10127637	0	229788407	A	G
1	rs6658432	0	229788784	C	T
1	rs6666416	0	229789328	A	G
1	rs7521953	0	229790048	A	G
1	rs10495287	0	229790865	C	T
1	rs10495286	0	229791384	T	G
1	rs12745369	0	229792273	C	T
1	rs16850044	0	229792602	T	C
1	rs12727551	0	229792776	A	G
1	rs6686108	0	229793075	C	T
1	rs6686112	0	229793082	C	T
1	rs116274463	0	229793318	C	T
1	rs61825541	0	229794105	A	G
1	rs1048306	0	229795070	T	G
1	rs3820361	0	229795330	T	C
1	rs11589905	0	229795714	T	C
1	rs34451708	0	229796271	T	C
1	rs12401607	0	229796466	G	A
1	rs12401609	0	229796524	G	A
1	rs34214627	0	229796829	C	A
1	rs6699500	0	229796879	C	A
1	rs6699598	0	229796919	C	A
1	rs6704530	0	229797040	A	C
1	rs1889330	0	229797639	G	C
1	rs12403056	0	229798410	C	T
1	rs12141228	0	229798763	T	A
1	rs12403112	0	229798874	C	T
1	rs34225164	0	229799214	T	C
1	rs12754018	0	229799545	G	A
1	rs2385789	0	229799638	T	C
1	rs7526973	0	229800825	T	C
1	rs12760277	0	229801100	G	C
1	rs188902105	0	229801119	C	G
1	rs116957411	0	229802338	G	A
1	rs879265	0	229802551	T	C
1	rs74144438	0	229802850	C	T
1	rs11581050	0	229802996	C	T
1	rs12738647	0	229803654	C	T
1	rs60200112	0	229803872	G	A
1	rs142089585	0	229804105	A	G
1	rs2274996	0	229804538	C	T
1	rs2274997	0	229804646	A	G
1	rs12062780	0	229804873	G	A
1	rs7522954	0	229804892	T	C
1	rs7551681	0	229804893	G	A
1	rs10495285	0	229804995	C	G
1	rs12117146	0	229805213	A	G
1	rs6671464	0	229805876	T	G
1	rs2891865	0	229806368	A	G
1	rs6587350	0	229806441	G	A
1	rs6666991	0	229806662	C	A
1	rs6667396	0	229807009	C	T
1	rs6675090	0	229807031	T	C
1	rs2385790	0	229807492	C	T
1	rs4925461	0	229807672	C	T
1	rs77370845	0	229808445	G	A
1	rs10495284	0	229808492	T	C
1	rs7538437	0	229809407	T	A
1	rs10799546	0	229809786	G	A
1	rs10799547	0	229809903	A	G
1	rs4925505	0	229810260	A	G
1	rs2891866	0	229810806	A	G
1	rs34018354	0	229811937	C	G
1	rs4925506	0	229811989	C	T
1	rs6659265	0	229812260	G	A
1	rs12024557	0	229812357	A	C
1	rs11580083	0	229813451	G	A
1	rs4925463	0	229814220	A	T
1	rs12750981	0	229814716	A	G
1	rs78128701	0	229819517	G	A
1	rs12745210	0	229822279	C	T
1	rs4925508	0	229823179	G	A
1	rs61824021	0	229823398	A	G
1	rs9787347	0	229823966	G	A
1	rs77180898	0	229824670	T	G
1	rs11583220	0	229824672	G	T
1	rs4562666	0	229824770	T	C
1	rs71652400	0	229824978	C	T
1	rs6700582	0	229825051	T	G
1	rs77789069	0	229825438	T	C
1	rs3850816	0	229825710	C	G
1	rs7542633	0	229826305	G	A
1	rs12036586	0	229826378	G	A
1	rs60308892	0	229827218	A	C
1	rs4925464	0	229827300	T	G
1	rs4925465	0	229827383	G	T
1	rs2385791	0	229828336	T	C
1	rs55705983	0	229828563	C	T
1	rs1112398	0	229828858	G	A
1	rs1931331	0	229829134	A	C
1	rs16850115	0	229829304	T	C
1	rs16850116	0	229829737	G	C
1	rs1931332	0	229830759	T	C
1	rs16850124	0	229831331	T	C
1	rs6587352	0	229831603	T	C
1	rs7541981	0	229831604	G	A
1	rs6688847	0	229831810	G	A
1	rs6692508	0	229833070	G	A
1	rs10916538	0	229833137	G	T
1	rs6660892	0	229833221	A	G
1	rs6663962	0	229833260	T	C
1	rs12045643	0	229834050	C	T
1	rs4112198	0	229834300	C	A
1	rs4112199	0	229834301	C	T
1	rs3910447	0	229834534	T	C
1	rs7551445	0	229834710	G	C
1	rs7519836	0	229834722	A	G
1	rs10916539	0	229835349	C	G
1	rs7525615	0	229835413	T	C
1	rs61824028	0	229835731	T	G
1	rs7518596	0	229835854	C	T
1	rs16850132	0	229836166	A	G
1	rs12407105	0	229836213	T	C
1	rs12410851	0	229836254	C	T
1	rs12408230	0	229836438	G	A
1	rs17594623	0	229836532	T	C
1	rs17648509	0	229836569	A	G
1	rs17648527	0	229836579	G	A
1	rs883452	0	229836960	A	T
1	rs4925509	0	229837185	T	G
1	rs944986	0	229837263	G	A
1	rs4272661	0	229838076	C	T
1	rs4272662	0	229838095	C	T
1	rs2385792	0	229838204	T	C
1	rs954247	0	229838459	A	G
1	rs954248	0	229838570	A	C
1	rs12410363	0	229838589	C	G
1	rs12037495	0	229838715	T	C
1	rs2891867	0	229838717	G	A
1	rs2151692	0	229838918	C	T
1	rs1962108	0	229838956	A	G
1	rs140260725	0	229839014	C	T
1	rs2009650	0	229839107	A	G
1	rs74142810	0	229839317	C	T
1	rs6685531	0	229840126	T	A
1	rs6682515	0	229840133	A	G
1	rs6587353	0	229840425	A	G
1	rs7541744	0	229840693	T	C
1	rs7525861	0	229840914	G	T
1	rs10916540	0	229840921	A	C
1	rs7535031	0	229841139	C	T
1	rs7525094	0	229841432	A	G
1	rs34362643	0	229843039	A	T
1	rs71652401	0	229843372	G	A
1	rs12044686	0	229843408	G	A
1	rs2385793	0	229843417	G	A
1	rs2385794	0	229843521	G	C
1	rs1931323	0	229843526	T	G
1	rs16850138	0	229845060	G	C
1	rs35442570	0	229845181	C	T
1	rs148632648	0	229845788	C	A
1	rs1931324	0	229845799	T	C
1	rs12748594	0	229847706	A	G
1	rs35554191	0	229848937	A	G
1	rs1889192	0	229850656	C	T
1	rs35975062	0	229851132	A	T
1	rs12047405	0	229851411	G	T
1	rs142480125	0	229851742	G	T
1	rs10916541	0	229852540	T	G
1	rs78748604	0	229854523	G	T
1	rs34380720	0	229854886	C	G
1	rs71652402	0	229854990	G	A
1	rs7552904	0	229855121	T	A
1	rs2095228	0	229855811	T	C
1	rs11589231	0	229858267	A	G
1	rs71654303	0	229858622	T	G
1	rs11576374	0	229859700	G	A
1	rs11589807	0	229859764	A	G
1	rs11576392	0	229859801	G	A
1	rs36017930	0	229859942	G	A
1	rs1930903	0	229861486	G	A
1	rs76199316	0	229862312	G	A
1	rs75950257	0	229862576	G	A
1	rs75915400	0	229862610	A	G
1	rs12742436	0	229863007	G	A
1	rs35314384	0	229863514	C	G
1	rs1107887	0	229863680	C	A
1	rs4925511	0	229864223	C	T
1	rs914909	0	229867467	C	T
1	rs78239908	0	229868998	T	A
1	rs145440299	0	229871220	A	G
1	rs568150	0	229872298	T	C
1	rs142781555	0	229874010	C	T
1	rs2210590	0	229874672	A	G
1	rs117071857	0	229875488	G	A
1	rs559272	0	229876097	T	G
1	rs588535	0	229879047	C	G
1	rs74695553	0	229879507	G	A
1	rs59698443	0	229881804	G	A
1	rs474614	0	229885017	T	C
1	rs141386663	0	229886872	A	C
1	rs17595207	0	229888090	G	T
1	rs670054	0	229888337	C	A
1	rs663857	0	229889411	G	A
1	rs687723	0	229890565	T	C
1	rs584728	0	229894195	G	A
1	rs630297	0	229894231	C	T
1	rs680398	0	229894656	G	A
1	rs78325889	0	229895682	C	T
1	rs479951	0	229897609	A	C
1	rs78949413	0	229900090	T	C
1	rs525095	0	229900495	G	T
1	rs592228	0	229900511	A	G
1	rs7526088	0	229900945	T	C
1	rs683477	0	229901955	C	T
1	rs488404	0	229902212	T	C
1	rs602122	0	229902504	C	G
1	rs589521	0	229902994	G	A
1	rs485056	0	229905386	T	G
1	rs34508131	0	229906537	T	C
1	rs75657903	0	229908399	A	C
1	rs55787806	0	229908946	T	C
1	rs12737527	0	229909296	G	A
1	rs683906	0	229910278	T	C
1	rs683422	0	229910411	G	A
1	rs643009	0	229910737	G	A
1	rs570701	0	229912382	T	C
1	rs77203166	0	229912395	C	T
1	rs613961	0	229912669	T	C
1	rs640333	0	229913100	G	A
1	rs117757503	0	229914532	C	T
1	rs508422	0	229914568	T	C
1	rs623448	0	229914599	G	A
1	rs557208	0	229916660	T	C
1	rs557141	0	229916682	G	A
1	rs645616	0	229916739	T	G
1	rs644240	0	229917070	C	T
1	rs644226	0	229917079	T	G
1	rs642874	0	229917397	C	A
1	rs529604	0	229917415	A	C
1	rs528847	0	229917468	T	C
1	rs642492	0	229917472	C	T
1	rs527081	0	229917648	C	G
1	rs526980	0	229917676	C	T
1	rs631351	0	229917678	A	G
1	rs522229	0	229918228	G	A
1	rs628676	0	229918296	T	A
1	rs499481	0	229918410	C	G
1	rs1195028	0	229919253	A	G
1	rs516394	0	229920215	A	G
1	rs512839	0	229920588	A	G
1	rs481515	0	229921700	T	C
1	rs479531	0	229921927	T	C
1	rs642749	0	229923769	A	G
1	rs529677	0	229923888	T	C
1	rs642253	0	229923917	A	G
1	rs641884	0	229923958	C	T
1	rs1195025	0	229924497	T	G
1	rs1195024	0	229924545	A	C
1	rs112617617	0	229924772	T	C
1	rs558197	0	229925517	G	A
1	rs532771	0	229925964	A	C
1	rs504173	0	229926845	G	A
1	rs583645	0	229927798	T	C
1	rs116957843	0	229928398	C	G
1	rs676667	0	229928790	A	G
1	rs2780629	0	229929298	A	G
1	rs2780630	0	229929602	A	G
1	rs6587355	0	229930778	T	C
1	rs4925517	0	229931762	A	G
1	rs76428130	0	229932455	C	T
1	rs556198	0	229932541	G	A
1	rs549718	0	229933255	T	A
1	rs526822	0	229933461	G	A
1	rs493929	0	229934731	G	A
1	rs493849	0	229934756	C	T
1	rs688512	0	229935150	T	C
1	rs489174	0	229935292	C	A
1	rs542832	0	229935481	A	G
1	rs16850296	0	229935550	G	A
1	rs675869	0	229935622	C	T
1	rs675854	0	229935627	T	G
1	rs118004861	0	229935657	C	A
1	rs541010	0	229935677	A	G
1	rs675449	0	229935706	A	G
1	rs540201	0	229935739	A	G
1	rs537366	0	229936080	C	A
1	rs76246765	0	229936211	T	C
1	rs536330	0	229936215	C	G
1	rs536305	0	229936218	C	T
1	rs511737	0	229936567	A	G
1	rs2786930	0	229936639	C	T
1	rs660277	0	229936793	G	C
1	rs645326	0	229937839	A	C
1	rs557730	0	229938992	C	A
1	rs657297	0	229939169	G	A
1	rs527577	0	229939981	T	A
1	rs146011332	0	229940306	T	C
1	rs592004	0	229941750	C	A
1	rs485792	0	229945046	A	G
1	rs536723	0	229945555	A	G
1	rs12033406	0	229946421	G	A
1	rs668454	0	229947333	A	G
1	rs635817	0	229951022	T	C
1	rs79264496	0	229951981	C	G
1	rs139937285	0	229952529	C	A
1	rs667231	0	229953478	T	A
1	rs145369315	0	229955036	G	C
1	rs12044321	0	229955925	C	T
1	rs603991	0	229956480	C	T
1	rs500299	0	229956608	T	C
1	rs577612	0	229957869	T	G
1	rs117128950	0	229958312	A	T
1	rs662363	0	229958921	C	T
1	rs522674	0	229965229	T	A
1	rs658998	0	229966131	T	G
1	rs489645	0	229966563	T	C
1	rs12565811	0	229968987	A	G
1	rs641178	0	229971097	G	C
1	rs80027332	0	229971114	C	A
1	rs656786	0	229972072	C	G
1	rs74485460	0	229972316	C	T
1	rs687266	0	229974348	A	G
1	rs592405	0	229974951	G	A
1	rs592422	0	229974961	A	G
1	rs143446490	0	229974966	G	A
1	rs605039	0	229975457	G	A
1	rs605942	0	229975659	C	G
1	rs485749	0	229976051	C	T
1	rs10916561	0	229976394	G	A
1	rs190308462	0	229976464	G	A
1	rs634908	0	229977608	A	C
1	rs666637	0	229978708	A	G
1	rs72756153	0	229980241	C	T
1	rs587508	0	229980610	G	T
1	rs556738	0	229980843	G	T
1	rs528425	0	229981623	G	T
1	rs604730	0	229982179	G	A
1	rs182969840	0	229982837	A	T
1	rs1195042	0	229982892	G	T
1	rs16850412	0	229984950	G	A
1	rs79633764	0	229986965	C	T
1	rs147849893	0	229990027	C	T
1	rs79107635	0	229996113	G	T
1	rs72756157	0	229999314	C	T
1	rs12026331	0	229999509	G	A
1	rs201150764	0	230001772	A	G
1	rs144040424	0	230002517	G	C
1	rs148947591	0	230007006	G	T
1	rs16850486	0	230011313	A	G
1	rs117219532	0	230013011	G	A
1	rs2780623	0	230013938	G	A
1	rs79978726	0	230014072	C	G
1	rs73111203	0	230017275	G	A
1	rs2780624	0	230018473	A	G
1	rs12567337	0	230018897	C	A
1	rs3853553	0	230021629	C	T
1	rs117787651	0	230025108	T	C
1	rs118025071	0	230028295	A	G
1	rs116420863	0	230028977	T	C
1	rs77793105	0	230032577	C	T
1	rs117956104	0	230035266	G	A
1	rs2780625	0	230035484	T	G
1	rs2780626	0	230037586	T	A
1	rs2683460	0	230041365	A	C
1	rs9787090	0	230046794	T	C
1	rs77968126	0	230051505	T	A
1	rs57502291	0	230052192	G	C
1	rs368667618	0	230053788	C	T
1	rs61823608	0	230053897	C	T
1	rs9435861	0	230053997	A	C
1	rs76024366	0	230055082	A	G
1	rs7546007	0	230055224	C	T
1	rs4925523	0	230056781	A	C
1	rs4925524	0	230063424	C	A
1	rs186751584	0	230066128	A	C
1	rs12742742	0	230066716	A	C
1	rs35483840	0	230070288	C	T
1	rs4846847	0	230070989	T	C
1	rs147755464	0	230072766	C	T
1	rs9787097	0	230076470	C	T
1	rs16850603	0	230077805	T	C
1	rs6697741	0	230078095	T	G
1	rs182864635	0	230078158	T	C
1	rs7519132	0	230078800	G	T
1	rs11577307	0	230079770	C	G
1	rs4567287	0	230080984	T	A
1	rs11589291	0	230081284	G	A
1	rs11578286	0	230081298	C	T
1	rs6541265	0	230081548	A	T
1	rs11589793	0	230082361	G	A
1	rs118095149	0	230082488	T	C
1	rs78838819	0	230082507	A	G
1	rs10442708	0	230082552	A	G
1	rs138005738	0	230083471	G	A
1	rs61304482	0	230084194	G	A
1	rs11589603	0	230084645	A	G
1	rs11589605	0	230084670	A	T
1	rs11580021	0	230084791	C	A
1	rs74143292	0	230085157	A	G
1	rs146828635	0	230086077	A	C
1	rs11581121	0	230086617	C	T
1	rs11581560	0	230086861	C	T
1	rs147975369	0	230086891	G	T
1	rs143460749	0	230087031	A	G
1	rs73113155	0	230087856	G	A
1	rs57358226	0	230088048	G	T
1	rs11588958	0	230088676	A	G
1	rs78020864	0	230088682	T	C
1	rs11588095	0	230088714	T	G
1	rs149634114	0	230089242	C	A
1	rs6683376	0	230089312	G	A
1	rs74143293	0	230089524	C	T
1	rs6683692	0	230089628	G	A
1	rs16850637	0	230090052	G	C
1	rs7532416	0	230090380	A	T
1	rs140327498	0	230090829	T	G
1	rs112339653	0	230091120	T	C
1	rs113081426	0	230091683	C	T
1	rs78310766	0	230092054	G	C
1	rs73113177	0	230092455	A	T
1	rs58005293	0	230092557	G	T
1	rs56369121	0	230092670	T	C
1	rs6541302	0	230093400	C	G
1	rs6419494	0	230093553	A	G
1	rs7414220	0	230093603	C	T
1	rs7416988	0	230093817	A	G
1	rs145277505	0	230094234	G	A
1	rs16841453	0	230095259	T	G
1	rs142288564	0	230095449	C	G
1	rs61025707	0	230095539	A	C
1	rs57801654	0	230095573	G	A
1	rs60601651	0	230095614	T	C
1	rs74143296	0	230096012	G	A
1	rs11800137	0	230096121	T	C
1	rs11122468	0	230096338	T	A
1	rs11578043	0	230096598	A	G
1	rs16850641	0	230097368	A	G
1	rs7528099	0	230097883	C	G
1	rs60064513	0	230098302	G	T
1	rs4471282	0	230098829	T	C
1	rs16850649	0	230099183	G	A
1	rs6541307	0	230100836	A	T
1	rs12067051	0	230101916	A	G
1	rs60770426	0	230103555	C	T
1	rs7522698	0	230104157	G	A
1	rs115060117	0	230104164	T	G
1	rs113535320	0	230104167	G	T
1	rs7522922	0	230104395	G	A
1	rs6701451	0	230106129	C	T
1	rs79874713	0	230110102	G	A
1	rs12029484	0	230111146	A	G
1	rs16850658	0	230112205	A	G
1	rs73102134	0	230113143	T	C
1	rs73102135	0	230113226	T	C
1	rs137877231	0	230113420	T	C
1	rs56080534	0	230113470	C	T
1	rs59882435	0	230113598	C	G
1	rs57978797	0	230114203	C	A
1	rs12033507	0	230115293	A	C
1	rs11581952	0	230119421	A	G
1	rs117733236	0	230120201	A	T
1	rs76229399	0	230121064	C	T
1	rs118063557	0	230121549	C	T
1	rs11588464	0	230121692	C	A
1	rs16850673	0	230122054	T	C
1	rs56160609	0	230123732	C	T
1	rs10495292	0	230124881	T	C
1	rs16850692	0	230125000	T	G
1	rs11122536	0	230130480	A	G
1	rs11590412	0	230130671	C	T
1	rs11584183	0	230130712	T	C
1	rs28652768	0	230131380	A	G
1	rs11122542	0	230131583	A	G
1	rs10779847	0	230132497	G	A
1	rs9431832	0	230133889	G	A
1	rs12039999	0	230134005	A	G
1	rs12040697	0	230134068	A	G
1	rs4846861	0	230134150	G	A
1	rs10864759	0	230134732	A	G
1	rs6664745	0	230134761	G	A
1	rs6691527	0	230134826	C	T
1	rs6664857	0	230134920	G	A
1	rs10746516	0	230135089	C	T
1	rs67537171	0	230135731	C	G
1	rs77088055	0	230135793	T	C
1	rs10864761	0	230135899	T	C
1	rs10864762	0	230136150	T	C
1	rs11586694	0	230136413	C	T
1	rs10779848	0	230136986	T	C
1	rs12087226	0	230137115	T	C
1	rs72756177	0	230137140	C	T
1	rs4636474	0	230137321	T	C
1	rs4846992	0	230137518	A	G
1	rs4846993	0	230137537	G	C
1	rs4846994	0	230137706	G	A
1	rs4846995	0	230137785	T	C
1	rs6669595	0	230138308	G	A
1	rs12026868	0	230138504	C	T
1	rs9432180	0	230138522	A	G
1	rs12725363	0	230138526	T	C
1	rs9432181	0	230138554	T	C
1	rs28417369	0	230138618	C	T
1	rs12047300	0	230138848	G	A
1	rs11579050	0	230138864	C	T
1	rs9431833	0	230139055	T	C
1	rs10735525	0	230139146	G	A
1	rs10746517	0	230139418	G	A
1	rs10864765	0	230140023	C	A
1	rs6693514	0	230140408	T	C
1	rs28482439	0	230141118	G	T
1	rs7549657	0	230141453	C	A
1	rs68041359	0	230142378	A	T
1	rs3811492	0	230142626	T	C
1	rs12143187	0	230143176	G	T
1	rs12042655	0	230143224	T	C
1	rs4275465	0	230143511	G	A
1	rs12044467	0	230143647	A	G
1	rs58596154	0	230143836	C	T
1	rs12042904	0	230143970	T	C
1	rs10864767	0	230144099	A	G
1	rs12027463	0	230144102	C	A
1	rs75852126	0	230144369	G	A
1	rs12409545	0	230145622	T	G
1	rs12411047	0	230145632	G	A
1	rs4847003	0	230145675	A	G
1	rs4847004	0	230145688	A	G
1	rs4361992	0	230146139	T	C
1	rs12410483	0	230146177	A	G
1	rs4411137	0	230146467	C	A
1	rs12045805	0	230146494	T	C
1	rs4846867	0	230147603	A	T
1	rs76544715	0	230148243	C	T
1	rs4375279	0	230148557	T	C
1	rs12739356	0	230148755	C	G
1	rs56229703	0	230149408	T	A
1	rs10779850	0	230150067	A	C
1	rs10779851	0	230150898	C	T
1	rs61823630	0	230150993	A	G
1	rs4415573	0	230151883	G	T
1	rs4628515	0	230151884	C	T
1	rs4295887	0	230152083	G	A
1	rs11122591	0	230152564	T	A
1	rs4297305	0	230152718	C	A
1	rs10864779	0	230152832	A	G
1	rs4298743	0	230152906	G	A
1	rs10864780	0	230153030	G	T
1	rs11122595	0	230153075	G	C
1	rs7414836	0	230153435	A	T
1	rs12072829	0	230154061	C	T
1	rs11122603	0	230154374	A	G
1	rs7539124	0	230155059	T	A
1	rs11122606	0	230156061	A	G
1	rs11122608	0	230156172	A	C
1	rs12749084	0	230156182	G	A
1	rs117881339	0	230157497	G	T
1	rs10082026	0	230157806	T	C
1	rs116535044	0	230158037	T	C
1	rs12123719	0	230158341	C	G
1	rs10735526	0	230158734	C	T
1	rs10779853	0	230159065	C	T
1	rs6681621	0	230159486	A	T
1	rs4847022	0	230160420	A	G
1	rs6680995	0	230161567	T	C
1	rs6702864	0	230161767	A	G
1	rs11122617	0	230161993	C	T
1	rs11579167	0	230162469	A	G
1	rs10864786	0	230162924	C	T
1	rs4325133	0	230163111	A	T
1	rs4428899	0	230163373	T	A
1	rs4240941	0	230163632	C	T
1	rs4240942	0	230163840	T	A
1	rs4240943	0	230164049	T	C
1	rs4497213	0	230164157	C	A
1	rs2139771	0	230165000	T	C
1	rs76280343	0	230165467	G	C
1	rs28685166	0	230166214	T	C
1	rs28564972	0	230167832	A	G
1	rs80067573	0	230168913	T	C
1	rs4847027	0	230168963	G	A
1	rs28883732	0	230171592	A	G
1	rs28858086	0	230172329	G	A
1	rs2139770	0	230172844	T	C
1	rs117658324	0	230175067	T	A
1	rs28415206	0	230176827	T	G
1	rs28710950	0	230177183	C	A
1	rs28815489	0	230178715	A	G
1	rs28445275	0	230179094	T	C
1	rs35553603	0	230179254	A	G
1	rs28647337	0	230179337	T	C
1	rs28411259	0	230179351	T	C
1	rs28673495	0	230179440	G	C
1	rs2002235	0	230179885	C	T
1	rs2401084	0	230180071	A	G
1	rs2401083	0	230180090	A	G
1	rs877968	0	230180447	G	A
1	rs28464281	0	230180894	A	G
1	rs28516692	0	230180919	A	G
1	rs4550094	0	230181150	G	A
1	rs4550095	0	230181238	G	A
1	rs28536066	0	230181585	T	C
1	rs28408904	0	230181948	C	G
1	rs2895927	0	230182053	T	G
1	rs28416024	0	230182813	G	A
1	rs4846890	0	230182910	G	A
1	rs4846891	0	230183199	G	C
1	rs28429901	0	230184102	C	T
1	rs28693708	0	230185342	A	G
1	rs7554127	0	230185514	A	G
1	rs12076984	0	230186011	A	G
1	rs12084370	0	230186179	C	T
1	rs12135308	0	230186648	A	T
1	rs7515161	0	230186707	T	C
1	rs4846892	0	230186714	T	C
1	rs4846893	0	230186778	C	T
1	rs4846894	0	230186794	T	G
1	rs7515331	0	230186844	T	C
1	rs72758248	0	230187139	C	G
1	rs6663181	0	230187526	T	G
1	rs6663193	0	230187577	T	C
1	rs6660567	0	230187945	A	G
1	rs4285705	0	230188418	C	T
1	rs4562634	0	230188748	G	A
1	rs4287183	0	230188761	C	T
1	rs12406877	0	230188994	G	A
1	rs34056135	0	230189302	G	A
1	rs12077926	0	230189511	C	T
1	rs12073983	0	230189618	G	A
1	rs11585540	0	230191018	A	G
1	rs10082048	0	230192095	C	T
1	rs3009717	0	230192249	C	T
1	rs1467469	0	230192848	T	C
1	rs10779822	0	230194513	A	C
1	rs12088696	0	230195682	A	G
1	rs3009715	0	230195713	C	T
1	rs4846895	0	230196165	C	T
1	rs3009712	0	230196342	T	C
1	rs2983376	0	230196726	C	T
1	rs73105828	0	230197055	T	C
1	rs56177040	0	230197685	T	A
1	rs2983377	0	230198405	C	G
1	rs60969368	0	230198592	G	A
1	rs12040273	0	230199398	C	T
1	rs11122260	0	230200928	C	A
1	rs1321258	0	230202028	C	T
1	rs77005666	0	230203293	C	G
1	rs12041601	0	230203940	G	A
1	rs3124555	0	230203951	T	C
1	rs6541264	0	230205013	T	G
1	rs56387359	0	230205764	G	A
1	rs11122271	0	230206696	A	G
1	rs7529252	0	230206891	G	A
1	rs6684677	0	230206963	C	T
1	rs7531895	0	230207294	G	T
1	rs78166680	0	230207297	G	T
1	rs7531967	0	230207349	G	A
1	rs1474926	0	230207406	C	A
1	rs1474925	0	230207433	A	C
1	rs12240271	0	230207462	A	G
1	rs1555291	0	230207475	A	G
1	rs2883025	0	230208372	G	A
1	rs1358768	0	230208497	G	A
1	rs12046584	0	230208852	G	A
1	rs6684432	0	230209790	T	C
1	rs12045104	0	230209958	C	G
1	rs10864677	0	230210076	T	C
1	rs6684422	0	230210365	A	T
1	rs72758262	0	230211243	G	T
1	rs6541267	0	230211245	C	T
1	rs6673349	0	230211398	G	A
1	rs74145438	0	230211432	G	A
1	rs6683205	0	230211473	C	T
1	rs79708765	0	230211477	G	A
1	rs55693299	0	230211766	C	G
1	rs12048446	0	230211794	A	G
1	rs77281993	0	230212206	T	G
1	rs78785136	0	230212316	A	C
1	rs1358769	0	230212484	C	T
1	rs11122275	0	230212533	G	A
1	rs13376257	0	230212581	G	A
1	rs80343667	0	230212663	T	C
1	rs76027333	0	230212750	G	A
1	rs60498942	0	230213017	G	A
1	rs7534687	0	230213793	G	A
1	rs112535056	0	230213823	C	T
1	rs78807750	0	230214308	G	A
1	rs910820	0	230214319	C	T
1	rs79506637	0	230214340	A	G
1	rs117628680	0	230215254	C	G
1	rs144456748	0	230215838	T	A
1	rs117004990	0	230216651	C	T
1	rs77192722	0	230216686	G	A
1	rs111902793	0	230217090	T	C
1	rs118120922	0	230217482	C	T
1	rs75291324	0	230217788	G	A
1	rs7515561	0	230217799	A	G
1	rs16850868	0	230218466	C	T
1	rs75121342	0	230218472	G	A
1	rs528524695	0	230218837	G	C
1	rs117774185	0	230218921	G	A
1	rs16850871	0	230219470	A	G
1	rs72648056	0	230219697	G	A
1	rs16850873	0	230220311	G	A
1	rs117854333	0	230220920	C	T
1	rs117950511	0	230221068	A	G
1	rs11122300	0	230221165	G	A
1	rs117881895	0	230221345	G	A
1	rs16850875	0	230221405	C	T
1	rs12023543	0	230221783	C	G
1	rs16850877	0	230222213	C	T
1	rs75348872	0	230222862	C	T
1	rs35941759	0	230222924	C	A
1	rs16850878	0	230223241	A	T
1	rs74347400	0	230223352	C	T
1	rs79920943	0	230223419	C	T
1	rs76104940	0	230224367	C	G
1	rs113638586	0	230224534	T	C
1	rs80135353	0	230224644	T	C
1	rs182630887	0	230224668	A	C
1	rs4846831	0	230224699	G	A
1	rs7513659	0	230226386	G	A
1	rs10495293	0	230226746	A	T
1	rs2038396	0	230227117	G	A
1	rs190996646	0	230227123	C	T
1	rs12029443	0	230227208	C	G
1	rs7520308	0	230228692	G	A
1	rs7536663	0	230228799	T	A
1	rs7520640	0	230228980	G	T
1	rs7519655	0	230229324	A	C
1	rs73105889	0	230230169	C	G
1	rs67215573	0	230230372	T	C
1	rs7523343	0	230230759	A	G
1	rs59631998	0	230231016	C	T
1	rs10779824	0	230231256	C	T
1	rs2057231	0	230231546	T	C
1	rs74965501	0	230231575	G	T
1	rs2057232	0	230231636	G	A
1	rs78412685	0	230231782	A	G
1	rs7529009	0	230232080	A	G
1	rs910821	0	230232241	T	A
1	rs77034196	0	230232320	T	G
1	rs2057233	0	230232790	G	A
1	rs2057234	0	230233014	A	T
1	rs7519536	0	230233864	G	C
1	rs7530960	0	230234084	C	T
1	rs60961548	0	230234267	T	C
1	rs56041113	0	230234761	G	A
1	rs12726525	0	230235032	G	A
1	rs78493600	0	230235609	C	T
1	rs11122314	0	230236011	C	T
1	rs12404425	0	230236137	G	A
1	rs61825389	0	230236352	C	T
1	rs7537621	0	230236401	C	T
1	rs6541274	0	230236505	G	A
1	rs149755449	0	230236986	G	A
1	rs11122316	0	230237103	A	G
1	rs10864687	0	230237142	C	T
1	rs10864688	0	230237167	C	T
1	rs12126814	0	230237176	G	A
1	rs10746509	0	230237282	C	T
1	rs72758273	0	230237377	C	G
1	rs10864690	0	230237540	T	A
1	rs1998068	0	230238063	C	G
1	rs1998067	0	230238507	A	G
1	rs1998066	0	230238569	T	C
1	rs77041642	0	230238797	C	G
1	rs12035297	0	230238821	C	T
1	rs2883027	0	230239257	A	G
1	rs3811489	0	230239259	T	C
1	rs4582798	0	230239628	C	T
1	rs10864691	0	230240450	T	A
1	rs10864692	0	230240469	G	A
1	rs12032088	0	230240755	C	T
1	rs868287	0	230241114	G	C
1	rs868288	0	230241124	A	C
1	rs7527527	0	230241154	G	C
1	rs1474839	0	230241400	G	A
1	rs1967707	0	230241456	G	A
1	rs11583591	0	230241839	T	C
1	rs61825391	0	230242323	G	A
1	rs67093013	0	230242395	A	G
1	rs12751815	0	230242580	C	T
1	rs4412597	0	230242755	G	A
1	rs56390540	0	230242818	C	T
1	rs2078219	0	230242962	C	T
1	rs76816696	0	230243074	T	G
1	rs4846897	0	230243106	G	T
1	rs910498	0	230243837	G	C
1	rs910499	0	230243883	C	G
1	rs12564901	0	230244337	G	C
1	rs910500	0	230244458	A	G
1	rs910501	0	230244869	C	T
1	rs12732392	0	230244966	A	G
1	rs56230791	0	230245015	T	C
1	rs1022663	0	230245200	T	C
1	rs113737337	0	230245301	G	A
1	rs1963152	0	230245436	G	A
1	rs11585739	0	230245900	T	C
1	rs11806744	0	230246454	C	T
1	rs60031901	0	230246576	G	A
1	rs12566812	0	230246686	T	C
1	rs880328	0	230246806	T	C
1	rs880329	0	230246886	G	A
1	rs12724775	0	230247123	G	A
1	rs10489614	0	230247369	G	A
1	rs6659923	0	230247564	A	G
1	rs6697219	0	230248266	G	A
1	rs7550262	0	230248739	G	A
1	rs754265	0	230249435	A	G
1	rs147231029	0	230249695	C	G
1	rs754666	0	230250182	T	C
1	rs754665	0	230250297	T	C
1	rs4846832	0	230250676	G	A
1	rs10864696	0	230251314	G	A
1	rs12565365	0	230251507	G	A
1	rs140435684	0	230251620	A	T
1	rs4846833	0	230251823	G	A
1	rs76633174	0	230251885	G	C
1	rs4846898	0	230252218	A	G
1	rs12078342	0	230252950	G	A
1	rs12083455	0	230253034	C	T
1	rs7512794	0	230253247	C	T
1	rs7520068	0	230253300	T	A
1	rs61524247	0	230253378	C	A
1	rs7549029	0	230253406	G	A
1	rs61493428	0	230253911	T	G
1	rs6541284	0	230254434	T	G
1	rs11586439	0	230254718	C	T
1	rs60415639	0	230255131	C	T
1	rs77743839	0	230255373	A	G
1	rs55637646	0	230255630	C	T
1	rs56407636	0	230255784	C	T
1	rs12086717	0	230255859	C	T
1	rs114514985	0	230256098	A	G
1	rs12087833	0	230256154	C	A
1	rs55697424	0	230257475	C	T
1	rs75486962	0	230257574	C	T
1	rs56023960	0	230257918	C	T
1	rs75272564	0	230257922	G	A
1	rs57358662	0	230258437	T	C
1	rs12041751	0	230258704	G	A
1	rs12733302	0	230259718	G	A
1	rs58480936	0	230260222	C	G
1	rs1406929	0	230260810	T	G
1	rs77945324	0	230261815	C	T
1	rs56292648	0	230261929	T	G
1	rs61825395	0	230261961	A	G
1	rs78703903	0	230263068	C	G
1	rs12086347	0	230263373	G	A
1	rs55979588	0	230263468	C	T
1	rs12045647	0	230263605	A	T
1	rs12046567	0	230263737	T	C
1	rs2144296	0	230263835	A	G
1	rs2144297	0	230263844	T	C
1	rs11122360	0	230263906	T	C
1	rs11122361	0	230263959	G	A
1	rs61825396	0	230264056	G	A
1	rs7538126	0	230264062	T	C
1	rs10864699	0	230264607	G	A
1	rs6667736	0	230264619	G	A
1	rs12567442	0	230264748	G	A
1	rs7541570	0	230265342	T	C
1	rs60506249	0	230265677	T	G
1	rs77788414	0	230266006	G	A
1	rs61825397	0	230266459	A	T
1	rs1884578	0	230267209	C	T
1	rs7544981	0	230267223	A	C
1	rs55921197	0	230267224	T	C
1	rs111372768	0	230267512	G	A
1	rs1884577	0	230267690	G	A
1	rs10746512	0	230269281	A	T
1	rs11584679	0	230269422	G	A
1	rs10864703	0	230269720	C	G
1	rs150934840	0	230269949	G	A
1	rs12040171	0	230269980	C	T
1	rs11122378	0	230270393	A	G
1	rs11122379	0	230270576	C	T
1	rs61825399	0	230270895	C	T
1	rs61825400	0	230271111	T	G
1	rs78781397	0	230271130	G	A
1	rs61825402	0	230271255	C	T
1	rs61825403	0	230271441	G	A
1	rs61578524	0	230271567	G	A
1	rs12140497	0	230271616	T	C
1	rs57601092	0	230271634	C	G
1	rs60263715	0	230271678	G	A
1	rs10779827	0	230271688	C	T
1	rs1973943	0	230272063	T	C
1	rs6659554	0	230272295	G	A
1	rs6659658	0	230272380	G	A
1	rs11807834	0	230272624	G	A
1	rs6541292	0	230272688	C	A
1	rs10864704	0	230272690	G	C
1	rs10864705	0	230272695	C	T
1	rs80258856	0	230272763	C	T
1	rs11807860	0	230272865	G	C
1	rs11807861	0	230272885	G	C
1	rs11122383	0	230272925	C	T
1	rs79502055	0	230273019	C	T
1	rs56411650	0	230273213	T	A
1	rs7518206	0	230273428	G	C
1	rs6681172	0	230273866	T	C
1	rs11122385	0	230274046	C	T
1	rs34393196	0	230274169	G	A
1	rs6675914	0	230274186	C	T
1	rs4846901	0	230274396	G	A
1	rs11587292	0	230274414	G	C
1	rs4846902	0	230274484	T	C
1	rs73109853	0	230274630	T	C
1	rs4846834	0	230274807	T	C
1	rs12042234	0	230274867	G	C
1	rs12043070	0	230275389	G	A
1	rs6684537	0	230275443	A	G
1	rs61826561	0	230275676	T	A
1	rs75420491	0	230275677	C	T
1	rs41513546	0	230275697	G	A
1	rs80203588	0	230275916	C	T
1	rs59041076	0	230276190	G	A
1	rs145620085	0	230276860	A	G
1	rs35375692	0	230276971	C	T
1	rs12145728	0	230277115	A	G
1	rs59092558	0	230277121	C	G
1	rs56085304	0	230277133	G	C
1	rs12117086	0	230277580	T	G
1	rs872237	0	230277627	C	T
1	rs7543050	0	230278291	C	G
1	rs78428815	0	230278488	T	G
1	rs6541294	0	230278826	A	G
1	rs6690424	0	230278892	C	T
1	rs6681042	0	230278979	G	A
1	rs6674744	0	230279011	C	T
1	rs6665258	0	230279058	G	A
1	rs6665260	0	230279067	G	T
1	rs6682741	0	230279090	T	C
1	rs6665367	0	230279169	G	A
1	rs4846903	0	230279319	A	G
1	rs4846904	0	230279410	G	A
1	rs11122395	0	230279411	C	T
1	rs4846905	0	230279582	A	G
1	rs2144298	0	230280198	T	C
1	rs11122400	0	230280259	C	G
1	rs2144299	0	230280366	A	G
1	rs2180078	0	230280513	T	C
1	rs6686680	0	230280522	T	C
1	rs78891266	0	230280854	C	T
1	rs11122401	0	230281068	G	A
1	rs4846835	0	230281156	G	A
1	rs4846836	0	230281316	G	A
1	rs4846837	0	230281501	C	T
1	rs4846838	0	230281618	G	A
1	rs6541295	0	230281698	A	G
1	rs6541296	0	230281953	A	G
1	rs60264116	0	230282624	G	T
1	rs6693579	0	230282707	T	C
1	rs6686054	0	230282853	C	T
1	rs11122405	0	230282997	C	A
1	rs6541297	0	230283506	G	A
1	rs60099055	0	230283533	T	G
1	rs57012367	0	230283647	G	C
1	rs1997947	0	230283764	G	A
1	rs4846906	0	230284257	C	A
1	rs6692319	0	230284375	C	T
1	rs117450816	0	230284531	G	A
1	rs4846907	0	230284703	T	C
1	rs28663131	0	230284817	G	A
1	rs4846839	0	230284924	A	G
1	rs4846908	0	230285056	G	A
1	rs77518635	0	230285185	C	A
1	rs4846909	0	230285372	G	A
1	rs73109895	0	230285629	C	A
1	rs35498929	0	230286016	C	T
1	rs1998065	0	230286647	T	G
1	rs1998064	0	230287128	T	G
1	rs34351083	0	230287276	C	G
1	rs6658942	0	230287517	A	C
1	rs79613204	0	230289550	C	G
1	rs7547269	0	230290069	C	T
1	rs7551742	0	230290118	A	G
1	rs10864722	0	230290254	G	A
1	rs12410903	0	230291373	G	A
1	rs4846910	0	230291441	C	A
1	rs72760066	0	230291618	A	G
1	rs73111911	0	230291790	G	A
1	rs2352723	0	230291868	T	C
1	rs4846911	0	230291953	C	G
1	rs141536572	0	230292310	T	G
1	rs1555289	0	230292499	T	C
1	rs72760067	0	230292577	T	C
1	rs10779833	0	230293037	A	G
1	rs79625496	0	230293043	C	G
1	rs4631704	0	230293530	C	T
1	rs11122446	0	230293777	G	A
1	rs72760071	0	230293780	G	A
1	rs12122834	0	230293858	T	C
1	rs910502	0	230294185	A	T
1	rs140355963	0	230294432	G	C
1	rs4846913	0	230294715	C	A
1	rs2144300	0	230294916	C	T
1	rs1555290	0	230294989	C	A
1	rs12065546	0	230295245	C	T
1	rs17315646	0	230295307	C	G
1	rs4846914	0	230295691	G	A
1	rs10864726	0	230296153	C	T
1	rs4846915	0	230296470	C	A
1	rs4846916	0	230296492	G	A
1	rs56217501	0	230296975	C	G
1	rs2281722	0	230297043	A	G
1	rs2281721	0	230297136	C	T
1	rs2281720	0	230297429	T	G
1	rs2281719	0	230297659	C	T
1	rs2281718	0	230297778	A	T
1	rs10864727	0	230297939	A	G
1	rs35198744	0	230297966	C	T
1	rs2103827	0	230298285	T	A
1	rs4846917	0	230299222	T	C
1	rs144581278	0	230299230	T	C
1	rs6666884	0	230299500	T	G
1	rs10779835	0	230299949	T	C
1	rs56200521	0	230300079	C	G
1	rs11122449	0	230300481	C	T
1	rs4846918	0	230300586	C	T
1	rs4846919	0	230301451	A	G
1	rs4846920	0	230301574	A	G
1	rs2296065	0	230301776	G	A
1	rs11122450	0	230301811	T	G
1	rs78938043	0	230301976	A	T
1	rs76327346	0	230302022	C	T
1	rs66734993	0	230302348	T	G
1	rs4846840	0	230302521	T	G
1	rs4846841	0	230302661	A	G
1	rs11122451	0	230302906	G	C
1	rs11122452	0	230302999	C	G
1	rs10779836	0	230303150	C	T
1	rs56946451	0	230303236	G	A
1	rs6672758	0	230303512	C	T
1	rs11122453	0	230303611	C	A
1	rs6672880	0	230303684	C	A
1	rs1546954	0	230303848	T	G
1	rs77386904	0	230303905	C	A
1	rs73111933	0	230304033	C	G
1	rs11122454	0	230304051	C	T
1	rs4846921	0	230304352	G	A
1	rs10864728	0	230304914	A	G
1	rs11122455	0	230304930	C	G
1	rs10489615	0	230304988	A	G
1	rs1321257	0	230305312	G	A
1	rs966333	0	230305477	T	C
1	rs61030151	0	230305539	T	A
1	rs11122456	0	230305966	A	G
1	rs4846922	0	230307182	T	C
1	rs4846923	0	230307222	T	G
1	rs6541299	0	230307332	C	T
1	rs2144301	0	230307397	C	T
1	rs6541300	0	230307549	A	C
1	rs10864729	0	230307697	G	A
1	rs12127595	0	230308384	G	A
1	rs76955118	0	230308505	A	T
1	rs11122457	0	230308806	G	C
1	rs11122458	0	230308855	A	G
1	rs609526	0	230308906	T	A
1	rs60122995	0	230309264	G	A
1	rs59153235	0	230309403	G	T
1	rs611841	0	230309481	C	A
1	rs590820	0	230309619	A	G
1	rs618520	0	230309771	T	C
1	rs619899	0	230310069	A	G
1	rs7523575	0	230310280	G	A
1	rs621328	0	230310414	G	A
1	rs627108	0	230310568	C	T
1	rs638097	0	230310728	C	T
1	rs638112	0	230310736	C	A
1	rs638116	0	230310740	C	T
1	rs79249024	0	230310749	G	A
1	rs1124110	0	230310972	T	C
1	rs1264081	0	230311176	A	G
1	rs76753937	0	230311505	C	T
1	rs637180	0	230311677	G	A
1	rs78745683	0	230311849	G	A
1	rs648456	0	230311918	G	A
1	rs652108	0	230312704	C	T
1	rs10864730	0	230312895	T	C
1	rs76914801	0	230313258	T	C
1	rs11122459	0	230313437	G	T
1	rs671682	0	230313651	C	G
1	rs666718	0	230313662	A	G
1	rs678050	0	230313911	T	C
1	rs73111966	0	230314245	T	A
1	rs143883078	0	230314283	A	G
1	rs2748115	0	230314291	A	G
1	rs57992758	0	230314396	A	G
1	rs681106	0	230314527	G	A
1	rs12037200	0	230314930	A	G
1	rs585361	0	230314954	G	A
1	rs11122460	0	230315183	G	A
1	rs586712	0	230315242	A	G
1	rs604769	0	230315768	C	T
1	rs12075378	0	230315908	G	A
1	rs606587	0	230316189	A	G
1	rs607553	0	230316444	T	A
1	rs636810	0	230317018	C	T
1	rs189575478	0	230317298	C	T
1	rs115526761	0	230317530	G	A
1	rs650253	0	230317687	C	T
1	rs650808	0	230317820	G	A
1	rs12078347	0	230317941	G	T
1	rs653523	0	230318402	C	T
1	rs6662573	0	230318807	A	G
1	rs2181528	0	230319632	G	A
1	rs2748116	0	230320028	A	G
1	rs2748117	0	230320156	C	T
1	rs73111985	0	230320338	G	A
1	rs677990	0	230320428	G	A
1	rs678578	0	230320600	G	A
1	rs674256	0	230321019	C	T
1	rs12038714	0	230321492	A	G
1	rs66815418	0	230322067	C	T
1	rs598203	0	230322122	C	G
1	rs600845	0	230322708	A	G
1	rs584751	0	230322747	C	T
1	rs66984364	0	230323310	G	A
1	rs12565844	0	230323668	G	T
1	rs78515443	0	230323701	G	A
1	rs611229	0	230324067	T	G
1	rs627702	0	230324119	G	A
1	rs76807071	0	230324133	C	T
1	rs628035	0	230324145	G	T
1	rs611701	0	230324173	C	T
1	rs612577	0	230324364	T	C
1	rs641038	0	230324801	G	A
1	rs642235	0	230325027	C	G
1	rs2760537	0	230326412	G	A
1	rs12409144	0	230326819	A	G
1	rs11588987	0	230327304	T	C
1	rs10735522	0	230327413	A	G
1	rs73114012	0	230327461	G	A
1	rs10779837	0	230327568	C	T
1	rs10779838	0	230327678	G	A
1	rs6678450	0	230327766	T	C
1	rs6663864	0	230328258	G	A
1	rs6673444	0	230328333	C	T
1	rs6541303	0	230328627	C	G
1	rs7550158	0	230329253	G	A
1	rs11584627	0	230329397	G	A
1	rs72760099	0	230330054	G	T
1	rs74143122	0	230330064	G	A
1	rs4846924	0	230330187	G	T
1	rs59579164	0	230330493	C	T
1	rs73114019	0	230331026	T	C
1	rs73114022	0	230331154	G	A
1	rs1535136	0	230331410	C	G
1	rs77166026	0	230331537	G	A
1	rs4846925	0	230332354	T	C
1	rs58680978	0	230332414	G	T
1	rs61563010	0	230332488	C	T
1	rs11808224	0	230333128	G	C
1	rs7526776	0	230333130	C	A
1	rs76048791	0	230333187	G	C
1	rs11122463	0	230333877	G	A
1	rs12043969	0	230333887	C	T
1	rs12742615	0	230334349	A	G
1	rs75890787	0	230335303	A	G
1	rs6679699	0	230335519	C	T
1	rs113799794	0	230335878	G	A
1	rs190621367	0	230335911	C	T
1	rs145199429	0	230335953	C	T
1	rs4846926	0	230336287	A	G
1	rs4846927	0	230336965	C	T
1	rs6677241	0	230337887	G	A
1	rs144174493	0	230339431	A	C
1	rs12044702	0	230339868	C	T
1	rs73114030	0	230340258	G	T
1	rs6686718	0	230340792	T	A
1	rs4846928	0	230341905	C	T
1	rs6675495	0	230342261	G	A
1	rs6675496	0	230342263	G	T
1	rs6685193	0	230342280	C	T
1	rs11122464	0	230342738	G	A
1	rs57444598	0	230343085	C	T
1	rs10779839	0	230343403	T	C
1	rs4846929	0	230343703	C	G
1	rs6682595	0	230344323	G	A
1	rs146898120	0	230344949	G	A
1	rs56753555	0	230345128	A	G
1	rs12058500	0	230345297	C	G
1	rs11122465	0	230345325	T	C
1	rs6700433	0	230345480	A	T
1	rs61660379	0	230345840	C	T
1	rs4846843	0	230346136	T	G
1	rs4846930	0	230346829	C	T
1	rs74230128	0	230347214	A	G
1	rs4846931	0	230347367	C	A
1	rs4846932	0	230347525	T	C
1	rs4846933	0	230347544	T	C
1	rs4846934	0	230347732	G	A
1	rs4846844	0	230347894	G	A
1	rs4846935	0	230347952	C	T
1	rs80067692	0	230348474	C	A
1	rs74953412	0	230348554	A	G
1	rs35803716	0	230348563	C	T
1	rs6541304	0	230349061	G	A
1	rs6541305	0	230349426	C	A
1	rs74143129	0	230350881	C	G
1	rs116900872	0	230351177	T	C
1	rs910497	0	230351357	A	G
1	rs6657338	0	230351573	T	A
1	rs6703306	0	230351829	A	G
1	rs7555591	0	230351915	A	G
1	rs6541306	0	230351940	C	T
1	rs16851142	0	230352134	G	A
1	rs11122466	0	230352264	C	T
1	rs12120720	0	230352681	A	G
1	rs11122467	0	230352791	T	A
1	rs12022296	0	230353180	G	A
1	rs60831018	0	230353480	G	T
1	rs4846936	0	230354704	T	C
1	rs73114048	0	230354828	G	A
1	rs7522485	0	230355026	A	G
1	rs75343566	0	230355105	T	C
1	rs11122469	0	230355248	C	G
1	rs12403323	0	230355438	C	T
1	rs12061439	0	230355441	G	A
1	rs58141492	0	230355453	G	C
1	rs7512360	0	230356183	G	A
1	rs10864731	0	230356507	G	A
1	rs10864732	0	230356817	A	G
1	rs60044338	0	230357737	A	C
1	rs6663552	0	230358067	G	C
1	rs7535180	0	230358347	T	C
1	rs12030130	0	230358378	C	T
1	rs6697949	0	230359652	G	T
1	rs6658916	0	230359657	C	A
1	rs76241632	0	230359885	G	T
1	rs60072949	0	230360359	A	G
1	rs4846845	0	230360634	A	G
1	rs4846846	0	230360733	A	G
1	rs11122470	0	230360963	G	A
1	rs78793539	0	230361137	A	G
1	rs6656002	0	230361428	G	T
1	rs6673619	0	230361684	T	G
1	rs12025964	0	230362213	G	T
1	rs60670270	0	230362250	C	T
1	rs12031157	0	230362394	T	C
1	rs56807910	0	230362572	T	C
1	rs10864733	0	230362842	A	G
1	rs35581949	0	230363336	G	A
1	rs7527162	0	230363658	C	G
1	rs7531956	0	230363950	A	G
1	rs4846937	0	230363964	A	G
1	rs7537056	0	230364018	T	C
1	rs11122472	0	230364292	G	A
1	rs73114065	0	230364451	G	A
1	rs12030887	0	230364465	C	T
1	rs6676364	0	230364875	C	A
1	rs12033321	0	230365641	A	G
1	rs73114068	0	230366873	G	A
1	rs73114070	0	230367287	C	G
1	rs1980533	0	230368950	A	T
1	rs12401727	0	230369218	G	A
1	rs139996907	0	230369397	T	G
1	rs4466664	0	230370155	C	G
1	rs3811488	0	230371883	G	A
1	rs3811487	0	230372025	A	G
1	rs3811486	0	230372061	A	G
1	rs12405296	0	230374276	T	C
1	rs76046005	0	230374888	C	T
1	rs4846938	0	230375179	G	C
1	rs12563741	0	230375523	G	A
1	rs118162296	0	230377485	G	A
1	rs79400208	0	230377548	G	A
1	rs74143143	0	230377883	G	A
1	rs57230830	0	230378157	G	T
1	rs12076454	0	230378663	C	T
1	rs11122474	0	230378682	C	T
1	rs6671095	0	230381206	G	A
1	rs6688678	0	230381287	T	C
1	rs6692490	0	230383254	A	G
1	rs73114080	0	230383515	G	A
1	rs4846939	0	230384184	A	G
1	rs4846940	0	230384271	C	T
1	rs76188477	0	230384375	T	C
1	rs6691461	0	230384582	C	T
1	rs3748006	0	230384937	T	C
1	rs1923950	0	230384970	G	A
1	rs3748008	0	230385052	G	T
1	rs3748009	0	230385148	C	T
1	rs2273965	0	230386174	C	T
1	rs2273966	0	230386341	T	A
1	rs3789628	0	230386622	C	G
1	rs72647706	0	230386638	A	C
1	rs3789629	0	230387283	A	G
1	rs3789630	0	230387498	C	T
1	rs3789631	0	230387674	A	C
1	rs3789632	0	230388105	C	T
1	rs4846848	0	230388215	A	G
1	rs3789633	0	230388245	A	G
1	rs3761942	0	230388673	A	G
1	rs1872857	0	230388778	G	A
1	rs3761943	0	230388869	C	T
1	rs3761944	0	230388989	G	C
1	rs12565801	0	230389458	A	G
1	rs74873378	0	230389850	C	G
1	rs901675	0	230390002	A	G
1	rs1078484	0	230390027	G	A
1	rs12035955	0	230390099	C	T
1	rs7537652	0	230390282	G	A
1	rs79098618	0	230390448	A	G
1	rs12564954	0	230390512	G	C
1	rs41315597	0	230391234	C	T
1	rs41304127	0	230391256	C	T
1	rs78377761	0	230391713	G	A
1	rs12034414	0	230391938	G	A
1	rs55942220	0	230391954	A	G
1	rs6659947	0	230392531	T	G
1	rs4846942	0	230394163	A	G
1	rs4846943	0	230394298	T	C
1	rs7517119	0	230395118	C	G
1	rs139757393	0	230396989	G	C
1	rs2296064	0	230398167	C	T
1	rs16851269	0	230398241	C	T
1	rs190817493	0	230398437	A	T
1	rs3811485	0	230398445	G	A
1	rs7518564	0	230398939	G	C
1	rs41271491	0	230399307	A	C
1	rs16851270	0	230399410	G	A
1	rs3789634	0	230399419	A	G
1	rs149283475	0	230400073	C	T
1	rs16851275	0	230400121	C	G
1	rs2279432	0	230400355	T	C
1	rs7552730	0	230400531	G	A
1	rs3748011	0	230401241	G	T
1	rs3748012	0	230401389	C	T
1	rs4846849	0	230401634	G	T
1	rs140188255	0	230401675	C	T
1	rs114739993	0	230401767	T	G
1	rs1471916	0	230402539	G	T
1	rs4846945	0	230402986	T	C
1	rs4846850	0	230402995	A	G
1	rs73115705	0	230403043	C	T
1	rs114684874	0	230403152	C	T
1	rs78214915	0	230403523	G	A
1	rs76549528	0	230403668	G	A
1	rs147632335	0	230404561	C	T
1	rs28490253	0	230405332	C	A
1	rs6678813	0	230405641	C	T
1	rs12139970	0	230406460	G	T
1	rs6685692	0	230407701	C	T
1	rs79366101	0	230407760	T	C
1	rs6688462	0	230408063	C	G
1	rs150175650	0	230408138	A	G
1	rs11122476	0	230408238	G	A
1	rs12045859	0	230408512	G	T
1	rs76000797	0	230408852	C	T
1	rs11576324	0	230408858	A	G
1	rs11588358	0	230409058	C	T
1	rs17761459	0	230409562	A	C
1	rs7533085	0	230409624	A	G
1	rs78030300	0	230410150	C	T
1	rs12091838	0	230410162	C	T
1	rs12046403	0	230411672	C	T
1	rs12748964	0	230412834	C	T
1	rs7529464	0	230412836	G	C
1	rs9432148	0	230413313	T	C
1	rs60064487	0	230414038	T	A
1	rs192359832	0	230414039	A	T
1	rs35488932	0	230414717	C	T
1	rs74525006	0	230414753	G	T
1	rs6698963	0	230415025	A	G
1	rs2273970	0	230415148	G	A
1	rs2273968	0	230415244	T	C
1	rs2273967	0	230415293	C	T
1	rs146911682	0	230415372	A	G
1	rs3213494	0	230415924	G	T
1	rs3213495	0	230416038	G	A
1	rs13728	0	230416218	T	C
1	rs3213496	0	230416319	A	C
1	rs3213497	0	230416320	C	T
1	rs1043897	0	230416399	G	T
1	rs1043900	0	230416744	G	A
1	rs13490	0	230416760	A	G
1	rs16851339	0	230416832	T	A
1	rs11800118	0	230416950	C	T
1	rs10005	0	230416953	A	G
1	rs7544606	0	230417056	G	C
1	rs1043908	0	230417294	A	G
1	rs3811484	0	230417329	A	G
1	rs1043909	0	230417371	C	T
1	rs3088075	0	230417394	T	C
1	rs11620	0	230417408	T	C
1	rs1043941	0	230417557	T	C
1	rs1043944	0	230417560	A	G
1	rs7022	0	230417664	C	G
1	rs12563115	0	230417990	T	C
1	rs9431818	0	230417999	C	T
1	rs116780227	0	230418429	G	A
1	rs12066120	0	230418774	T	C
1	rs6689887	0	230419152	C	T
1	rs12757317	0	230419308	C	T
1	rs6680658	0	230419344	G	A
1	rs79350872	0	230419567	G	A
1	rs7534884	0	230419733	G	A
1	rs75876080	0	230419849	G	A
1	rs7543911	0	230419925	C	T
1	rs72647727	0	230420002	C	T
1	rs4846947	0	230420346	C	G
1	rs4846948	0	230420370	T	C
1	rs76400318	0	230420419	G	A
1	rs7537849	0	230420572	G	A
1	rs80323865	0	230420601	C	T
1	rs75434142	0	230421319	C	G
1	rs7511943	0	230421477	T	C
1	rs6541309	0	230421503	T	C
1	rs6541310	0	230421520	G	A
1	rs35532120	0	230421565	A	G
1	rs6687864	0	230421722	G	A
1	rs17762687	0	230422031	T	G
1	rs12402067	0	230422101	C	T
1	rs10864734	0	230422210	C	A
1	rs4390178	0	230422338	G	A
1	rs4378211	0	230422377	A	G
1	rs4631703	0	230422566	G	A
1	rs7553123	0	230422742	C	T
1	rs7515369	0	230422743	T	G
1	rs7544554	0	230422985	G	A
1	rs138714954	0	230422987	C	G
1	rs11122478	0	230423481	A	C
1	rs901674	0	230423744	C	T
1	rs901673	0	230423745	A	G
1	rs59375809	0	230423790	A	G
1	rs11122479	0	230423891	A	T
1	rs901672	0	230423935	G	A
1	rs11122480	0	230423953	G	C
1	rs16851414	0	230424109	A	G
1	rs6541311	0	230424130	T	C
1	rs6541312	0	230424257	G	T
1	rs34903586	0	230424288	T	C
1	rs7521637	0	230424550	T	C
1	rs1998486	0	230424747	C	T
1	rs16851421	0	230425090	A	G
1	rs11122481	0	230425477	T	C
1	rs10047133	0	230425861	C	T
1	rs78301620	0	230425938	A	T
1	rs11122482	0	230426427	A	G
1	rs147136983	0	230426477	C	T
1	rs10864735	0	230426517	C	T
1	rs12030266	0	230427458	A	C
1	rs4846851	0	230427548	G	A
1	rs9793529	0	230427840	A	G
1	rs17711945	0	230428502	A	G
1	rs11122483	0	230428624	G	A
1	rs751646	0	230428857	G	A
1	rs751645	0	230429143	C	T
1	rs187488067	0	230429144	G	T
1	rs12729020	0	230429210	G	A
1	rs6665665	0	230429475	T	C
1	rs6696829	0	230429520	G	C
1	rs61823327	0	230429997	T	C
1	rs61823328	0	230430073	A	G
1	rs6666008	0	230430380	A	G
1	rs6700191	0	230430414	G	A
1	rs12402083	0	230430594	G	A
1	rs6669412	0	230430728	T	G
1	rs34995092	0	230431024	A	G
1	rs11122484	0	230431713	C	T
1	rs55882850	0	230432029	C	T
1	rs55716461	0	230432077	C	T
1	rs7529965	0	230432227	T	C
1	rs6665985	0	230434992	G	A
1	rs79867492	0	230435484	T	A
1	rs2046614	0	230435738	C	A
1	rs74143172	0	230435815	C	T
1	rs4846852	0	230435922	C	T
1	rs4846853	0	230435931	A	G
1	rs4846854	0	230435991	G	A
1	rs4846855	0	230436085	C	T
1	rs4846856	0	230436086	A	G
1	rs4846857	0	230436175	A	G
1	rs1386584	0	230436520	A	G
1	rs17712125	0	230436577	A	G
1	rs11122486	0	230436615	C	T
1	rs1386583	0	230436705	C	T
1	rs117101181	0	230436929	A	G
1	rs6690154	0	230436932	T	C
1	rs901676	0	230437358	T	C
1	rs730087	0	230437791	G	A
1	rs141429903	0	230437824	G	A
1	rs9432168	0	230437989	C	T
1	rs1471917	0	230438055	T	C
1	rs34530485	0	230438330	G	C
1	rs4414046	0	230438592	A	G
1	rs7546580	0	230438687	A	C
1	rs78372205	0	230438890	G	C
1	rs7549656	0	230438941	T	A
1	rs7533642	0	230438945	G	A
1	rs7518953	0	230439066	G	T
1	rs34836081	0	230439807	A	G
1	rs7531145	0	230440021	C	G
1	rs77934293	0	230440116	C	T
1	rs9431827	0	230440257	C	T
1	rs9431828	0	230440348	C	G
1	rs16851477	0	230440581	T	A
1	rs113909380	0	230441463	C	G
1	rs149962977	0	230441638	T	C
1	rs144682015	0	230441661	G	A
1	rs1976129	0	230442399	G	A
1	rs7545190	0	230442543	T	C
1	rs16851484	0	230442688	C	T
1	rs16851486	0	230442764	C	T
1	rs7529462	0	230442916	G	C
1	rs562694759	0	230443253	C	G
1	rs57894556	0	230443756	G	A
1	rs1565090	0	230443778	A	G
1	rs74967416	0	230444589	C	T
1	rs75818809	0	230444833	C	T
1	rs901668	0	230445193	A	G
1	rs12078659	0	230445225	C	T
1	rs117537890	0	230445420	G	A
1	rs141602473	0	230445531	A	G
1	rs11122489	0	230445612	A	G
1	rs9793825	0	230445890	G	A
1	rs12133061	0	230446556	C	T
1	rs12135462	0	230446609	T	C
1	rs77677190	0	230446985	C	T
1	rs11122490	0	230447108	T	C
1	rs10864738	0	230447322	G	T
1	rs10864739	0	230448072	G	T
1	rs11122491	0	230448263	C	A
1	rs10779840	0	230448277	C	G
1	rs12136533	0	230448420	A	G
1	rs72763844	0	230448695	A	G
1	rs74497629	0	230448786	T	C
1	rs78301264	0	230449464	C	T
1	rs729299	0	230449521	C	T
1	rs71654318	0	230449582	G	T
1	rs12133101	0	230449749	T	C
1	rs74143181	0	230449781	T	A
1	rs74143182	0	230449782	C	A
1	rs729298	0	230449840	C	G
1	rs4259657	0	230449943	A	G
1	rs751463	0	230450396	C	T
1	rs1051819	0	230450425	G	A
1	rs1051817	0	230450527	G	T
1	rs77261303	0	230450630	T	C
1	rs78572177	0	230450676	C	G
1	rs1051814	0	230450777	T	C
1	rs10746515	0	230450870	C	G
1	rs10779842	0	230450968	A	C
1	rs76901643	0	230451053	C	T
1	rs11582949	0	230451117	G	T
1	rs79434380	0	230451274	C	T
1	rs12039155	0	230451288	T	C
1	rs71654319	0	230451349	T	C
1	rs76781006	0	230451435	T	A
1	rs80173028	0	230451438	T	A
1	rs184444825	0	230451670	G	A
1	rs118047928	0	230452088	C	T
1	rs78123681	0	230452146	C	T
1	rs115670380	0	230452151	G	A
1	rs11122493	0	230452233	C	T
1	rs77932220	0	230452234	G	A
1	rs10864740	0	230452323	T	C
1	rs60920190	0	230453313	C	A
1	rs75905911	0	230453330	C	G
1	rs77084259	0	230453504	A	G
1	rs114909543	0	230453715	T	C
1	rs12079838	0	230454043	G	A
1	rs12746063	0	230454420	C	T
1	rs115210521	0	230454533	C	T
1	rs11586112	0	230454674	C	A
1	rs73119525	0	230454707	G	A
1	rs77696479	0	230456952	A	G
1	rs80175489	0	230456980	T	A
1	rs4469718	0	230457026	C	T
1	rs11122494	0	230457347	G	A
1	rs79697432	0	230457389	G	T
1	rs76438483	0	230457626	C	T
1	rs74887444	0	230457774	T	C
1	rs77765564	0	230458188	C	T
1	rs12089782	0	230458324	C	T
1	rs142622304	0	230458392	C	G
1	rs3748013	0	230458649	G	A
1	rs3748014	0	230458730	T	C
1	rs76988050	0	230459459	C	T
1	rs12083735	0	230459476	C	T
1	rs78092885	0	230459495	A	G
1	rs145445193	0	230459554	G	A
1	rs117839173	0	230459603	T	G
1	rs138067557	0	230459651	C	T
1	rs76717318	0	230459725	A	G
1	rs77620222	0	230459799	C	T
1	rs77425408	0	230459803	C	T
1	rs117118749	0	230459849	C	G
1	rs1565092	0	230459862	C	T
1	rs116862619	0	230459921	T	G
1	rs1565091	0	230459926	C	T
1	rs115109176	0	230460268	G	A
1	rs117686445	0	230460336	G	C
1	rs116965938	0	230460550	T	C
1	rs116069226	0	230460591	T	C
1	rs12088559	0	230460639	T	C
1	rs35977389	0	230460772	T	C
1	rs145843920	0	230460829	A	G
1	rs149007353	0	230460872	T	C
1	rs2306813	0	230461079	G	A
1	rs75081927	0	230461229	C	G
1	rs76543027	0	230461366	T	C
1	rs76344265	0	230461461	T	C
1	rs533964348	0	230461685	G	A
1	rs145071013	0	230462086	A	C
1	rs78168581	0	230462205	A	G
1	rs60154942	0	230462734	G	A
1	rs12135882	0	230462864	G	A
1	rs117175932	0	230463295	A	C
1	rs117519001	0	230463309	A	C
1	rs116914044	0	230463329	T	C
1	rs117180907	0	230463432	T	C
1	rs10864742	0	230463537	A	G
1	rs116859236	0	230463625	T	C
1	rs76466709	0	230463934	G	A
1	rs78780755	0	230463945	T	C
1	rs78216640	0	230464352	T	C
1	rs150890962	0	230464377	T	G
1	rs75903916	0	230464654	A	T
1	rs16851511	0	230466019	T	C
1	rs75982378	0	230466548	C	T
1	rs77117725	0	230466881	G	A
1	rs12116691	0	230467643	T	C
1	rs12141070	0	230467685	G	A
1	rs12401370	0	230467853	T	C
1	rs7417737	0	230468063	T	C
1	rs881838	0	230468211	G	A
1	rs7414802	0	230468275	G	A
1	rs7414930	0	230468957	G	T
1	rs3811480	0	230469202	G	C
1	rs3811479	0	230469238	A	T
1	rs3811478	0	230469505	A	G
1	rs3811476	0	230469692	G	A
1	rs17764115	0	230470180	A	C
1	rs10864744	0	230473103	A	C
1	rs12726792	0	230473545	C	A
1	rs80026194	0	230473614	C	T
1	rs11122496	0	230474727	A	G
1	rs10864745	0	230474898	G	A
1	rs78980876	0	230474927	A	T
1	rs16851522	0	230476247	G	A
1	rs148741018	0	230477094	A	T
1	rs1487535	0	230477970	C	T
1	rs6687646	0	230478220	C	T
1	rs901671	0	230479324	C	T
1	rs140880596	0	230479900	G	A
1	rs74965942	0	230483226	T	C
1	rs12049031	0	230484507	C	G
1	rs12142665	0	230484673	G	A
1	rs721532	0	230484922	T	C
1	rs6693862	0	230485680	C	T
1	rs74634891	0	230486870	G	A
1	rs78253869	0	230487189	C	G
1	rs1008059	0	230488210	T	A
1	rs6663029	0	230488225	T	C
1	rs79877199	0	230488733	T	C
1	rs17713580	0	230489484	C	A
1	rs16851556	0	230491462	G	C
1	rs4846949	0	230495454	G	A
1	rs1545969	0	230495588	A	G
1	rs6664306	0	230496104	C	T
1	rs6672118	0	230496112	T	C
1	rs75371673	0	230496178	C	T
1	rs12755630	0	230496439	C	T
1	rs74143195	0	230496497	T	C
1	rs1108707	0	230496808	C	T
1	rs1108706	0	230497111	G	A
1	rs16851572	0	230497294	G	C
1	rs74143196	0	230497493	C	T
1	rs74143197	0	230497633	T	C
1	rs828479	0	230497940	G	T
1	rs117956598	0	230498057	G	C
1	rs2009265	0	230498061	C	T
1	rs74143198	0	230498094	A	C
1	rs2820384	0	230498232	C	T
1	rs6671405	0	230498406	C	G
1	rs828480	0	230498579	T	C
1	rs2820383	0	230498602	T	C
1	rs2632580	0	230498603	G	A
1	rs74143201	0	230498762	G	A
1	rs4846950	0	230499026	A	G
1	rs6541314	0	230499568	G	C
1	rs2632579	0	230499853	C	T
1	rs2820382	0	230499913	T	C
1	rs76805223	0	230499949	G	C
1	rs74230136	0	230500424	T	C
1	rs2820381	0	230500627	G	A
1	rs79274680	0	230501169	C	A
1	rs2632578	0	230501189	T	G
1	rs2632577	0	230501398	C	G
1	rs2632576	0	230501465	C	T
1	rs2632575	0	230501499	A	G
1	rs2820380	0	230501578	T	C
1	rs2632574	0	230501867	A	G
1	rs2632573	0	230502059	G	A
1	rs2820379	0	230502259	C	T
1	rs2820378	0	230502324	T	C
1	rs2632572	0	230502418	A	G
1	rs74369472	0	230502466	G	A
1	rs923303	0	230502565	C	T
1	rs923302	0	230502591	C	T
1	rs76730222	0	230502618	G	A
1	rs12026370	0	230503115	G	A
1	rs1872856	0	230503118	C	T
1	rs1872855	0	230503219	T	A
1	rs1872854	0	230503384	T	C
1	rs1872853	0	230503394	C	T
1	rs2632571	0	230503684	C	T
1	rs2820377	0	230504070	C	G
1	rs2820376	0	230504285	G	A
1	rs2820375	0	230504293	G	C
1	rs2820374	0	230504323	G	A
1	rs2632570	0	230504451	G	C
1	rs2632569	0	230504483	A	C
1	rs12405197	0	230504498	T	C
1	rs76381237	0	230504509	C	T
1	rs12731946	0	230504519	C	T
1	rs2632568	0	230504699	C	T
1	rs2795050	0	230504875	T	G
1	rs2632567	0	230504934	A	C
1	rs866140	0	230505065	G	C
1	rs2820373	0	230505090	T	C
1	rs828434	0	230505395	T	A
1	rs4846951	0	230505575	A	G
1	rs77871856	0	230505611	C	A
1	rs76156627	0	230505744	G	A
1	rs828435	0	230505799	C	G
1	rs828436	0	230505870	C	T
1	rs828438	0	230506110	G	A
1	rs828439	0	230506143	T	C
1	rs828440	0	230506241	G	C
1	rs828441	0	230506545	A	G
1	rs828442	0	230506644	T	C
1	rs862444	0	230506665	G	A
1	rs17765313	0	230506704	C	T
1	rs828443	0	230506852	G	C
1	rs828444	0	230506876	C	A
1	rs828445	0	230507016	C	T
1	rs828446	0	230507190	C	T
1	rs828447	0	230507324	C	T
1	rs828448	0	230507333	T	C
1	rs828449	0	230507353	C	T
1	rs828450	0	230507660	C	T
1	rs828451	0	230507671	G	A
1	rs865470	0	230507678	A	G
1	rs828452	0	230508244	T	C
1	rs828453	0	230508313	A	C
1	rs828454	0	230508450	G	A
1	rs6541316	0	230508606	T	C
1	rs828455	0	230508653	G	A
1	rs2820371	0	230508667	A	G
1	rs2632565	0	230508672	A	G
1	rs12739162	0	230508888	G	A
1	rs78441427	0	230509168	A	G
1	rs828457	0	230509732	G	A
1	rs828458	0	230509745	C	T
1	rs828459	0	230509756	G	T
1	rs828460	0	230509905	C	T
1	rs901669	0	230510977	C	T
1	rs828461	0	230511904	T	C
1	rs78698802	0	230512485	G	C
1	rs16851635	0	230512638	C	T
1	rs77379624	0	230512792	T	C
1	rs4846952	0	230512882	G	A
1	rs828462	0	230512922	A	T
1	rs828463	0	230513128	G	A
1	rs4846953	0	230513810	G	A
1	rs11581463	0	230513913	G	A
1	rs828464	0	230514717	A	G
1	rs77124101	0	230514912	G	A
1	rs6693341	0	230515239	C	T
1	rs115071473	0	230515468	G	A
1	rs9786936	0	230515796	C	T
1	rs17765720	0	230515825	T	C
1	rs11805436	0	230517108	G	A
1	rs115956572	0	230517499	C	T
1	rs11807429	0	230517543	A	G
1	rs701170	0	230517993	C	A
1	rs79346025	0	230518426	C	T
1	rs74904648	0	230518736	C	A
1	rs75002551	0	230518755	C	T
1	rs59201794	0	230518894	T	C
1	rs4846954	0	230518991	A	T
1	rs12755388	0	230519179	C	T
1	rs57298062	0	230519270	G	A
1	rs57119321	0	230519372	G	A
1	rs828465	0	230519414	G	A
1	rs79703319	0	230519581	A	G
1	rs76921480	0	230519660	G	A
1	rs57166897	0	230520001	G	A
1	rs75127771	0	230520390	C	T
1	rs56320436	0	230520821	G	A
1	rs828466	0	230520833	T	A
1	rs11806158	0	230521031	C	A
1	rs828467	0	230521144	C	T
1	rs11806817	0	230521340	A	G
1	rs74486547	0	230521451	A	T
1	rs75562551	0	230521664	C	A
1	rs75706458	0	230521737	T	C
1	rs1341973	0	230522178	C	T
1	rs4846956	0	230522690	C	T
1	rs74578471	0	230522706	C	T
1	rs72765665	0	230522960	C	T
1	rs72765667	0	230522961	A	G
1	rs68053172	0	230522978	G	A
1	rs16851659	0	230523039	C	G
1	rs12746891	0	230523609	A	G
1	rs4548449	0	230524112	G	A
1	rs7517370	0	230524266	A	C
1	rs7549147	0	230524296	G	A
1	rs111484011	0	230524397	A	G
1	rs828468	0	230524669	A	G
1	rs183346822	0	230524898	C	A
1	rs12040510	0	230525126	C	T
1	rs186474097	0	230525203	G	C
1	rs78668525	0	230526144	C	G
1	rs149176380	0	230526384	G	A
1	rs114271080	0	230526633	G	A
1	rs116433231	0	230526778	G	A
1	rs828469	0	230526991	G	T
1	rs828470	0	230527005	T	C
1	rs17715058	0	230527063	C	T
1	rs76955748	0	230527100	C	T
1	rs17782420	0	230527248	C	T
1	rs828471	0	230527362	C	T
1	rs863789	0	230527534	A	G
1	rs17715142	0	230527997	T	C
1	rs270854	0	230528339	G	C
1	rs270855	0	230528430	G	A
1	rs270856	0	230528595	T	C
1	rs270857	0	230528697	A	G
1	rs270859	0	230528820	C	T
1	rs270860	0	230528892	A	G
1	rs828475	0	230529304	C	T
1	rs567675502	0	230529582	A	T
1	rs11584333	0	230529619	G	A
1	rs2795048	0	230529808	T	C
1	rs12406944	0	230530141	G	A
1	rs12407923	0	230530315	C	T
1	rs116293385	0	230530764	C	T
1	rs270848	0	230532319	T	C
1	rs270849	0	230532405	G	A
1	rs270850	0	230532876	T	C
1	rs57037382	0	230533590	G	C
1	rs12041375	0	230534040	G	A
1	rs77873697	0	230534113	C	T
1	rs11122501	0	230534167	A	C
1	rs11122502	0	230534168	A	C
1	rs11122503	0	230534190	C	G
1	rs73102039	0	230534238	A	G
1	rs117255963	0	230534638	G	T
1	rs76733556	0	230534948	C	T
1	rs270851	0	230535437	G	A
1	rs143576657	0	230535540	C	T
1	rs270852	0	230535548	T	C
1	rs74146014	0	230535659	A	C
1	rs12409745	0	230535823	C	T
1	rs117908035	0	230535891	C	T
1	rs270853	0	230535966	A	G
1	rs146582518	0	230536187	C	T
1	rs74370882	0	230536748	G	C
1	rs73102042	0	230536749	T	C
1	rs55821720	0	230537553	A	G
1	rs11122504	0	230537562	C	T
1	rs11122505	0	230537589	A	G
1	rs79188874	0	230537849	T	A
1	rs11588569	0	230538002	G	C
1	rs12045434	0	230538361	G	A
1	rs11122506	0	230538394	C	T
1	rs4846958	0	230539028	A	C
1	rs74796283	0	230539348	C	G
1	rs75858596	0	230539607	C	G
1	rs112019142	0	230539613	C	T
1	rs11586796	0	230539708	G	C
1	rs4846959	0	230539787	T	C
1	rs4846960	0	230539859	C	T
1	rs7535049	0	230540460	A	C
1	rs4846962	0	230540813	C	T
1	rs12725239	0	230541035	G	T
1	rs12045894	0	230541112	C	A
1	rs74146015	0	230541503	G	C
1	rs77687527	0	230541589	T	C
1	rs11122507	0	230541742	G	A
1	rs12143844	0	230541847	A	G
1	rs60639477	0	230541850	C	T
1	rs11122508	0	230542201	G	C
1	rs74146017	0	230543582	G	A
1	rs79945273	0	230543598	T	C
1	rs6694936	0	230543988	T	G
1	rs6695213	0	230544845	A	G
1	rs6695328	0	230544964	A	G
1	rs12401331	0	230545092	C	T
1	rs6701574	0	230546408	A	G
1	rs6656262	0	230546627	T	C
1	rs6659195	0	230547190	T	G
1	rs6690823	0	230547534	G	C
1	rs6700411	0	230547570	C	T
1	rs6656678	0	230547685	A	G
1	rs113088552	0	230548165	C	T
1	rs75957105	0	230551839	A	G
1	rs11122509	0	230551909	T	C
1	rs12022656	0	230551957	C	T
1	rs12411046	0	230552709	G	C
1	rs11122510	0	230552757	T	C
1	rs12026674	0	230553048	T	C
1	rs61824802	0	230553277	T	C
1	rs1573010	0	230553283	C	T
1	rs61824803	0	230553335	G	A
1	rs76318294	0	230554357	T	G
1	rs12025498	0	230554547	C	T
1	rs58692151	0	230554992	C	T
1	rs11122511	0	230555743	G	A
1	rs11122512	0	230556593	C	T
1	rs74146024	0	230557098	A	G
1	rs12064881	0	230558408	G	A
1	rs111713276	0	230560518	T	A
1	rs12023508	0	230560900	G	A
1	rs12031576	0	230563455	T	C
1	rs77194221	0	230565296	G	A
1	rs12032675	0	230565418	A	G
1	rs12031283	0	230565480	C	T
1	rs1418132	0	230566018	G	C
1	rs4846963	0	230566509	C	T
1	rs4846964	0	230566624	T	A
1	rs4846965	0	230566987	G	A
1	rs145506990	0	230567042	T	C
1	rs11122513	0	230567366	A	G
1	rs116938129	0	230567381	A	G
1	rs75539257	0	230567384	T	C
1	rs75259920	0	230567385	G	A
1	rs12027414	0	230569902	T	G
1	rs12023074	0	230570170	G	A
1	rs12731028	0	230572017	T	C
1	rs1040897	0	230572902	T	C
1	rs4846966	0	230574795	T	G
1	rs4846967	0	230575433	A	C
1	rs11122514	0	230575688	C	T
1	rs141966789	0	230576052	C	T
1	rs11122516	0	230576074	T	A
1	rs12033367	0	230576338	A	G
1	rs12030210	0	230577458	G	A
1	rs12031310	0	230578629	G	A
1	rs55766038	0	230578837	T	C
1	rs35519378	0	230578859	A	G
1	rs4846969	0	230579159	T	C
1	rs12032944	0	230580304	T	C
1	rs34268709	0	230580568	A	G
1	rs12030804	0	230580777	C	A
1	rs11122517	0	230581356	A	T
1	rs151111900	0	230582837	C	G
1	rs55679423	0	230584137	T	C
1	rs728711	0	230585790	A	G
1	rs77466267	0	230585885	T	C
1	rs6541317	0	230586018	G	C
1	rs7548648	0	230586401	C	T
1	rs10489700	0	230586502	C	A
1	rs7556179	0	230586648	T	C
1	rs11583361	0	230587442	G	A
1	rs11586107	0	230587685	T	C
1	rs11585662	0	230587800	A	G
1	rs11122518	0	230587805	G	A
1	rs10489699	0	230587909	G	C
1	rs7514115	0	230588027	A	G
1	rs80274014	0	230588070	G	T
1	rs12035809	0	230588085	G	A
1	rs4846970	0	230588710	T	C
1	rs57865773	0	230588958	A	G
1	rs60473465	0	230589227	G	A
1	rs77452614	0	230589529	C	T
1	rs74351004	0	230590854	A	G
1	rs113014636	0	230590935	T	A
1	rs116908188	0	230591191	G	T
1	rs61824821	0	230592026	C	A
1	rs75669248	0	230592249	C	T
1	rs12731902	0	230592352	C	T
1	rs12217064	0	230592870	G	T
1	rs17598763	0	230592901	G	A
1	rs151098543	0	230593701	T	C
1	rs139896083	0	230593883	C	T
1	rs11585740	0	230594186	C	G
1	rs11586533	0	230594749	A	G
1	rs11585829	0	230594809	C	G
1	rs73102062	0	230595008	T	C
1	rs16851758	0	230595754	A	G
1	rs34515214	0	230595815	A	G
1	rs12723140	0	230595820	T	A
1	rs12041389	0	230596763	C	T
1	rs184413567	0	230597647	A	G
1	rs117508125	0	230597885	T	A
1	rs190248726	0	230597913	A	T
1	rs147658865	0	230597964	C	A
1	rs12043756	0	230597966	A	C
1	rs55738522	0	230597996	T	C
1	rs12044478	0	230598012	A	T
1	rs61824823	0	230599351	C	T
1	rs4846971	0	230600148	A	G
1	rs77015371	0	230600233	C	G
1	rs61824824	0	230600707	G	A
1	rs16851764	0	230600840	A	G
1	rs2396	0	230600897	C	T
1	rs1361638	0	230601905	A	G
1	rs10429981	0	230602216	A	G
1	rs1418131	0	230604127	C	T
1	rs11122521	0	230604614	A	G
1	rs61824827	0	230604744	C	T
1	rs6676503	0	230605643	C	A
1	rs74532163	0	230605663	G	A
1	rs11590430	0	230606178	T	G
1	rs200165	0	230606740	G	T
1	rs200164	0	230607098	G	A
1	rs140845834	0	230607357	T	A
1	rs12401453	0	230608106	T	G
1	rs117760629	0	230609292	G	A
1	rs61164006	0	230609770	T	C
1	rs191280390	0	230610228	G	A
1	rs144090816	0	230611578	G	A
1	rs200163	0	230613837	A	T
1	rs17598931	0	230613899	T	C
1	rs141113860	0	230614003	C	T
1	rs200162	0	230614110	T	C
1	rs108251	0	230614276	C	A
1	rs12096860	0	230614438	C	G
1	rs76031111	0	230616674	G	A
1	rs200161	0	230616852	T	A
1	rs200160	0	230616882	A	T
1	rs200159	0	230617150	T	C
1	rs200158	0	230617312	G	A
1	rs200157	0	230618071	C	T
1	rs12021687	0	230618219	G	A
1	rs79780221	0	230619097	A	G
1	rs12048353	0	230619350	C	T
1	rs113822007	0	230620062	G	A
1	rs12023570	0	230620854	T	G
1	rs12024407	0	230621314	T	C
1	rs78263152	0	230621568	G	A
1	rs853020	0	230621640	C	T
1	rs853021	0	230622001	T	C
1	rs853022	0	230622709	C	T
1	rs12119841	0	230622869	A	C
1	rs146599300	0	230622939	T	A
1	rs76769726	0	230623412	A	G
1	rs61824833	0	230623655	C	T
1	rs139038330	0	230623891	G	A
1	rs74726720	0	230623994	A	T
1	rs10864749	0	230624113	G	C
1	rs150409875	0	230624142	T	A
1	rs17599080	0	230624272	C	A
1	rs12064727	0	230624383	A	G
1	rs853023	0	230624800	G	A
1	rs12123787	0	230625402	T	A
1	rs116966880	0	230625626	C	T
1	rs4846972	0	230625628	T	C
1	rs4846973	0	230625904	A	T
1	rs74852608	0	230626225	T	C
1	rs11122523	0	230626235	T	A
1	rs77449068	0	230626451	T	C
1	rs76817589	0	230626496	T	C
1	rs6674676	0	230627480	T	C
1	rs1029686	0	230627879	T	C
1	rs79752814	0	230628530	C	T
1	rs701152	0	230628591	G	A
1	rs4029801	0	230628612	G	A
1	rs61824835	0	230628791	A	G
1	rs76586027	0	230629070	C	T
1	rs853024	0	230629482	C	T
1	rs12117278	0	230629919	G	C
1	rs12026061	0	230630978	C	T
1	rs853010	0	230631025	T	G
1	rs190699454	0	230631026	C	T
1	rs853011	0	230631296	G	A
1	rs853012	0	230631571	T	C
1	rs11122524	0	230632037	T	A
1	rs76799694	0	230632322	G	A
1	rs74491417	0	230632965	A	G
1	rs76056295	0	230632983	G	C
1	rs726683	0	230633190	A	G
1	rs4846974	0	230633741	G	A
1	rs1341971	0	230634316	G	T
1	rs117882603	0	230634530	T	C
1	rs117261575	0	230634541	G	A
1	rs77090784	0	230634565	A	C
1	rs10864750	0	230634867	T	G
1	rs10864751	0	230635009	A	C
1	rs1418133	0	230635453	G	A
1	rs12405130	0	230635591	A	G
1	rs12073124	0	230635600	A	T
1	rs12404635	0	230635690	C	A
1	rs1418134	0	230635833	A	C
1	rs79311984	0	230635906	C	T
1	rs11802788	0	230636591	G	A
1	rs11581828	0	230636783	C	T
1	rs4846975	0	230637842	C	T
1	rs1341972	0	230637961	A	G
1	rs853016	0	230638118	G	A
1	rs4846976	0	230638129	A	G
1	rs4846977	0	230638152	C	T
1	rs853017	0	230639734	T	C
1	rs10442711	0	230640089	C	T
1	rs853018	0	230640754	C	T
1	rs853019	0	230640974	T	C
1	rs58930855	0	230641038	G	A
1	rs1954264	0	230641163	C	T
1	rs7539779	0	230641218	T	G
1	rs11122525	0	230641894	A	G
1	rs61823480	0	230642087	C	G
1	rs72767255	0	230642645	G	A
1	rs61823481	0	230642885	T	G
1	rs6675755	0	230643364	G	A
1	rs117730088	0	230643486	C	T
1	rs1637972	0	230643921	C	T
1	rs865907	0	230644086	G	A
1	rs740493	0	230644818	C	T
1	rs740494	0	230644927	C	G
1	rs80154117	0	230644940	G	T
1	rs701153	0	230644983	C	T
1	rs852996	0	230646056	G	A
1	rs852997	0	230646345	T	G
1	rs1773698	0	230646511	A	C
1	rs142300285	0	230646613	A	C
1	rs79108206	0	230647198	C	T
1	rs852998	0	230647439	T	C
1	rs852999	0	230647453	T	C
1	rs853000	0	230647485	G	A
1	rs853001	0	230647526	T	C
1	rs11122526	0	230647543	C	G
1	rs12134987	0	230647662	A	G
1	rs7551973	0	230647763	C	T
1	rs117282505	0	230647816	T	A
1	rs7555103	0	230648705	C	T
1	rs853002	0	230649876	C	G
1	rs72749903	0	230650290	G	A
1	rs10779843	0	230650802	C	T
1	rs853004	0	230650915	G	A
1	rs74142922	0	230651494	C	T
1	rs853005	0	230651554	A	G
1	rs16851868	0	230651802	G	C
1	rs12405891	0	230652439	G	A
1	rs17658260	0	230652444	C	T
1	rs151020836	0	230652628	A	G
1	rs74142924	0	230652839	G	A
1	rs9660101	0	230652897	T	C
1	rs6660476	0	230653016	T	C
1	rs853007	0	230653054	G	A
1	rs853008	0	230653399	A	T
1	rs77404086	0	230654193	A	G
1	rs6661286	0	230654458	A	G
1	rs860460	0	230654475	C	G
1	rs6661407	0	230654589	A	C
1	rs56379735	0	230654740	C	A
1	rs11122528	0	230654840	T	C
1	rs853009	0	230654908	A	G
1	rs862473	0	230654979	C	T
1	rs2530359	0	230655118	T	C
1	rs2530360	0	230655367	G	T
1	rs2354160	0	230655773	A	C
1	rs6671466	0	230656763	T	G
1	rs2494165	0	230657141	A	C
1	rs12042207	0	230657616	C	T
1	rs113628937	0	230657738	A	G
1	rs1101455	0	230658359	G	A
1	rs111876738	0	230659330	A	T
1	rs11586829	0	230660459	A	G
1	rs1101456	0	230660610	A	G
1	rs1101457	0	230661338	T	C
1	rs1101458	0	230662834	G	A
1	rs1637985	0	230662880	A	G
1	rs1637986	0	230662881	C	T
1	rs116234797	0	230663115	T	A
1	rs853424	0	230663360	G	A
1	rs853425	0	230663873	A	G
1	rs12139185	0	230663970	C	T
1	rs58576595	0	230664174	A	G
1	rs853426	0	230664271	G	C
1	rs12140088	0	230664447	C	G
1	rs139236982	0	230664497	G	A
1	rs12143440	0	230665036	T	C
1	rs853428	0	230665057	T	C
1	rs1101459	0	230665811	C	G
1	rs1101460	0	230665877	A	G
1	rs1101461	0	230666063	G	A
1	rs1101462	0	230666212	C	T
1	rs142394962	0	230666244	A	T
1	rs853429	0	230666536	A	G
1	rs11811473	0	230667238	A	G
1	rs113488235	0	230667708	C	T
1	rs853430	0	230667826	G	A
1	rs12410356	0	230667841	C	T
1	rs853431	0	230668260	A	G
1	rs6686475	0	230668422	C	T
1	rs12401519	0	230668946	T	C
1	rs72749911	0	230670635	A	T
1	rs701154	0	230671368	A	G
1	rs701156	0	230671722	G	T
1	rs72749912	0	230672609	T	C
1	rs853434	0	230673182	T	G
1	rs853436	0	230674035	T	C
1	rs701157	0	230674826	T	C
1	rs853437	0	230675042	G	A
1	rs58096845	0	230675094	G	A
1	rs75571736	0	230675194	G	A
1	rs3849295	0	230676042	A	C
1	rs12042923	0	230676674	G	A
1	rs59400867	0	230676696	C	A
1	rs3895711	0	230676987	A	T
1	rs12139982	0	230677236	G	A
1	rs12144051	0	230678396	C	T
1	rs6675897	0	230678409	G	T
1	rs35589973	0	230679171	A	G
1	rs79601495	0	230679281	G	A
1	rs853439	0	230679587	A	C
1	rs11589172	0	230679808	T	A
1	rs853440	0	230679850	G	A
1	rs57686818	0	230680024	A	G
1	rs4328081	0	230680039	G	A
1	rs71654339	0	230680616	A	T
1	rs12409456	0	230680933	C	T
1	rs853441	0	230681253	A	G
1	rs853442	0	230681731	C	A
1	rs853443	0	230681913	T	C
1	rs12410318	0	230681980	A	T
1	rs12409070	0	230682180	G	A
1	rs146698980	0	230682514	G	A
1	rs853444	0	230682813	A	G
1	rs6541320	0	230683403	C	T
1	rs853446	0	230683853	A	T
1	rs16851924	0	230684038	T	C
1	rs6541321	0	230684176	T	C
1	rs72749914	0	230684258	C	T
1	rs11122531	0	230684259	G	A
1	rs10864755	0	230684272	C	T
1	rs7545633	0	230684288	A	G
1	rs6692923	0	230684529	A	G
1	rs853447	0	230684799	C	G
1	rs3904042	0	230684873	T	A
1	rs4846979	0	230685079	A	G
1	rs79241508	0	230685099	G	C
1	rs701164	0	230685255	G	A
1	rs853448	0	230686473	A	C
1	rs11811217	0	230686711	G	A
1	rs853450	0	230687365	A	G
1	rs853452	0	230687711	C	T
1	rs76129771	0	230688065	C	A
1	rs11122534	0	230688466	A	G
1	rs12064669	0	230688643	T	C
1	rs853453	0	230688694	G	A
1	rs2883155	0	230690683	T	G
1	rs56382334	0	230691347	C	G
1	rs1752190	0	230691853	A	G
1	rs74766600	0	230692718	G	A
1	rs76145491	0	230693066	A	C
1	rs77723639	0	230693203	G	C
1	rs1752189	0	230693311	C	G
1	rs4846982	0	230693532	T	C
1	rs74529641	0	230693573	G	A
1	rs740489	0	230694763	A	C
1	rs11122535	0	230695062	A	C
1	rs3904040	0	230696807	G	A
1	rs80056941	0	230697133	A	G
1	rs1637928	0	230697720	A	G
1	rs758216	0	230699234	T	A
1	rs12063832	0	230699392	A	G
1	rs145917325	0	230700399	A	T
1	rs1637930	0	230700640	A	G
1	rs1615876	0	230700678	T	C
1	rs1637931	0	230700819	C	T
1	rs12068056	0	230701078	T	C
1	rs12123188	0	230701126	A	T
1	rs12060563	0	230701288	G	A
1	rs1320459	0	230701437	T	C
1	rs10779844	0	230701473	G	C
1	rs1327696	0	230701565	G	A
1	rs12028224	0	230701985	A	T
1	rs12125477	0	230702988	T	C
1	rs28809913	0	230703220	A	G
1	rs7514317	0	230703604	G	A
1	rs11122537	0	230703675	C	T
1	rs3849297	0	230703825	C	A
1	rs1327710	0	230703834	T	C
1	rs11803605	0	230704166	A	G
1	rs11801670	0	230704185	G	A
1	rs11804015	0	230704291	T	C
1	rs1637934	0	230704468	C	T
1	rs4111080	0	230704683	C	G
1	rs11122538	0	230705147	G	T
1	rs11122539	0	230705346	A	C
1	rs11122540	0	230705353	C	T
1	rs10158685	0	230705361	C	G
1	rs116898530	0	230705525	G	A
1	rs12032965	0	230705542	T	A
1	rs1752188	0	230705566	T	A
1	rs10158214	0	230705757	G	A
1	rs10158697	0	230705768	C	T
1	rs10159064	0	230705924	T	G
1	rs10779845	0	230706054	C	T
1	rs10779846	0	230706208	C	T
1	rs10864757	0	230706289	A	G
1	rs3761945	0	230706768	G	A
1	rs3761946	0	230706868	C	T
1	rs200591	0	230706923	G	A
1	rs3761948	0	230706948	C	T
1	rs3761949	0	230707208	C	T
1	rs11122543	0	230707277	A	T
1	rs56065333	0	230708840	G	C
1	rs73108008	0	230708964	C	A
1	rs72749936	0	230709031	C	T
1	rs72749937	0	230709583	T	C
1	rs72749938	0	230709769	A	G
1	rs60580070	0	230709992	T	A
1	rs59866479	0	230710185	A	G
1	rs73108011	0	230710196	A	G
1	rs56227639	0	230710403	T	G
1	rs1637936	0	230710431	G	A
1	rs3888630	0	230710689	A	G
1	rs11804443	0	230710928	T	C
1	rs740491	0	230711402	C	T
1	rs740492	0	230711435	C	T
1	rs11122544	0	230711962	G	A
1	rs12405885	0	230712124	T	G
1	rs146764450	0	230712238	A	C
1	rs917384	0	230712338	G	C
1	rs1637938	0	230712513	A	G
1	rs11804912	0	230712722	A	G
1	rs56173830	0	230713153	C	T
1	rs16841495	0	230713236	T	C
1	rs16841496	0	230713240	A	C
1	rs73108025	0	230713701	G	C
1	rs11122545	0	230713942	G	A
1	rs12071892	0	230714180	G	T
1	rs12072041	0	230714492	G	T
1	rs1752185	0	230714618	G	T
1	rs1752184	0	230714661	G	T
1	rs74602239	0	230714726	T	C
1	rs1637939	0	230714890	A	T
1	rs1637940	0	230714916	A	G
1	rs4846984	0	230715064	T	C
1	rs1637941	0	230715075	T	C
1	rs1752183	0	230715086	C	A
1	rs4846860	0	230715130	A	G
1	rs1752182	0	230715157	G	C
1	rs1327703	0	230715228	G	A
1	rs1327702	0	230715276	C	T
1	rs886982	0	230715703	C	T
1	rs1752180	0	230716157	T	C
1	rs1637944	0	230716528	A	T
1	rs17658982	0	230716785	C	T
1	rs913155	0	230716811	A	G
1	rs913156	0	230716872	C	T
1	rs73108041	0	230716936	C	G
1	rs886983	0	230717174	A	G
1	rs886984	0	230717402	C	G
1	rs1752179	0	230718512	T	C
1	rs77924625	0	230718539	C	A
1	rs73108045	0	230718884	C	T
1	rs59956935	0	230718916	G	A
1	rs886985	0	230719616	G	C
1	rs886986	0	230719621	A	G
1	rs73108047	0	230719831	C	A
1	rs200594	0	230719885	A	T
1	rs11122546	0	230719896	C	A
1	rs7550462	0	230720268	T	C
1	rs6541324	0	230720575	T	G
1	rs74689156	0	230720665	A	T
1	rs1576575	0	230720942	G	A
1	rs73108050	0	230721814	C	T
1	rs117491990	0	230721881	C	T
1	rs1752178	0	230721971	G	T
1	rs6687291	0	230722027	G	A
1	rs12135272	0	230722676	T	C
1	rs12135204	0	230723061	A	G
1	rs58517463	0	230723369	A	G
1	rs1752177	0	230723373	T	G
1	rs6691073	0	230723481	G	A
1	rs77274253	0	230723624	A	G
1	rs12135414	0	230723777	A	T
1	rs1327700	0	230724106	T	G
1	rs112023750	0	230724194	A	T
1	rs67004831	0	230724462	T	C
1	rs80014824	0	230725268	T	G
1	rs115331025	0	230725282	T	G
1	rs11122547	0	230725720	T	C
1	rs853459	0	230725824	G	A
1	rs58619962	0	230725964	A	G
1	rs11122548	0	230725969	G	A
1	rs12087810	0	230726677	A	G
1	rs1410140	0	230727362	C	T
1	rs200583	0	230727796	C	T
1	rs6676672	0	230728088	T	C
1	rs200584	0	230728287	A	C
1	rs6659511	0	230728313	G	A
1	rs200585	0	230728362	G	T
1	rs2182576	0	230728649	C	T
1	rs200586	0	230728756	G	A
1	rs200587	0	230728901	G	T
1	rs6660200	0	230728966	G	T
1	rs6669837	0	230728967	C	T
1	rs79584011	0	230729401	C	T
1	rs76226065	0	230729548	A	G
1	rs4846985	0	230729782	T	G
1	rs200588	0	230730601	A	G
1	rs2883538	0	230730626	G	A
1	rs6697138	0	230730703	G	A
1	rs4846986	0	230730805	A	C
1	rs172071	0	230730869	A	G
1	rs200579	0	230731527	A	G
1	rs17607298	0	230731554	T	C
1	rs73108076	0	230731774	C	G
1	rs200580	0	230732133	G	A
1	rs200581	0	230732253	T	G
1	rs200582	0	230732599	G	A
1	rs2148581	0	230732682	T	C
1	rs11122549	0	230732779	C	A
1	rs6672787	0	230733270	A	G
1	rs55857911	0	230733978	C	T
1	rs4846987	0	230734122	C	T
1	rs1410139	0	230734268	A	G
1	rs60723340	0	230734472	A	G
1	rs12091639	0	230734649	A	C
1	rs853460	0	230735313	C	T
1	rs11122551	0	230735435	T	A
1	rs11122552	0	230735580	T	G
1	rs853461	0	230735622	A	G
1	rs112571546	0	230735824	C	T
1	rs76625660	0	230735982	C	T
1	rs185667	0	230736422	G	A
1	rs10864760	0	230736729	C	T
1	rs11122553	0	230737261	T	G
1	rs1927253	0	230737455	C	T
1	rs61102255	0	230737616	G	A
1	rs57688428	0	230737723	G	A
1	rs143750272	0	230737773	T	A
1	rs12145487	0	230737820	T	C
1	rs117002047	0	230737999	A	G
1	rs139466741	0	230738029	G	A
1	rs149689721	0	230738045	G	A
1	rs200589	0	230738096	C	T
1	rs200590	0	230738111	C	T
1	rs142942351	0	230738112	G	A
1	rs111977944	0	230738260	A	G
1	rs113943246	0	230738261	C	A
1	rs111949829	0	230738373	G	C
1	rs12141121	0	230738559	G	A
1	rs56982329	0	230739326	C	T
1	rs144056947	0	230739774	A	G
1	rs140135139	0	230739946	A	C
1	rs113656494	0	230739989	C	G
1	rs1101473	0	230740709	G	A
1	rs12092089	0	230741619	C	A
1	rs12096583	0	230742052	T	C
1	rs147910076	0	230742346	G	A
1	rs12089352	0	230742404	G	T
1	rs186391792	0	230742407	G	A
1	rs112493893	0	230742534	C	T
1	rs111957387	0	230743070	C	T
1	rs12094840	0	230743252	C	G
1	rs144651571	0	230743443	C	A
1	rs138617603	0	230743454	A	T
1	rs12057300	0	230743931	T	C
1	rs148888173	0	230744622	A	T
1	rs1359865	0	230745278	A	C
1	rs11122554	0	230745415	A	T
1	rs75717885	0	230745554	C	A
1	rs853463	0	230745894	T	C
1	rs12058420	0	230746986	C	G
1	rs1327697	0	230747376	T	A
1	rs2094306	0	230747829	C	T
1	rs80329182	0	230748331	T	C
1	rs17659489	0	230749245	C	T
1	rs853464	0	230749646	G	A
1	rs853465	0	230749946	A	T
1	rs11122555	0	230750683	C	T
1	rs10864763	0	230750964	C	T
1	rs78869074	0	230752275	T	G
1	rs11122556	0	230752309	C	G
1	rs9651127	0	230754222	A	G
1	rs853467	0	230754247	G	T
1	rs78716965	0	230754905	T	C
1	rs117135386	0	230755357	A	G
1	rs699900	0	230755408	G	C
1	rs78885770	0	230755616	C	G
1	rs12122535	0	230755726	A	G
1	rs11122557	0	230756348	T	C
1	rs1410138	0	230756497	T	C
1	rs853468	0	230757428	A	T
1	rs4846996	0	230757632	G	C
1	rs714214	0	230758605	A	G
1	rs853469	0	230759310	T	C
1	rs11122558	0	230760143	C	G
1	rs141779906	0	230760464	G	A
1	rs1927254	0	230761237	T	G
1	rs10779849	0	230761848	T	C
1	rs12029075	0	230762648	A	G
1	rs4381193	0	230762868	A	G
1	rs16841507	0	230763212	T	C
1	rs9970650	0	230763687	T	G
1	rs149534488	0	230764979	C	A
1	rs147775651	0	230765488	G	A
1	rs12126964	0	230766091	C	T
1	rs12031571	0	230766155	C	A
1	rs4846862	0	230766411	A	G
1	rs61828568	0	230766759	T	C
1	rs12074246	0	230766960	A	C
1	rs76633705	0	230767219	T	C
1	rs78118688	0	230767801	T	C
1	rs4846997	0	230768037	C	T
1	rs4846998	0	230768131	T	A
1	rs9970868	0	230768502	C	A
1	rs12116673	0	230770009	G	C
1	rs11122561	0	230770519	A	T
1	rs11122562	0	230771642	C	T
1	rs75457776	0	230772049	G	A
1	rs76371470	0	230772232	G	A
```
