## Supplementary material for "Characterization of shared and ancestry-specific signals driving complex traits using multi-ancestry fine-mapping": s2_snps.txt

```
rs3811473
rs3811474
rs3811475
rs11585720
rs12136137
rs3955545
rs12145096
rs61825537
rs4925503
rs6587347
rs74582728
rs6587348
rs56163439
rs34055291
rs34234307
rs12728867
rs2184249
rs12406702
rs881694
rs2274994
rs142376969
rs2274995
rs10799544
rs117932424
rs12567004
rs6696449
rs61825538
rs4925504
rs10127637
rs6658432
rs6666416
rs7521953
rs10495287
rs10495286
rs12745369
rs16850044
rs12727551
rs6686108
rs6686112
rs116274463
rs61825541
rs1048306
rs3820361
rs11589905
rs34451708
rs12401607
rs12401609
rs34214627
rs6699500
rs6699598
rs6704530
rs1889330
rs12403056
rs12141228
rs12403112
rs34225164
rs12754018
rs2385789
rs7526973
rs12760277
rs188902105
rs116957411
rs879265
rs74144438
rs11581050
rs12738647
rs60200112
rs142089585
rs2274996
rs2274997
rs12062780
rs7522954
rs7551681
rs10495285
rs12117146
rs6671464
rs2891865
rs6587350
rs6666991
rs6667396
rs6675090
rs2385790
rs4925461
rs77370845
rs10495284
rs7538437
rs10799546
rs10799547
rs4925505
rs2891866
rs34018354
rs4925506
rs6659265
rs12024557
rs11580083
rs4925463
rs12750981
rs78128701
rs12745210
rs4925508
rs61824021
rs9787347
rs77180898
rs11583220
rs4562666
rs71652400
rs6700582
rs77789069
rs3850816
rs7542633
rs12036586
rs60308892
rs4925464
rs4925465
rs2385791
rs55705983
rs1112398
rs1931331
rs16850115
rs16850116
rs1931332
rs16850124
rs6587352
rs7541981
rs6688847
rs6692508
rs10916538
rs6660892
rs6663962
rs12045643
rs4112198
rs4112199
rs3910447
rs7551445
rs7519836
rs10916539
rs7525615
rs61824028
rs7518596
rs16850132
rs12407105
rs12410851
rs12408230
rs17594623
rs17648509
rs17648527
rs883452
rs4925509
rs944986
rs4272661
rs4272662
rs2385792
rs954247
rs954248
rs12410363
rs12037495
rs2891867
rs2151692
rs1962108
rs140260725
rs2009650
rs74142810
rs6685531
rs6682515
rs6587353
rs7541744
rs7525861
rs10916540
rs7535031
rs7525094
rs34362643
rs71652401
rs12044686
rs2385793
rs2385794
rs1931323
rs16850138
rs35442570
rs148632648
rs1931324
rs12748594
rs35554191
rs1889192
rs35975062
rs12047405
rs142480125
rs10916541
rs78748604
rs34380720
rs71652402
rs7552904
rs2095228
rs11589231
rs71654303
rs11576374
rs11589807
rs11576392
rs36017930
rs1930903
rs76199316
rs75950257
rs75915400
rs12742436
rs35314384
rs1107887
rs4925511
rs914909
rs78239908
rs145440299
rs568150
rs142781555
rs2210590
rs117071857
rs559272
rs588535
rs74695553
rs59698443
rs474614
rs141386663
rs17595207
rs670054
rs663857
rs687723
rs584728
rs630297
rs680398
rs78325889
rs479951
rs78949413
rs525095
rs592228
rs7526088
rs683477
rs488404
rs602122
rs589521
rs485056
rs34508131
rs75657903
rs55787806
rs12737527
rs683906
rs683422
rs643009
rs570701
rs77203166
rs613961
rs640333
rs117757503
rs508422
rs623448
rs557208
rs557141
rs645616
rs644240
rs644226
rs642874
rs529604
rs528847
rs642492
rs527081
rs526980
rs631351
rs522229
rs628676
rs499481
rs1195028
rs516394
rs512839
rs481515
rs479531
rs642749
rs529677
rs642253
rs641884
rs1195025
rs1195024
rs112617617
rs558197
rs532771
rs504173
rs583645
rs116957843
rs676667
rs2780629
rs2780630
rs6587355
rs4925517
rs76428130
rs556198
rs549718
rs526822
rs493929
rs493849
rs688512
rs489174
rs542832
rs16850296
rs675869
rs675854
rs118004861
rs541010
rs675449
rs540201
rs537366
rs76246765
rs536330
rs536305
rs511737
rs2786930
rs660277
rs645326
rs557730
rs657297
rs527577
rs146011332
rs592004
rs485792
rs536723
rs12033406
rs668454
rs635817
rs79264496
rs139937285
rs667231
rs145369315
rs12044321
rs603991
rs500299
rs577612
rs117128950
rs662363
rs522674
rs658998
rs489645
rs12565811
rs641178
rs80027332
rs656786
rs74485460
rs687266
rs592405
rs592422
rs143446490
rs605039
rs605942
rs485749
rs10916561
rs190308462
rs634908
rs666637
rs72756153
rs587508
rs556738
rs528425
rs604730
rs182969840
rs1195042
rs16850412
rs79633764
rs147849893
rs79107635
rs72756157
rs12026331
rs201150764
rs144040424
rs148947591
rs16850486
rs117219532
rs2780623
rs79978726
rs73111203
rs2780624
rs12567337
rs3853553
rs117787651
rs118025071
rs116420863
rs77793105
rs117956104
rs2780625
rs2780626
rs2683460
rs9787090
rs77968126
rs57502291
rs368667618
rs61823608
rs9435861
rs76024366
rs7546007
rs4925523
rs4925524
rs186751584
rs12742742
rs35483840
rs4846847
rs147755464
rs9787097
rs16850603
rs6697741
rs182864635
rs7519132
rs11577307
rs4567287
rs11589291
rs11578286
rs6541265
rs11589793
rs118095149
rs78838819
rs10442708
rs138005738
rs61304482
rs11589603
rs11589605
rs11580021
rs74143292
rs146828635
rs11581121
rs11581560
rs147975369
rs143460749
rs73113155
rs57358226
rs11588958
rs78020864
rs11588095
rs149634114
rs6683376
rs74143293
rs6683692
rs16850637
rs7532416
rs140327498
rs112339653
rs113081426
rs78310766
rs73113177
rs58005293
rs56369121
rs6541302
rs6419494
rs7414220
rs7416988
rs145277505
rs16841453
rs142288564
rs61025707
rs57801654
rs60601651
rs74143296
rs11800137
rs11122468
rs11578043
rs16850641
rs7528099
rs60064513
rs4471282
rs16850649
rs6541307
rs12067051
rs60770426
rs7522698
rs115060117
rs113535320
rs7522922
rs6701451
rs79874713
rs12029484
rs16850658
rs73102134
rs73102135
rs137877231
rs56080534
rs59882435
rs57978797
rs12033507
rs11581952
rs117733236
rs76229399
rs118063557
rs11588464
rs16850673
rs56160609
rs10495292
rs16850692
rs11122536
rs11590412
rs11584183
rs28652768
rs11122542
rs10779847
rs9431832
rs12039999
rs12040697
rs4846861
rs10864759
rs6664745
rs6691527
rs6664857
rs10746516
rs67537171
rs77088055
rs10864761
rs10864762
rs11586694
rs10779848
rs12087226
rs72756177
rs4636474
rs4846992
rs4846993
rs4846994
rs4846995
rs6669595
rs12026868
rs9432180
rs12725363
rs9432181
rs28417369
rs12047300
rs11579050
rs9431833
rs10735525
rs10746517
rs10864765
rs6693514
rs28482439
rs7549657
rs68041359
rs3811492
rs12143187
rs12042655
rs4275465
rs12044467
rs58596154
rs12042904
rs10864767
rs12027463
rs75852126
rs12409545
rs12411047
rs4847003
rs4847004
rs4361992
rs12410483
rs4411137
rs12045805
rs4846867
rs76544715
rs4375279
rs12739356
rs56229703
rs10779850
rs10779851
rs61823630
rs4415573
rs4628515
rs4295887
rs11122591
rs4297305
rs10864779
rs4298743
rs10864780
rs11122595
rs7414836
rs12072829
rs11122603
rs7539124
rs11122606
rs11122608
rs12749084
rs117881339
rs10082026
rs116535044
rs12123719
rs10735526
rs10779853
rs6681621
rs4847022
rs6680995
rs6702864
rs11122617
rs11579167
rs10864786
rs4325133
rs4428899
rs4240941
rs4240942
rs4240943
rs4497213
rs2139771
rs76280343
rs28685166
rs28564972
rs80067573
rs4847027
rs28883732
rs28858086
rs2139770
rs117658324
rs28415206
rs28710950
rs28815489
rs28445275
rs35553603
rs28647337
rs28411259
rs28673495
rs2002235
rs2401084
rs2401083
rs877968
rs28464281
rs28516692
rs4550094
rs4550095
rs28536066
rs28408904
rs2895927
rs28416024
rs4846890
rs4846891
rs28429901
rs28693708
rs7554127
rs12076984
rs12084370
rs12135308
rs7515161
rs4846892
rs4846893
rs4846894
rs7515331
rs72758248
rs6663181
rs6663193
rs6660567
rs4285705
rs4562634
rs4287183
rs12406877
rs34056135
rs12077926
rs12073983
rs11585540
rs10082048
rs3009717
rs1467469
rs10779822
rs12088696
rs3009715
rs4846895
rs3009712
rs2983376
rs73105828
rs56177040
rs2983377
rs60969368
rs12040273
rs11122260
rs1321258
rs77005666
rs12041601
rs3124555
rs6541264
rs56387359
rs11122271
rs7529252
rs6684677
rs7531895
rs78166680
rs7531967
rs1474926
rs1474925
rs12240271
rs1555291
rs2883025
rs1358768
rs12046584
rs6684432
rs12045104
rs10864677
rs6684422
rs72758262
rs6541267
rs6673349
rs74145438
rs6683205
rs79708765
rs55693299
rs12048446
rs77281993
rs78785136
rs1358769
rs11122275
rs13376257
rs80343667
rs76027333
rs60498942
rs7534687
rs112535056
rs78807750
rs910820
rs79506637
rs117628680
rs144456748
rs117004990
rs77192722
rs111902793
rs118120922
rs75291324
rs7515561
rs16850868
rs75121342
rs528524695
rs117774185
rs16850871
rs72648056
rs16850873
rs117854333
rs117950511
rs11122300
rs117881895
rs16850875
rs12023543
rs16850877
rs75348872
rs35941759
rs16850878
rs74347400
rs79920943
rs76104940
rs113638586
rs80135353
rs182630887
rs4846831
rs7513659
rs10495293
rs2038396
rs190996646
rs12029443
rs7520308
rs7536663
rs7520640
rs7519655
rs73105889
rs67215573
rs7523343
rs59631998
rs10779824
rs2057231
rs74965501
rs2057232
rs78412685
rs7529009
rs910821
rs77034196
rs2057233
rs2057234
rs7519536
rs7530960
rs60961548
rs56041113
rs12726525
rs78493600
rs11122314
rs12404425
rs61825389
rs7537621
rs6541274
rs149755449
rs11122316
rs10864687
rs10864688
rs12126814
rs10746509
rs72758273
rs10864690
rs1998068
rs1998067
rs1998066
rs77041642
rs12035297
rs2883027
rs3811489
rs4582798
rs10864691
rs10864692
rs12032088
rs868287
rs868288
rs7527527
rs1474839
rs1967707
rs11583591
rs61825391
rs67093013
rs12751815
rs4412597
rs56390540
rs2078219
rs76816696
rs4846897
rs910498
rs910499
rs12564901
rs910500
rs910501
rs12732392
rs56230791
rs1022663
rs113737337
rs1963152
rs11585739
rs11806744
rs60031901
rs12566812
rs880328
rs880329
rs12724775
rs10489614
rs6659923
rs6697219
rs7550262
rs754265
rs147231029
rs754666
rs754665
rs4846832
rs10864696
rs12565365
rs140435684
rs4846833
rs76633174
rs4846898
rs12078342
rs12083455
rs7512794
rs7520068
rs61524247
rs7549029
rs61493428
rs6541284
rs11586439
rs60415639
rs77743839
rs55637646
rs56407636
rs12086717
rs114514985
rs12087833
rs55697424
rs75486962
rs56023960
rs75272564
rs57358662
rs12041751
rs12733302
rs58480936
rs1406929
rs77945324
rs56292648
rs61825395
rs78703903
rs12086347
rs55979588
rs12045647
rs12046567
rs2144296
rs2144297
rs11122360
rs11122361
rs61825396
rs7538126
rs10864699
rs6667736
rs12567442
rs7541570
rs60506249
rs77788414
rs61825397
rs1884578
rs7544981
rs55921197
rs111372768
rs1884577
rs10746512
rs11584679
rs10864703
rs150934840
rs12040171
rs11122378
rs11122379
rs61825399
rs61825400
rs78781397
rs61825402
rs61825403
rs61578524
rs12140497
rs57601092
rs60263715
rs10779827
rs1973943
rs6659554
rs6659658
rs11807834
rs6541292
rs10864704
rs10864705
rs80258856
rs11807860
rs11807861
rs11122383
rs79502055
rs56411650
rs7518206
rs6681172
rs11122385
rs34393196
rs6675914
rs4846901
rs11587292
rs4846902
rs73109853
rs4846834
rs12042234
rs12043070
rs6684537
rs61826561
rs75420491
rs41513546
rs80203588
rs59041076
rs145620085
rs35375692
rs12145728
rs59092558
rs56085304
rs12117086
rs872237
rs7543050
rs78428815
rs6541294
rs6690424
rs6681042
rs6674744
rs6665258
rs6665260
rs6682741
rs6665367
rs4846903
rs4846904
rs11122395
rs4846905
rs2144298
rs11122400
rs2144299
rs2180078
rs6686680
rs78891266
rs11122401
rs4846835
rs4846836
rs4846837
rs4846838
rs6541295
rs6541296
rs60264116
rs6693579
rs6686054
rs11122405
rs6541297
rs60099055
rs57012367
rs1997947
rs4846906
rs6692319
rs117450816
rs4846907
rs28663131
rs4846839
rs4846908
rs77518635
rs4846909
rs73109895
rs35498929
rs1998065
rs1998064
rs34351083
rs6658942
rs79613204
rs7547269
rs7551742
rs10864722
rs12410903
rs4846910
rs72760066
rs73111911
rs2352723
rs4846911
rs141536572
rs1555289
rs72760067
rs10779833
rs79625496
rs4631704
rs11122446
rs72760071
rs12122834
rs910502
rs140355963
rs4846913
rs2144300
rs1555290
rs12065546
rs17315646
rs4846914
rs10864726
rs4846915
rs4846916
rs56217501
rs2281722
rs2281721
rs2281720
rs2281719
rs2281718
rs10864727
rs35198744
rs2103827
rs4846917
rs144581278
rs6666884
rs10779835
rs56200521
rs11122449
rs4846918
rs4846919
rs4846920
rs2296065
rs11122450
rs78938043
rs76327346
rs66734993
rs4846840
rs4846841
rs11122451
rs11122452
rs10779836
rs56946451
rs6672758
rs11122453
rs6672880
rs1546954
rs77386904
rs73111933
rs11122454
rs4846921
rs10864728
rs11122455
rs10489615
rs1321257
rs966333
rs61030151
rs11122456
rs4846922
rs4846923
rs6541299
rs2144301
rs6541300
rs10864729
rs12127595
rs76955118
rs11122457
rs11122458
rs609526
rs60122995
rs59153235
rs611841
rs590820
rs618520
rs619899
rs7523575
rs621328
rs627108
rs638097
rs638112
rs638116
rs79249024
rs1124110
rs1264081
rs76753937
rs637180
rs78745683
rs648456
rs652108
rs10864730
rs76914801
rs11122459
rs671682
rs666718
rs678050
rs73111966
rs143883078
rs2748115
rs57992758
rs681106
rs12037200
rs585361
rs11122460
rs586712
rs604769
rs12075378
rs606587
rs607553
rs636810
rs189575478
rs115526761
rs650253
rs650808
rs12078347
rs653523
rs6662573
rs2181528
rs2748116
rs2748117
rs73111985
rs677990
rs678578
rs674256
rs12038714
rs66815418
rs598203
rs600845
rs584751
rs66984364
rs12565844
rs78515443
rs611229
rs627702
rs76807071
rs628035
rs611701
rs612577
rs641038
rs642235
rs2760537
rs12409144
rs11588987
rs10735522
rs73114012
rs10779837
rs10779838
rs6678450
rs6663864
rs6673444
rs6541303
rs7550158
rs11584627
rs72760099
rs74143122
rs4846924
rs59579164
rs73114019
rs73114022
rs1535136
rs77166026
rs4846925
rs58680978
rs61563010
rs11808224
rs7526776
rs76048791
rs11122463
rs12043969
rs12742615
rs75890787
rs6679699
rs113799794
rs190621367
rs145199429
rs4846926
rs4846927
rs6677241
rs144174493
rs12044702
rs73114030
rs6686718
rs4846928
rs6675495
rs6675496
rs6685193
rs11122464
rs57444598
rs10779839
rs4846929
rs6682595
rs146898120
rs56753555
rs12058500
rs11122465
rs6700433
rs61660379
rs4846843
rs4846930
rs74230128
rs4846931
rs4846932
rs4846933
rs4846934
rs4846844
rs4846935
rs80067692
rs74953412
rs35803716
rs6541304
rs6541305
rs74143129
rs116900872
rs910497
rs6657338
rs6703306
rs7555591
rs6541306
rs16851142
rs11122466
rs12120720
rs11122467
rs12022296
rs60831018
rs4846936
rs73114048
rs7522485
rs75343566
rs11122469
rs12403323
rs12061439
rs58141492
rs7512360
rs10864731
rs10864732
rs60044338
rs6663552
rs7535180
rs12030130
rs6697949
rs6658916
rs76241632
rs60072949
rs4846845
rs4846846
rs11122470
rs78793539
rs6656002
rs6673619
rs12025964
rs60670270
rs12031157
rs56807910
rs10864733
rs35581949
rs7527162
rs7531956
rs4846937
rs7537056
rs11122472
rs73114065
rs12030887
rs6676364
rs12033321
rs73114068
rs73114070
rs1980533
rs12401727
rs139996907
rs4466664
rs3811488
rs3811487
rs3811486
rs12405296
rs76046005
rs4846938
rs12563741
rs118162296
rs79400208
rs74143143
rs57230830
rs12076454
rs11122474
rs6671095
rs6688678
rs6692490
rs73114080
rs4846939
rs4846940
rs76188477
rs6691461
rs3748006
rs1923950
rs3748008
rs3748009
rs2273965
rs2273966
rs3789628
rs72647706
rs3789629
rs3789630
rs3789631
rs3789632
rs4846848
rs3789633
rs3761942
rs1872857
rs3761943
rs3761944
rs12565801
rs74873378
rs901675
rs1078484
rs12035955
rs7537652
rs79098618
rs12564954
rs41315597
rs41304127
rs78377761
rs12034414
rs55942220
rs6659947
rs4846942
rs4846943
rs7517119
rs139757393
rs2296064
rs16851269
rs190817493
rs3811485
rs7518564
rs41271491
rs16851270
rs3789634
rs149283475
rs16851275
rs2279432
rs7552730
rs3748011
rs3748012
rs4846849
rs140188255
rs114739993
rs1471916
rs4846945
rs4846850
rs73115705
rs114684874
rs78214915
rs76549528
rs147632335
rs28490253
rs6678813
rs12139970
rs6685692
rs79366101
rs6688462
rs150175650
rs11122476
rs12045859
rs76000797
rs11576324
rs11588358
rs17761459
rs7533085
rs78030300
rs12091838
rs12046403
rs12748964
rs7529464
rs9432148
rs60064487
rs192359832
rs35488932
rs74525006
rs6698963
rs2273970
rs2273968
rs2273967
rs146911682
rs3213494
rs3213495
rs13728
rs3213496
rs3213497
rs1043897
rs1043900
rs13490
rs16851339
rs11800118
rs10005
rs7544606
rs1043908
rs3811484
rs1043909
rs3088075
rs11620
rs1043941
rs1043944
rs7022
rs12563115
rs9431818
rs116780227
rs12066120
rs6689887
rs12757317
rs6680658
rs79350872
rs7534884
rs75876080
rs7543911
rs72647727
rs4846947
rs4846948
rs76400318
rs7537849
rs80323865
rs75434142
rs7511943
rs6541309
rs6541310
rs35532120
rs6687864
rs17762687
rs12402067
rs10864734
rs4390178
rs4378211
rs4631703
rs7553123
rs7515369
rs7544554
rs138714954
rs11122478
rs901674
rs901673
rs59375809
rs11122479
rs901672
rs11122480
rs16851414
rs6541311
rs6541312
rs34903586
rs7521637
rs1998486
rs16851421
rs11122481
rs10047133
rs78301620
rs11122482
rs147136983
rs10864735
rs12030266
rs4846851
rs9793529
rs17711945
rs11122483
rs751646
rs751645
rs187488067
rs12729020
rs6665665
rs6696829
rs61823327
rs61823328
rs6666008
rs6700191
rs12402083
rs6669412
rs34995092
rs11122484
rs55882850
rs55716461
rs7529965
rs6665985
rs79867492
rs2046614
rs74143172
rs4846852
rs4846853
rs4846854
rs4846855
rs4846856
rs4846857
rs1386584
rs17712125
rs11122486
rs1386583
rs117101181
rs6690154
rs901676
rs730087
rs141429903
rs9432168
rs1471917
rs34530485
rs4414046
rs7546580
rs78372205
rs7549656
rs7533642
rs7518953
rs34836081
rs7531145
rs77934293
rs9431827
rs9431828
rs16851477
rs113909380
rs149962977
rs144682015
rs1976129
rs7545190
rs16851484
rs16851486
rs7529462
rs562694759
rs57894556
rs1565090
rs74967416
rs75818809
rs901668
rs12078659
rs117537890
rs141602473
rs11122489
rs9793825
rs12133061
rs12135462
rs77677190
rs11122490
rs10864738
rs10864739
rs11122491
rs10779840
rs12136533
rs72763844
rs74497629
rs78301264
rs729299
rs71654318
rs12133101
rs74143181
rs74143182
rs729298
rs4259657
rs751463
rs1051819
rs1051817
rs77261303
rs78572177
rs1051814
rs10746515
rs10779842
rs76901643
rs11582949
rs79434380
rs12039155
rs71654319
rs76781006
rs80173028
rs184444825
rs118047928
rs78123681
rs115670380
rs11122493
rs77932220
rs10864740
rs60920190
rs75905911
rs77084259
rs114909543
rs12079838
rs12746063
rs115210521
rs11586112
rs73119525
rs77696479
rs80175489
rs4469718
rs11122494
rs79697432
rs76438483
rs74887444
rs77765564
rs12089782
rs142622304
rs3748013
rs3748014
rs76988050
rs12083735
rs78092885
rs145445193
rs117839173
rs138067557
rs76717318
rs77620222
rs77425408
rs117118749
rs1565092
rs116862619
rs1565091
rs115109176
rs117686445
rs116965938
rs116069226
rs12088559
rs35977389
rs145843920
rs149007353
rs2306813
rs75081927
rs76543027
rs76344265
rs533964348
rs145071013
rs78168581
rs60154942
rs12135882
rs117175932
rs117519001
rs116914044
rs117180907
rs10864742
rs116859236
rs76466709
rs78780755
rs78216640
rs150890962
rs75903916
rs16851511
rs75982378
rs77117725
rs12116691
rs12141070
rs12401370
rs7417737
rs881838
rs7414802
rs7414930
rs3811480
rs3811479
rs3811478
rs3811476
rs17764115
rs10864744
rs12726792
rs80026194
rs11122496
rs10864745
rs78980876
rs16851522
rs148741018
rs1487535
rs6687646
rs901671
rs140880596
rs74965942
rs12049031
rs12142665
rs721532
rs6693862
rs74634891
rs78253869
rs1008059
rs6663029
rs79877199
rs17713580
rs16851556
rs4846949
rs1545969
rs6664306
rs6672118
rs75371673
rs12755630
rs74143195
rs1108707
rs1108706
rs16851572
rs74143196
rs74143197
rs828479
rs117956598
rs2009265
rs74143198
rs2820384
rs6671405
rs828480
rs2820383
rs2632580
rs74143201
rs4846950
rs6541314
rs2632579
rs2820382
rs76805223
rs74230136
rs2820381
rs79274680
rs2632578
rs2632577
rs2632576
rs2632575
rs2820380
rs2632574
rs2632573
rs2820379
rs2820378
rs2632572
rs74369472
rs923303
rs923302
rs76730222
rs12026370
rs1872856
rs1872855
rs1872854
rs1872853
rs2632571
rs2820377
rs2820376
rs2820375
rs2820374
rs2632570
rs2632569
rs12405197
rs76381237
rs12731946
rs2632568
rs2795050
rs2632567
rs866140
rs2820373
rs828434
rs4846951
rs77871856
rs76156627
rs828435
rs828436
rs828438
rs828439
rs828440
rs828441
rs828442
rs862444
rs17765313
rs828443
rs828444
rs828445
rs828446
rs828447
rs828448
rs828449
rs828450
rs828451
rs865470
rs828452
rs828453
rs828454
rs6541316
rs828455
rs2820371
rs2632565
rs12739162
rs78441427
rs828457
rs828458
rs828459
rs828460
rs901669
rs828461
rs78698802
rs16851635
rs77379624
rs4846952
rs828462
rs828463
rs4846953
rs11581463
rs828464
rs77124101
rs6693341
rs115071473
rs9786936
rs17765720
rs11805436
rs115956572
rs11807429
rs701170
rs79346025
rs74904648
rs75002551
rs59201794
rs4846954
rs12755388
rs57298062
rs57119321
rs828465
rs79703319
rs76921480
rs57166897
rs75127771
rs56320436
rs828466
rs11806158
rs828467
rs11806817
rs74486547
rs75562551
rs75706458
rs1341973
rs4846956
rs74578471
rs72765665
rs72765667
rs68053172
rs16851659
rs12746891
rs4548449
rs7517370
rs7549147
rs111484011
rs828468
rs183346822
rs12040510
rs186474097
rs78668525
rs149176380
rs114271080
rs116433231
rs828469
rs828470
rs17715058
rs76955748
rs17782420
rs828471
rs863789
rs17715142
rs270854
rs270855
rs270856
rs270857
rs270859
rs270860
rs828475
rs567675502
rs11584333
rs2795048
rs12406944
rs12407923
rs116293385
rs270848
rs270849
rs270850
rs57037382
rs12041375
rs77873697
rs11122501
rs11122502
rs11122503
rs73102039
rs117255963
rs76733556
rs270851
rs143576657
rs270852
rs74146014
rs12409745
rs117908035
rs270853
rs146582518
rs74370882
rs73102042
rs55821720
rs11122504
rs11122505
rs79188874
rs11588569
rs12045434
rs11122506
rs4846958
rs74796283
rs75858596
rs112019142
rs11586796
rs4846959
rs4846960
rs7535049
rs4846962
rs12725239
rs12045894
rs74146015
rs77687527
rs11122507
rs12143844
rs60639477
rs11122508
rs74146017
rs79945273
rs6694936
rs6695213
rs6695328
rs12401331
rs6701574
rs6656262
rs6659195
rs6690823
rs6700411
rs6656678
rs113088552
rs75957105
rs11122509
rs12022656
rs12411046
rs11122510
rs12026674
rs61824802
rs1573010
rs61824803
rs76318294
rs12025498
rs58692151
rs11122511
rs11122512
rs74146024
rs12064881
rs111713276
rs12023508
rs12031576
rs77194221
rs12032675
rs12031283
rs1418132
rs4846963
rs4846964
rs4846965
rs145506990
rs11122513
rs116938129
rs75539257
rs75259920
rs12027414
rs12023074
rs12731028
rs1040897
rs4846966
rs4846967
rs11122514
rs141966789
rs11122516
rs12033367
rs12030210
rs12031310
rs55766038
rs35519378
rs4846969
rs12032944
rs34268709
rs12030804
rs11122517
rs151111900
rs55679423
rs728711
rs77466267
rs6541317
rs7548648
rs10489700
rs7556179
rs11583361
rs11586107
rs11585662
rs11122518
rs10489699
rs7514115
rs80274014
rs12035809
rs4846970
rs57865773
rs60473465
rs77452614
rs74351004
rs113014636
rs116908188
rs61824821
rs75669248
rs12731902
rs12217064
rs17598763
rs151098543
rs139896083
rs11585740
rs11586533
rs11585829
rs73102062
rs16851758
rs34515214
rs12723140
rs12041389
rs184413567
rs117508125
rs190248726
rs147658865
rs12043756
rs55738522
rs12044478
rs61824823
rs4846971
rs77015371
rs61824824
rs16851764
rs2396
rs1361638
rs10429981
rs1418131
rs11122521
rs61824827
rs6676503
rs74532163
rs11590430
rs200165
rs200164
rs140845834
rs12401453
rs117760629
rs61164006
rs191280390
rs144090816
rs200163
rs17598931
rs141113860
rs200162
rs108251
rs12096860
rs76031111
rs200161
rs200160
rs200159
rs200158
rs200157
rs12021687
rs79780221
rs12048353
rs113822007
rs12023570
rs12024407
rs78263152
rs853020
rs853021
rs853022
rs12119841
rs146599300
rs76769726
rs61824833
rs139038330
rs74726720
rs10864749
rs150409875
rs17599080
rs12064727
rs853023
rs12123787
rs116966880
rs4846972
rs4846973
rs74852608
rs11122523
rs77449068
rs76817589
rs6674676
rs1029686
rs79752814
rs701152
rs4029801
rs61824835
rs76586027
rs853024
rs12117278
rs12026061
rs853010
rs190699454
rs853011
rs853012
rs11122524
rs76799694
rs74491417
rs76056295
rs726683
rs4846974
rs1341971
rs117882603
rs117261575
rs77090784
rs10864750
rs10864751
rs1418133
rs12405130
rs12073124
rs12404635
rs1418134
rs79311984
rs11802788
rs11581828
rs4846975
rs1341972
rs853016
rs4846976
rs4846977
rs853017
rs10442711
rs853018
rs853019
rs58930855
rs1954264
rs7539779
rs11122525
rs61823480
rs72767255
rs61823481
rs6675755
rs117730088
rs1637972
rs865907
rs740493
rs740494
rs80154117
rs701153
rs852996
rs852997
rs1773698
rs142300285
rs79108206
rs852998
rs852999
rs853000
rs853001
rs11122526
rs12134987
rs7551973
rs117282505
rs7555103
rs853002
rs72749903
rs10779843
rs853004
rs74142922
rs853005
rs16851868
rs12405891
rs17658260
rs151020836
rs74142924
rs9660101
rs6660476
rs853007
rs853008
rs77404086
rs6661286
rs860460
rs6661407
rs56379735
rs11122528
rs853009
rs862473
rs2530359
rs2530360
rs2354160
rs6671466
rs2494165
rs12042207
rs113628937
rs1101455
rs111876738
rs11586829
rs1101456
rs1101457
rs1101458
rs1637985
rs1637986
rs116234797
rs853424
rs853425
rs12139185
rs58576595
rs853426
rs12140088
rs139236982
rs12143440
rs853428
rs1101459
rs1101460
rs1101461
rs1101462
rs142394962
rs853429
rs11811473
rs113488235
rs853430
rs12410356
rs853431
rs6686475
rs12401519
rs72749911
rs701154
rs701156
rs72749912
rs853434
rs853436
rs701157
rs853437
rs58096845
rs75571736
rs3849295
rs12042923
rs59400867
rs3895711
rs12139982
rs12144051
rs6675897
rs35589973
rs79601495
rs853439
rs11589172
rs853440
rs57686818
rs4328081
rs71654339
rs12409456
rs853441
rs853442
rs853443
rs12410318
rs12409070
rs146698980
rs853444
rs6541320
rs853446
rs16851924
rs6541321
rs72749914
rs11122531
rs10864755
rs7545633
rs6692923
rs853447
rs3904042
rs4846979
rs79241508
rs701164
rs853448
rs11811217
rs853450
rs853452
rs76129771
rs11122534
rs12064669
rs853453
rs2883155
rs56382334
rs1752190
rs74766600
rs76145491
rs77723639
rs1752189
rs4846982
rs74529641
rs740489
rs11122535
rs3904040
rs80056941
rs1637928
rs758216
rs12063832
rs145917325
rs1637930
rs1615876
rs1637931
rs12068056
rs12123188
rs12060563
rs1320459
rs10779844
rs1327696
rs12028224
rs12125477
rs28809913
rs7514317
rs11122537
rs3849297
rs1327710
rs11803605
rs11801670
rs11804015
rs1637934
rs4111080
rs11122538
rs11122539
rs11122540
rs10158685
rs116898530
rs12032965
rs1752188
rs10158214
rs10158697
rs10159064
rs10779845
rs10779846
rs10864757
rs3761945
rs3761946
rs200591
rs3761948
rs3761949
rs11122543
rs56065333
rs73108008
rs72749936
rs72749937
rs72749938
rs60580070
rs59866479
rs73108011
rs56227639
rs1637936
rs3888630
rs11804443
rs740491
rs740492
rs11122544
rs12405885
rs146764450
rs917384
rs1637938
rs11804912
rs56173830
rs16841495
rs16841496
rs73108025
rs11122545
rs12071892
rs12072041
rs1752185
rs1752184
rs74602239
rs1637939
rs1637940
rs4846984
rs1637941
rs1752183
rs4846860
rs1752182
rs1327703
rs1327702
rs886982
rs1752180
rs1637944
rs17658982
rs913155
rs913156
rs73108041
rs886983
rs886984
rs1752179
rs77924625
rs73108045
rs59956935
rs886985
rs886986
rs73108047
rs200594
rs11122546
rs7550462
rs6541324
rs74689156
rs1576575
rs73108050
rs117491990
rs1752178
rs6687291
rs12135272
rs12135204
rs58517463
rs1752177
rs6691073
rs77274253
rs12135414
rs1327700
rs112023750
rs67004831
rs80014824
rs115331025
rs11122547
rs853459
rs58619962
rs11122548
rs12087810
rs1410140
rs200583
rs6676672
rs200584
rs6659511
rs200585
rs2182576
rs200586
rs200587
rs6660200
rs6669837
rs79584011
rs76226065
rs4846985
rs200588
rs2883538
rs6697138
rs4846986
rs172071
rs200579
rs17607298
rs73108076
rs200580
rs200581
rs200582
rs2148581
rs11122549
rs6672787
rs55857911
rs4846987
rs1410139
rs60723340
rs12091639
rs853460
rs11122551
rs11122552
rs853461
rs112571546
rs76625660
rs185667
rs10864760
rs11122553
rs1927253
rs61102255
rs57688428
rs143750272
rs12145487
rs117002047
rs139466741
rs149689721
rs200589
rs200590
rs142942351
rs111977944
rs113943246
rs111949829
rs12141121
rs56982329
rs144056947
rs140135139
rs113656494
rs1101473
rs12092089
rs12096583
rs147910076
rs12089352
rs186391792
rs112493893
rs111957387
rs12094840
rs144651571
rs138617603
rs12057300
rs148888173
rs1359865
rs11122554
rs75717885
rs853463
rs12058420
rs1327697
rs2094306
rs80329182
rs17659489
rs853464
rs853465
rs11122555
rs10864763
rs78869074
rs11122556
rs9651127
rs853467
rs78716965
rs117135386
rs699900
rs78885770
rs12122535
rs11122557
rs1410138
rs853468
rs4846996
rs714214
rs853469
rs11122558
rs141779906
rs1927254
rs10779849
rs12029075
rs4381193
rs16841507
rs9970650
rs149534488
rs147775651
rs12126964
rs12031571
rs4846862
rs61828568
rs12074246
rs76633705
rs78118688
rs4846997
rs4846998
rs9970868
rs12116673
rs11122561
rs11122562
rs75457776
rs76371470
```
