## Supplementary material for "Characterization of shared and ancestry-specific signals driving complex traits using multi-ancestry fine-mapping": susiex_nc3.cs80.cs

```
CS_ID	SNP	BP	REF_ALLELE	ALT_ALLELE	REF_FRQ	BETA	SE	-LOG10P	CS_PIP	OVRL_PIP
1	rs11807834	230272624	A,A	G,G	0.734592,0.906746	0.024788,0.0216411	0.00447775,0.0147003	7.50898,0.850844	0.0658392	0.0672344
1	rs7520068	230253300	A,A	T,T	0.582505,0.55754	0.0218705,-0.00976443	0.00400926,0.00860653	7.31004,0.590795	0.0334525	0.0335332
1	rs4846898	230252218	G,G	A,A	0.582505,0.55754	0.0218227,-0.00992117	0.00400926,0.00860653	7.28093,0.603777	0.0320112	0.0320918
1	rs7549029	230253406	A,A	G,G	0.582505,0.55754	0.0218227,-0.00971506	0.00400926,0.00860653	7.28093,0.586731	0.0312252	0.0313055
1	rs12565365	230251507	A,A	G,G	0.579523,0.55754	0.0216847,-0.010075	0.00400528,0.00860653	7.21027,0.616636	0.0284112	0.0284909
1	rs4846832	230250676	A,A	G,G	0.579523,0.55754	0.0216847,-0.010075	0.00400528,0.00860653	7.21027,0.616636	0.0284112	0.0284909
1	rs754265	230249435	G,G	A,A	0.578529,0.558532	0.0216777,-0.0100774	0.00400399,0.00860854	7.21027,0.616636	0.0282583	0.0283382
1	rs754666	230250182	C,C	T,T	0.578529,0.55754	0.0216777,-0.010075	0.00400399,0.00860653	7.21027,0.616636	0.0281539	0.0282338
1	rs880329	230246886	A,A	G,G	0.578529,0.542659	0.0215861,-0.00994576	0.00400399,0.00858064	7.15483,0.608327	0.0253024	0.0253812
1	rs880328	230246806	C,C	T,T	0.578529,0.542659	0.0215861,-0.00984182	0.00400399,0.00858064	7.15483,0.599652	0.0249821	0.0250606
1	rs10489614	230247369	A,A	G,G	0.578529,0.542659	0.0215379,-0.00994576	0.00400399,0.00858064	7.12575,0.608327	0.0237584	0.0238369
1	rs12086717	230255859	T,T	C,C	0.580517,0.555556	0.0214453,-0.0101102	0.00400659,0.00860262	7.06177,0.619976	0.0203555	0.0204343
1	rs12083455	230253034	T,T	C,C	0.579523,0.55754	0.0214383,-0.00997577	0.00400528,0.00860653	7.06177,0.608327	0.0203528	0.0204311
1	rs12078342	230252950	A,A	G,G	0.579523,0.55754	0.0214383,-0.00992117	0.00400528,0.00860653	7.06177,0.603777	0.0202175	0.0202957
1	rs6697219	230248266	A,A	G,G	0.578529,0.542659	0.0214462,-0.00953978	0.00400399,0.00858064	7.07066,0.574738	0.0200794	0.0201569
1	rs7512794	230253247	T,T	C,C	0.579523,0.55754	0.0214383,-0.00986315	0.00400528,0.00860653	7.06177,0.598958	0.0200754	0.0201535
1	rs67215573	230230372	C,C	T,T	0.571571,0.540675	0.0213381,-0.0105133	0.00399544,0.00857778	7.0332,0.65692	0.0200684	0.0201496
1	rs4412597	230242755	A,A	G,G	0.578529,0.542659	0.0213837,-0.00989132	0.00400399,0.00858064	7.0332,0.603777	0.0193162	0.0193939
1	rs910500	230244458	G,G	A,A	0.578529,0.542659	0.0213837,-0.00989132	0.00400399,0.00858064	7.0332,0.603777	0.0193022	0.01938
1	rs910498	230243837	C,C	G,G	0.578529,0.541667	0.0213837,-0.00984016	0.00400399,0.00857919	7.0332,0.599652	0.019208	0.0192857
1	rs2078219	230242962	T,T	C,C	0.578529,0.542659	0.0213837,-0.00984182	0.00400399,0.00858064	7.0332,0.599652	0.0191997	0.0192773
1	rs56230791	230245015	C,C	T,T	0.578529,0.541667	0.0213408,-0.00999356	0.00400399,0.00857919	7.00755,0.612476	0.0184951	0.0185729
1	rs7529009	230232080	G,G	A,A	0.572565,0.544643	0.0213015,-0.0100879	0.00399661,0.00858363	7.00755,0.619976	0.0182434	0.0183225
1	rs11585739	230245900	C,C	T,T	0.578529,0.541667	0.0213408,-0.00984016	0.00400399,0.00857919	7.00755,0.599652	0.0181708	0.0182483
1	rs12564901	230244337	C,C	G,G	0.578529,0.541667	0.0213408,-0.00984016	0.00400399,0.00857919	7.00755,0.599652	0.0181708	0.0182483
1	rs11806744	230246454	T,T	C,C	0.578529,0.542659	0.0213408,-0.00984182	0.00400399,0.00858064	7.00755,0.599652	0.0181629	0.0182404
1	rs1963152	230245436	A,A	G,G	0.578529,0.541667	0.0213408,-0.00979067	0.00400399,0.00857919	7.00755,0.595539	0.0180616	0.018139
1	rs2883027	230239257	G,G	A,A	0.577535,0.540675	0.021334,-0.00973181	0.00400272,0.00857778	7.00755,0.590795	0.0180326	0.0181102
1	rs2057231	230231546	C,C	T,T	0.573559,0.544643	0.0212602,-0.0101319	0.0039978,0.00858363	6.9791,0.623697	0.0172824	0.0173616
1	rs10864691	230240450	A,A	T,T	0.578529,0.542659	0.0212931,-0.00983347	0.00400399,0.00858064	6.9791,0.598958	0.0170614	0.0171387
1	rs3811489	230239259	C,C	T,T	0.577535,0.540675	0.0212863,-0.00973181	0.00400272,0.00857778	6.9791,0.590795	0.0169561	0.0170335
1	rs10864692	230240469	A,A	G,G	0.578529,0.542659	0.0212931,-0.00968584	0.00400399,0.00858064	6.9791,0.586731	0.0167595	0.0168365
1	rs4582798	230239628	T,T	C,C	0.578529,0.541667	0.0212502,-0.00973341	0.00400399,0.00857919	6.95355,0.590795	0.0159594	0.0160364
1	rs2057234	230233014	T,T	A,A	0.576541,0.545635	0.0211891,-0.010193	0.00400146,0.00858518	6.92522,0.628716	0.0159551	0.0160329
1	rs1998068	230238063	G,G	C,C	0.577535,0.541667	0.0211529,-0.0100827	0.00400272,0.00857919	6.89978,0.619976	0.015173	0.0152503
1	rs11122314	230236011	T,T	C,C	0.576541,0.546627	0.0211463,-0.0101457	0.00400146,0.00858677	6.89978,0.624548	0.0150157	0.0150933
2	rs149282566	230467023	A,NA	G,NA	0.985089,NA	0.0457867,NA	0.0163138,NA	2.30047,NA	0.0196086	0.0389127
2	rs6678475	230280114	T,NA	C,NA	0.971173,NA	0.0463779,NA	0.0118166,NA	4.0615,NA	0.0193041	0.0382794
2	rs17598179	230532548	A,NA	G,NA	0.965209,NA	0.0451397,NA	0.0107893,NA	4.54249,NA	0.0151812	0.0303184
2	rs181476129	230059060	C,NA	G,NA	0.965209,NA	0.0394193,NA	0.0107893,NA	3.58731,NA	0.0142683	0.0283359
2	rs77491833	230483929	C,NA	T,NA	0.973161,NA	0.047085,NA	0.0122339,NA	3.92546,NA	0.0107226	0.02141
2	rs115796101	230530706	C,NA	G,NA	0.967197,NA	0.0431756,NA	0.0111,NA	3.99838,NA	0.0098139	0.019619
2	rs143333826	229797348	A,NA	G,NA	0.99006,NA	0.0575626,NA	0.01993,NA	2.41183,NA	0.00909786	0.0181307
2	rs115916197	230085699	A,NA	G,NA	0.965209,NA	0.0371376,NA	0.0107893,NA	3.23862,NA	0.00874309	0.0174008
2	rs79414537	230439254	A,NA	G,NA	0.977137,NA	0.0497756,NA	0.0132281,NA	3.77476,NA	0.00811037	0.0162154
2	rs11584394	229942723	T,NA	C,NA	0.954274,NA	0.0314992,NA	0.00946506,NA	3.05806,NA	0.00807587	0.016104
2	rs80265285	230420544	G,NA	A,NA	0.94831,NA	0.0172392,NA	0.00893021,NA	1.27122,NA	0.00652391	0.0130499
2	rs116394121	229958867	T,NA	A,NA	0.95328,NA	0.0305665,NA	0.0093687,NA	2.95708,NA	0.00652084	0.0130123
2	rs148063274	230493922	A,NA	G,NA	0.984095,NA	-0.0419681,NA	0.0158037,NA	2.10143,NA	0.00608372	0.0121508
2	rs139475537	229920061	T,NA	C,NA	0.956262,NA	0.0312966,NA	0.00966771,NA	2.91831,NA	0.00506258	0.0101124
2	rs150934840	230269949	A,A	G,G	0.883698,0.991071	-0.010762,0.102312	0.00616728,0.0454422	1.09162,1.6134	0.00485667	0.00970327
2	rs3748009	230385148	T,T	C,C	0.607356,0.271825	-0.00883561,-0.0207087	0.00404873,0.00960817	1.53632,1.50673	0.00476255	0.00956024
2	rs3761944	230388989	C,C	G,G	0.607356,0.268849	-0.00897099,-0.0203058	0.00404873,0.00964152	1.57336,1.45348	0.00471501	0.00946507
2	rs2401084	230180071	G,G	A,A	0.76839,0.592262	-0.0136933,-0.00773283	0.00468673,0.00869873	2.45828,0.4271	0.00459522	0.00900776
2	rs17765720	230515825	C,C	T,T	0.958251,0.993056	0.0371748,0.0357518	0.00988495,0.0514752	3.77107,0.312167	0.00446906	0.00896383
2	rs3789629	230387283	G,G	A,A	0.607356,0.267857	-0.00878596,-0.0205717	0.00404873,0.00965281	1.52284,1.4805	0.00443983	0.00891363
2	rs66815418	230322067	T,T	C,C	0.885686,0.953373	0.00711614,0.0665592	0.0062137,0.0202746	0.598406,2.98821	0.00412215	0.00823829
2	rs2895927	230182053	G,G	T,T	0.784294,0.585317	-0.0132743,-0.0101783	0.00480694,0.0086766	2.24003,0.618403	0.00403259	0.00790473
2	rs7544981	230267223	C,C	A,A	0.880716,0.990079	-0.0101081,0.0979629	0.00610001,0.0431319	1.01096,1.63578	0.00392946	0.00785541
2	rs78020864	230088682	NA,C	NA,T	NA,0.988095	NA,-0.100297	NA,0.0394133	NA,1.96117	0.00390777	0.00780678
2	rs6678813	230405641	T,T	C,C	0.616302,0.267857	-0.00799278,-0.0217872	0.00406582,0.00965281	1.30701,1.61974	0.00387729	0.00778482
2	rs10082048	230192095	T,T	C,C	0.208748,0.411706	0.0138068,0.00873488	0.00486487,0.00868585	2.34305,0.50226	0.00376001	0.00737291
2	rs10779822	230194513	C,C	A,A	0.208748,0.411706	0.0137591,0.00887784	0.00486487,0.00868585	2.32972,0.513241	0.00371422	0.00728352
2	rs6663181	230187526	G,G	T,T	0.210736,0.41369	0.0136558,0.00843523	0.00484796,0.00867965	2.31424,0.480002	0.00347097	0.00680778
2	rs12073983	230189618	A,A	G,G	0.209742,0.414683	0.0136795,0.00843227	0.00485638,0.0086766	2.31424,0.480002	0.00346061	0.0067877
2	rs12077926	230189511	T,T	C,C	0.209742,0.412698	0.0136363,0.00843823	0.00485638,0.00868273	2.30221,0.480002	0.00338561	0.00664115
2	rs4548449	230524112	A,A	G,G	0.957256,0.985119	0.0365719,0.00294016	0.00977441,0.0353055	3.7379,0.0298248	0.00334371	0.0067111
2	rs4846892	230186714	C,C	T,T	0.210736,0.41369	0.0135167,0.00877768	0.00484796,0.00867965	2.27559,0.506019	0.00331317	0.00649941
2	rs2279432	230400355	C,C	T,T	0.61829,0.267857	-0.0075466,-0.0220764	0.00406983,0.00965281	1.19586,1.65378	0.00329008	0.00660719
2	rs12084370	230186179	T,T	C,C	0.789264,0.587302	-0.0134257,-0.00917156	0.00484796,0.00868273	2.25051,0.536359	0.00326256	0.00640056
2	rs187488067	230429144	NA,T	NA,G	NA,0.998016	NA,-0.230221	NA,0.0960615	NA,1.78125	0.00322525	0.00644772
2	rs4846891	230183199	C,C	G,G	0.784294,0.581349	-0.0130336,-0.00953834	0.00480694,0.0086648	2.17394,0.567067	0.00322032	0.00631786
2	rs73111985	230320338	A,A	G,G	0.88668,0.953373	0.00673478,0.0646572	0.00623739,0.0202746	0.552445,2.84548	0.00316682	0.0063319
2	rs4846850	230402995	G,G	A,A	0.617296,0.267857	-0.00758782,-0.0216951	0.00406782,0.00965281	1.20666,1.60897	0.0031463	0.00631862
2	rs77120293	230523020	T,NA	C,NA	0.988072,NA	-0.0486571,NA	0.0182119,NA	2.12227,NA	0.00314627	0.00629513
2	rs4846893	230186778	T,T	C,C	0.210736,0.41369	0.0134735,0.00848485	0.00484796,0.00867965	2.26366,0.483738	0.00313739	0.00615582
2	rs17713580	230489484	A,A	C,C	0.966203,0.987103	0.0397499,0.0111424	0.0109412,0.0378862	3.5527,0.114254	0.00310883	0.00623255
2	rs16851924	230684038	C,C	T,T	0.936382,0.77877	-0.022172,-0.00389645	0.00810069,0.0102986	2.20766,0.151705	0.00307069	0.00613194
2	rs877968	230180447	A,A	G,G	0.782306,0.593254	-0.0125782,-0.0108279	0.00479102,0.00870204	2.06271,0.670823	0.00304291	0.00597176
2	rs140094357	230684212	C,NA	T,NA	0.964215,NA	-0.0301931,NA	0.0106439,NA	2.34114,NA	0.00286169	0.00572419
2	rs79249024	230310749	A,A	G,G	0.888668,0.953373	0.00831995,0.0638932	0.00628579,0.0202746	0.731348,2.78915	0.00283525	0.0056705
2	rs76753937	230311505	T,T	C,C	0.889662,0.953373	0.00833892,0.0637269	0.00631051,0.0202746	0.729655,2.77697	0.00276101	0.00552223
2	rs4846979	230685079	G,G	A,A	0.439364,0.649802	-0.00831691,-0.0181024	0.0039837,0.00896099	1.43389,1.36282	0.00272635	0.00545399
2	rs55885665	230352085	A,NA	G,NA	0.939364,NA	0.0277899,NA	0.00828432,NA	3.09962,NA	0.00270015	0.00540477
2	rs77934293	230440116	T,T	C,C	0.969185,0.980159	0.038204,-0.0391615	0.0114407,0.0306528	3.07576,0.695949	0.00269045	0.00539039
2	rs184928758	230426500	A,NA	G,NA	0.988072,NA	0.0360551,NA	0.0182119,NA	1.3212,NA	0.00257224	0.00514179
2	rs28408904	230181948	G,G	C,C	0.784294,0.583333	-0.0127549,-0.00784624	0.00480694,0.00867062	2.09866,0.437104	0.00234338	0.00460247
2	rs2144296	230263835	G,G	A,A	0.532803,0.331349	0.0119809,-0.0177215	0.00396284,0.00908156	2.60203,1.29233	0.0023233	0.004647
2	rs2144297	230263844	C,C	T,T	0.532803,0.332341	0.0119809,-0.0176609	0.00396284,0.00907473	2.60203,1.28705	0.00232162	0.00464368
2	rs113547865	230133520	A,NA	G,NA	0.970179,NA	0.0258527,NA	0.0116239,NA	1.58266,NA	0.00230275	0.00459862
2	rs182630887	230224668	NA,C	NA,A	NA,0.968254	NA,0.0510507	NA,0.0243817	NA,1.44037	0.00226268	0.00452885
2	rs139236982	230664497	A,A	G,G	0.935388,0.987103	0.00849221,0.112113	0.00804241,0.0378862	0.536106,2.51083	0.00221152	0.00442269
2	rs28536066	230181585	C,C	T,T	0.784294,0.583333	-0.01262,-0.00794631	0.00480694,0.00867062	2.06271,0.444393	0.00219235	0.00430679
2	rs4550095	230181238	A,A	G,G	0.784294,0.587302	-0.01262,-0.00790492	0.00480694,0.00868273	2.06271,0.44057	0.00217177	0.00426651
2	rs16851477	230440581	A,A	T,T	0.969185,0.980159	0.0373129,-0.0386447	0.0114407,0.0306528	2.95522,0.683175	0.00215555	0.00431964
2	rs58930855	230641038	A,A	G,G	0.95328,0.984127	0.0101528,0.0995904	0.0093687,0.0342017	0.555171,2.44455	0.00215281	0.00430711
2	rs116234797	230663115	A,A	T,T	0.935388,0.987103	0.00749503,0.112204	0.00804241,0.0378862	0.454237,2.51423	0.00212341	0.00424671
2	rs113799794	230335878	A,A	G,G	0.67992,0.861111	-0.00928636,0.0197364	0.0042382,0.0123606	1.54601,0.957313	0.0021133	0.00424093
2	rs4550094	230181150	A,A	G,G	0.784294,0.581349	-0.0125705,-0.00779334	0.00480694,0.0086648	2.0496,0.433649	0.00210052	0.00412709
2	rs4846890	230182910	A,A	G,G	0.784294,0.583333	-0.0125705,-0.0077509	0.00480694,0.00867062	2.0496,0.430204	0.00209473	0.00411563
2	rs28429901	230184102	T,T	C,C	0.784294,0.583333	-0.0125705,-0.00769856	0.00480694,0.00867062	2.0496,0.426433	0.00208487	0.00409631
2	rs12748691	230629379	G,NA	A,NA	0.99006,NA	-0.0513494,NA	0.01993,NA	2.00083,NA	0.00206937	0.00414128
2	rs28693708	230185342	G,G	A,A	0.784294,0.583333	-0.0125705,-0.00759786	0.00480694,0.00867062	2.0496,0.419212	0.00206621	0.00405977
2	rs4846926	230336287	G,G	A,A	0.67992,0.861111	-0.00924219,0.0196813	0.0042382,0.0123606	1.53452,0.953406	0.0020485	0.00411095
2	rs4846929	230343703	G,G	C,C	0.946322,0.419643	0.00583455,-0.0268573	0.00877248,0.00866195	0.295859,2.71417	0.00198199	0.0039749
2	rs28710950	230177183	A,A	C,C	0.796223,0.578373	-0.0123163,-0.00937197	0.00490845,0.00865635	1.91721,0.554466	0.00194591	0.00383738
2	rs57444598	230343085	T,T	C,C	0.946322,0.419643	0.00560558,-0.026807	0.00877248,0.00866195	0.281643,2.70565	0.00193192	0.00387455
2	rs12076984	230186011	G,G	A,A	0.789264,0.583333	-0.012773,-0.00750194	0.00484796,0.00867062	2.07466,0.412377	0.00192788	0.00378893
2	rs11122464	230342738	A,A	G,G	0.946322,0.419643	0.00547283,-0.026807	0.00877248,0.00866195	0.273503,2.70565	0.00192126	0.0038532
2	rs2281719	230297659	T,T	C,C	0.39165,0.74504	0.00570599,-0.0188892	0.00405055,0.00980793	0.798807,1.26668	0.00191892	0.0038349
2	rs11584251	230238152	G,NA	A,NA	0.992048,NA	0.0597004,NA	0.0222601,NA	2.13552,NA	0.00191733	0.00384107
2	rs35532120	230421565	G,G	A,A	0.847913,0.969246	0.00731117,0.0397104	0.00550577,0.0247591	0.734693,0.9636	0.00186583	0.00374078
2	rs28516692	230180919	G,G	A,A	0.782306,0.587302	-0.012206,-0.00810054	0.00479102,0.00868273	1.9648,0.454883	0.00183872	0.00361426
2	rs28464281	230180894	G,G	A,A	0.782306,0.587302	-0.012206,-0.00810054	0.00479102,0.00868273	1.9648,0.454883	0.00183872	0.00361426
2	rs2281718	230297778	T,T	A,A	0.390656,0.74504	0.00570858,-0.018693	0.00405239,0.00980793	0.798807,1.2467	0.00183809	0.00367339
2	rs139996907	230369397	NA,G	NA,T	NA,0.930556	NA,0.0350913	NA,0.0168156	NA,1.43293	0.00182786	0.00365959
2	rs2401083	230180090	G,G	A,A	0.782306,0.587302	-0.0121162,-0.00863394	0.00479102,0.00868273	1.94156,0.494799	0.00182582	0.00358911
2	rs72765643	230506115	T,NA	C,NA	0.979125,NA	0.0285519,NA	0.0138296,NA	1.40932,NA	0.00177404	0.00354943
2	rs4285705	230188418	T,T	C,C	0.888668,0.647817	-0.015963,-0.0103434	0.00628579,0.00894938	1.95468,0.60594	0.00176573	0.00348822
2	rs61823482	230656737	A,NA	G,NA	0.988072,NA	0.0429773,NA	0.0182119,NA	1.73797,NA	0.00172209	0.00344942
2	rs10864727	230297939	G,G	A,A	0.390656,0.746032	0.00570858,-0.0183754	0.00405239,0.00982053	0.798807,1.21234	0.00171822	0.00343396
2	rs144682015	230441661	A,A	G,G	0.969185,0.969246	0.0373129,-0.0255021	0.0114407,0.0247591	2.95522,0.518548	0.00171551	0.00343851
2	rs76544715	230148243	NA,T	NA,C	NA,0.946429	NA,0.0392803	NA,0.0189842	NA,1.41413	0.00170634	0.00341099
2	rs75127771	230520390	T,T	C,C	0.988072,0.989087	-0.0505194,-0.0097537	0.0182119,0.0411453	2.25669,0.0901158	0.00168028	0.00336488
2	rs6683205	230211473	T,T	C,C	0.389662,0.715278	-0.0136199,0.00580915	0.00405425,0.00947229	3.10729,0.267853	0.00167003	0.0033486
2	rs16851484	230442688	T,T	C,C	0.969185,0.970238	0.0375358,-0.0238291	0.0114407,0.0251555	2.98514,0.464073	0.00166686	0.00334106
2	rs3895711	230676987	T,T	A,A	0.934394,0.781746	-0.0196201,-0.00983998	0.00798549,0.0103488	1.85352,0.46637	0.00164935	0.0032967
2	rs7515331	230186844	C,C	T,T	0.888668,0.647817	-0.0158277,-0.0102021	0.00628579,0.00894938	1.92804,0.594662	0.00164602	0.0032523
2	rs7515161	230186707	C,C	T,T	0.888668,0.647817	-0.0158277,-0.0101503	0.00628579,0.00894938	1.92804,0.590548	0.00163654	0.0032336
2	rs116898530	230705525	NA,A	NA,G	NA,0.989087	NA,-0.0907274	NA,0.0411453	NA,1.56145	0.00162911	0.0032606
2	rs116257428	230452245	G,NA	A,NA	0.952286,NA	0.0216564,NA	0.00927543,NA	1.70879,NA	0.00162572	0.0032509
2	rs147260834	230516469	G,NA	C,NA	0.981113,NA	0.0317504,NA	0.0145245,NA	1.54035,NA	0.00162077	0.00324371
2	rs10779835	230299949	C,C	T,T	0.390656,0.74504	0.00570858,-0.0180151	0.00405239,0.00980793	0.798807,1.17887	0.00161462	0.0032271
2	rs11122467	230352791	A,A	T,T	0.946322,0.417659	0.00550118,-0.0262931	0.00877248,0.00866769	0.275236,2.61661	0.0016099	0.00322905
2	rs74916973	230040580	T,NA	A,NA	0.986084,NA	-0.0273356,NA	0.0168779,NA	0.977508,NA	0.00159514	0.00317919
2	rs11584183	230130712	C,C	T,T	0.779324,0.951389	0.0152329,0.0120688	0.00476763,0.0198773	2.85451,0.26461	0.00159266	0.00317844
2	rs4846933	230347544	C,C	T,T	0.945328,0.417659	0.00572299,-0.0261967	0.00869693,0.00866769	0.291998,2.60062	0.00157978	0.00316861
2	rs10864726	230296153	T,T	C,C	0.399602,0.770833	0.0062392,-0.0146488	0.00403651,0.0101706	0.913004,0.824542	0.00156495	0.00312702
2	rs1546954	230303848	G,G	T,T	0.390656,0.74504	0.00589512,-0.0172847	0.00405239,0.00980793	0.836406,1.10782	0.00156393	0.00312575
2	rs12044702	230339868	T,T	C,C	0.946322,0.418651	0.00566794,-0.0260926	0.00877248,0.0086648	0.285493,2.58486	0.00154465	0.00309823
2	rs7529965	230432227	C,C	T,T	0.732604,0.951389	-0.0015207,0.055521	0.00446712,0.0198773	0.134576,2.28241	0.00152139	0.00304513
2	rs11122453	230303611	A,A	C,C	0.390656,0.74504	0.00594176,-0.0169472	0.00405239,0.00980793	0.84593,1.0757	0.0015135	0.00302499
2	rs61824830	230605576	T,NA	C,NA	0.980119,NA	0.0337156,NA	0.0141639,NA	1.76209,NA	0.00149071	0.00298428
2	rs2273966	230386341	A,A	T,T	0.672962,0.871032	-0.00940272,0.0166953	0.00421449,0.012754	1.59044,0.720051	0.00147262	0.00295643
2	rs4846921	230304352	A,A	G,G	0.390656,0.742063	0.00584847,-0.0170138	0.00405239,0.00977071	0.826932,1.08815	0.00147233	0.00294284
2	rs12405296	230374276	C,C	T,T	0.946322,0.417659	0.00540918,-0.0260024	0.00877248,0.00866769	0.269627,2.56856	0.00147039	0.00294936
2	rs4846914	230295691	A,A	G,G	0.398608,0.770833	0.00624181,-0.0141622	0.0040382,0.0101706	0.913004,0.78573	0.001458	0.00291339
2	rs4466664	230370155	G,G	C,C	0.946322,0.417659	0.00518385,-0.0260024	0.00877248,0.00866769	0.256041,2.56856	0.00145766	0.00292383
2	rs201150764	230001772	NA,G	NA,A	NA,0.962302	NA,0.0476291	NA,0.0224433	NA,1.47082	0.00144774	0.00289651
2	rs12030887	230364465	T,T	C,C	0.946322,0.416667	0.00513788,-0.0260112	0.00877248,0.00867062	0.253296,2.56856	0.00144447	0.00289742
2	rs2281721	230297136	T,T	C,C	0.390656,0.770833	0.00575521,-0.0172605	0.00405239,0.0101706	0.808133,1.04731	0.00144365	0.00288526
2	rs151211297	230128011	A,NA	G,NA	0.985089,NA	0.0456259,NA	0.0163138,NA	2.28721,NA	0.00143558	0.00286993
2	rs11122450	230301811	G,G	T,T	0.390656,0.744048	0.00557339,-0.0176976	0.00405239,0.00979543	0.772042,1.14994	0.00143273	0.0028639
2	rs11122454	230304051	T,T	C,C	0.390656,0.744048	0.00575521,-0.0171175	0.00405239,0.00979543	0.808133,1.09393	0.00143201	0.00286231
2	rs72651071	230308122	T,NA	C,NA	0.984095,NA	0.043502,NA	0.0158037,NA	2.22829,NA	0.00143174	0.00286597
2	rs79264496	229951981	NA,G	NA,C	NA,0.962302	NA,0.0476401	NA,0.0224433	NA,1.47134	0.00142675	0.00285487
2	rs12033321	230365641	G,G	A,A	0.945328,0.417659	0.00525303,-0.0259543	0.00869693,0.00866769	0.262937,2.56065	0.00142652	0.0028615
2	rs16851486	230442764	T,T	C,C	0.969185,0.970238	0.0373773,-0.0192444	0.0114407,0.0251555	2.96385,0.352361	0.00140788	0.0028222
2	rs4846940	230384271	T,T	C,C	0.946322,0.400794	0.00584905,-0.02607	0.00877248,0.00872277	0.296767,2.55263	0.00138779	0.00278418
2	rs2144300	230294916	T,T	C,C	0.399602,0.804563	0.00651362,-0.0125346	0.00403651,0.01078	0.972252,0.610963	0.00137302	0.00274356
2	rs60122995	230309264	A,A	G,G	0.873757,0.953373	0.00745442,0.0584026	0.00595306,0.0202746	0.676754,2.40126	0.00137134	0.00274454
2	rs12025964	230362213	T,T	G,G	0.946322,0.414683	0.00527121,-0.0257841	0.00877248,0.0086766	0.261283,2.52846	0.00137045	0.00274907
2	rs6691461	230384582	T,T	C,C	0.946322,0.400794	0.00584905,-0.0260236	0.00877248,0.00872277	0.296767,2.54507	0.00136909	0.00274669
2	rs16851511	230466019	C,C	T,T	0.969185,0.959325	0.0373501,0.0166939	0.0114407,0.0216401	2.9602,0.356104	0.00136294	0.00273185
2	rs61823561	229907437	G,NA	A,NA	0.985089,NA	-0.0252436,NA	0.0163138,NA	0.914447,NA	0.00136199	0.00271749
2	rs10864733	230362842	G,G	A,A	0.946322,0.414683	0.00527121,-0.0257379	0.00877248,0.0086766	0.261283,2.52093	0.00135196	0.00271199
2	rs11122474	230378682	T,T	C,C	0.945328,0.417659	0.00561519,-0.0257115	0.00869693,0.00866769	0.285247,2.52093	0.00134594	0.00269991
2	rs4846927	230336965	T,T	C,C	0.687873,0.896825	-0.00871752,0.0218947	0.00426697,0.0140528	1.38668,0.923629	0.00134128	0.00269142
2	rs17315646	230295307	G,G	C,C	0.399602,0.769841	0.00633221,-0.0129589	0.00403651,0.0101552	0.932891,0.694806	0.00132901	0.00265584
2	rs28815489	230178715	G,G	A,A	0.794235,0.571429	-0.0117737,-0.00768334	0.00489079,0.00863795	1.79398,0.427428	0.0013193	0.00260412
2	rs7531956	230363950	G,G	A,A	0.946322,0.415675	0.00527121,-0.0256319	0.00877248,0.00867359	0.261283,2.50515	0.00131796	0.0026438
2	rs2273965	230386174	T,T	C,C	0.946322,0.400794	0.00598327,-0.0258274	0.00877248,0.00872277	0.305213,2.51325	0.00130135	0.00261081
2	rs73114070	230367287	G,G	C,C	0.673956,0.854167	-0.00903751,0.0162904	0.0042178,0.0121117	1.493,0.748069	0.00129785	0.00260536
2	rs4846938	230375179	C,C	G,G	0.946322,0.414683	0.00545518,-0.0255436	0.00877248,0.0086766	0.272427,2.48941	0.00128661	0.00258095
2	rs73102039	230534238	G,G	A,A	0.950298,0.990079	0.0308133,0.0330964	0.00909753,0.0431319	3.15082,0.353708	0.00128361	0.00257742
2	rs77814294	230520501	C,NA	T,NA	0.981113,NA	0.0301874,NA	0.0145245,NA	1.42395,NA	0.001283	0.00256813
2	rs12409456	230680933	T,T	C,C	0.936382,0.780754	-0.0185871,-0.00945482	0.00810069,0.0103319	1.66232,0.443536	0.00127536	0.00254942
2	rs3748006	230384937	C,C	T,T	0.945328,0.400794	0.00584455,-0.0257772	0.00869693,0.00872277	0.299671,2.50515	0.00125956	0.0025271
2	rs35589973	230679171	G,G	A,A	0.935388,0.780754	-0.018551,-0.0100103	0.00804241,0.0103319	1.67625,0.478067	0.00125934	0.00251757
2	rs57686818	230680024	G,G	A,A	0.935388,0.781746	-0.0185959,-0.00984128	0.00804241,0.0103488	1.68266,0.466451	0.00125786	0.00251462
2	rs57894556	230443756	A,A	G,G	0.966203,0.969246	0.0357994,-0.0141712	0.0109412,0.0247591	2.97145,0.246358	0.00125698	0.00252044
2	rs73114022	230331154	A,A	G,G	0.824056,0.729167	-0.00308691,0.0243303	0.00519247,0.0096192	0.25792,1.94204	0.00125449	0.00251428
2	rs79098618	230390448	NA,G	NA,A	NA,0.965278	NA,-0.0470169	NA,0.0233493	NA,1.35607	0.001253	0.00250813
2	rs4846913	230294715	A,A	C,C	0.399602,0.804563	0.00633221,-0.0125869	0.00403651,0.01078	0.932891,0.614458	0.00124515	0.00248827
2	rs71654330	230619062	T,NA	C,NA	0.99006,NA	-0.046757,NA	0.01993,NA	1.72186,NA	0.0012418	0.00248607
2	rs4328081	230680039	A,A	G,G	0.935388,0.781746	-0.018551,-0.00984128	0.00804241,0.0103488	1.67625,0.466451	0.00124072	0.00248038
2	rs16851142	230352134	A,A	G,G	0.934394,0.417659	-0.000134567,-0.0255636	0.00798549,0.00866769	0.00587863,2.4969	0.00123136	0.00247008
2	rs139850698	230333093	A,NA	G,NA	0.989066,NA	-0.045576,NA	0.0190121,NA	1.78198,NA	0.001211	0.00242631
2	rs75336667	230138440	T,NA	C,NA	0.99006,NA	0.0495034,NA	0.01993,NA	1.88617,NA	0.00120385	0.00240803
2	rs28415206	230176827	G,G	T,T	0.796223,0.578373	-0.0115903,-0.00817949	0.00490845,0.00865635	1.73967,0.462554	0.00118525	0.00234037
2	rs7537056	230364018	C,C	T,T	0.934394,0.417659	-0.000721275,-0.0253695	0.00798549,0.00866769	0.0324378,2.46553	0.00118179	0.00237068
2	rs79867492	230435484	A,A	T,T	0.83499,0.886905	0.0202773,-0.00298342	0.00532652,0.0134972	3.85158,0.0835139	0.0011765	0.00236437
2	rs12401727	230369218	A,A	G,G	0.945328,0.414683	0.00512016,-0.0252984	0.00869693,0.0086766	0.254893,2.44992	0.00117183	0.00235084
2	rs115546152	230663931	G,NA	A,NA	0.966203,NA	-0.0269202,NA	0.0109412,NA	1.85772,NA	0.0011639	0.00232998
2	rs2139770	230172844	C,C	T,T	0.796223,0.578373	-0.0113643,-0.0090421	0.00490845,0.00865635	1.68615,0.528378	0.00115641	0.00228359
2	rs74967416	230444589	T,T	C,C	0.952286,0.958333	-0.0224543,-0.00259483	0.00927543,0.0213919	1.81009,0.0440939	0.00115286	0.00230888
2	rs10442710	230639655	T,NA	G,NA	0.946322,NA	0.0146481,NA	0.00877248,NA	1.02244,NA	0.00113854	0.00227828
2	rs12045859	230408512	T,T	G,G	0.982107,0.831349	0.0282844,0.018403	0.014915,0.0114161	1.23724,0.970789	0.00113599	0.00227643
2	rs190817493	230398437	NA,T	NA,A	NA,0.967262	NA,0.0444741	NA,0.0240217	NA,1.19307	0.00113526	0.00227339
2	rs139757393	230396989	NA,C	NA,G	NA,0.967262	NA,0.0444741	NA,0.0240217	NA,1.19307	0.00113526	0.00227339
2	rs10864728	230304914	G,G	A,A	0.390656,0.742063	0.00594176,-0.0151185	0.00405239,0.00977071	0.84593,0.91441	0.00113395	0.00226683
2	rs73102042	230536749	C,C	T,T	0.978131,0.994048	0.0284817,-0.082996	0.0135185,0.0555718	1.45433,0.868675	0.00113349	0.00226886
2	rs3789632	230388105	T,T	C,C	0.945328,0.397817	0.00593174,-0.0253226	0.00869693,0.00873368	0.305213,2.4273	0.00112945	0.00226602
2	rs10489615	230304988	G,G	A,A	0.390656,0.742063	0.00594176,-0.0150714	0.00405239,0.00977071	0.84593,0.910269	0.00112599	0.00225091
2	rs11122455	230304930	G,G	C,C	0.390656,0.742063	0.00594176,-0.0150714	0.00405239,0.00977071	0.84593,0.910269	0.00112599	0.00225091
2	rs150749696	229879268	G,NA	A,NA	0.986084,NA	0.0400243,NA	0.0168779,NA	1.75152,NA	0.00111896	0.00223957
2	rs12088696	230195682	G,G	A,A	0.21173,0.396825	0.0116693,0.00673158	0.00483962,0.00873739	1.79861,0.355519	0.00111874	0.00220507
2	rs41310553	229787055	A,NA	G,NA	0.986084,NA	0.0371245,NA	0.0168779,NA	1.5554,NA	0.00111602	0.00223711
2	rs1321257	230305312	A,A	G,G	0.390656,0.742063	0.00594176,-0.0149253	0.00405239,0.00977071	0.84593,0.897484	0.00110179	0.00220256
2	rs6541306	230351940	T,T	C,C	0.658052,0.683532	-0.00609224,0.0202591	0.00416802,0.00919092	0.842141,1.56056	0.00109773	0.00220328
2	rs3789633	230388245	G,G	A,A	0.945328,0.40377	0.00679537,-0.0251125	0.00869693,0.00871223	0.361915,2.40384	0.00109027	0.00218741
2	rs117956104	230035266	NA,A	NA,G	NA,0.959325	NA,0.0424612	NA,0.0216401	NA,1.30326	0.00108705	0.00217484
2	rs1467469	230192848	C,C	T,T	0.112326,0.356151	0.0150614,0.00873705	0.00626142,0.00892676	1.79173,0.484517	0.00107243	0.00212103
2	rs77677190	230446985	T,T	C,C	0.952286,0.949405	-0.0221138,-0.00295323	0.00927543,0.019504	1.7665,0.0556918	0.00105739	0.00211776
2	rs75818809	230444833	T,T	C,C	0.952286,0.958333	-0.0221138,-0.00332364	0.00927543,0.0213919	1.7665,0.0572329	0.00105511	0.00211317
2	rs12409070	230682180	A,A	G,G	0.936382,0.780754	-0.0182033,-0.00845655	0.00810069,0.0103319	1.6085,0.383968	0.00105298	0.00210518
2	rs61823322	230410614	C,NA	T,NA	0.93837,NA	0.0210011,NA	0.00822159,NA	1.97316,NA	0.00102941	0.00205999
2	rs12401519	230668946	C,C	T,T	0.937376,0.781746	-0.0177957,-0.010212	0.0081604,0.0103488	1.53458,0.48979	0.00102119	0.00204142
2	rs188902105	229801119	NA,G	NA,C	NA,0.978175	NA,0.0558403	NA,0.0292559	NA,1.24947	0.00100643	0.00201454
2	rs7554127	230185514	G,G	A,A	0.885686,0.640873	-0.0143303,-0.00953771	0.0062137,0.00891032	1.67578,0.546019	0.000997609	0.00197332
2	rs11122456	230305966	G,G	A,A	0.390656,0.742063	0.00578276,-0.014581	0.00405239,0.00977071	0.813666,0.86769	0.00096585	0.00193098
2	rs56753555	230345128	G,G	A,A	0.67495,0.853175	-0.00816725,0.0179073	0.00422113,0.0120777	1.27565,0.859616	0.000965671	0.0019383
2	rs115210521	230454533	T,T	C,C	0.970179,0.941468	-0.02296,0.0283856	0.0116239,0.0182098	1.31658,0.924304	0.000956074	0.00191443
2	rs4631704	230293530	T,T	C,C	0.395626,0.781746	0.0068617,-0.00783063	0.00404338,0.0103488	1.04724,0.347515	0.000950718	0.00190008
2	rs141023867	230211427	C,NA	T,NA	0.987078,NA	0.0350107,NA	0.0175062,NA	1.34189,NA	0.000941113	0.00188328
2	rs3009717	230192249	T,T	C,C	0.11332,0.356151	0.0147327,0.00859045	0.00623739,0.00892676	1.74048,0.473807	0.000939488	0.00185861
2	rs118025071	230028295	NA,G	NA,A	NA,0.987103	NA,-0.068317	NA,0.0378862	NA,1.14658	0.000931098	0.00186308
2	rs2354160	230655773	C,C	A,A	0.936382,0.779762	-0.0174959,-0.010593	0.00810069,0.0103152	1.51162,0.516484	0.000924109	0.00184768
2	rs11585540	230191018	G,G	A,A	0.114314,0.356151	0.0146058,0.00844533	0.0062137,0.00892676	1.72714,0.463298	0.000912926	0.00180614
2	rs4847022	230160420	G,G	A,A	0.795229,0.565476	-0.0107615,-0.00901233	0.00489958,0.00862361	1.55188,0.528726	0.000890575	0.00175971
2	rs4847027	230168963	A,A	G,G	0.795229,0.570437	-0.0108063,-0.00834497	0.00489958,0.00863547	1.562,0.47643	0.000855306	0.00169016
2	rs149845795	230391837	T,NA	C,NA	0.988072,NA	-0.0415731,NA	0.0182119,NA	1.64888,NA	0.000854745	0.00171284
2	rs6682595	230344323	A,A	G,G	0.67495,0.862103	-0.00821232,0.0168923	0.00422113,0.0123978	1.28641,0.76187	0.00085466	0.00171565
2	rs74230128	230347214	NA,G	NA,A	NA,0.806548	NA,-0.021205	NA,0.0108218	NA,1.30052	0.000839517	0.00168154
2	rs11579167	230162469	G,G	A,A	0.795229,0.565476	-0.0106229,-0.00906157	0.00489958,0.00862361	1.52071,0.532603	0.000839104	0.00165826
2	rs148907313	230086734	G,NA	T,NA	0.989066,NA	-0.0220065,NA	0.0190121,NA	0.607185,NA	0.00083491	0.0016656
2	rs12123719	230158341	G,G	C,C	0.796223,0.565476	-0.0106421,-0.00901233	0.00490845,0.00862361	1.52071,0.528726	0.000827383	0.00163522
2	rs4846922	230307182	C,C	T,T	0.348907,0.464286	0.00747767,-0.0091483	0.00414823,0.00857124	1.14601,0.5439	0.000826773	0.00165276
2	rs74689156	230720665	NA,T	NA,A	NA,0.814484	NA,-0.019095	NA,0.0109969	NA,1.08358	0.000825839	0.0016529
2	rs115109176	230460268	A,A	G,G	0.970179,0.941468	-0.0220723,0.028484	0.0116239,0.0182098	1.23972,0.928977	0.000825654	0.00165337
2	rs9435861	230053997	C,C	A,A	0.284294,0.030754	-0.0120011,0.0224411	0.00438317,0.0247591	2.20892,0.43802	0.000817617	0.00163076
2	rs11122489	230445612	G,G	A,A	0.307157,0.614087	0.0129522,-0.00627804	0.0042859,0.00878099	2.60022,0.323641	0.000813153	0.0016304
2	rs6680995	230161567	C,C	T,T	0.796223,0.565476	-0.0105973,-0.00901233	0.00490845,0.00862361	1.51072,0.528726	0.00081044	0.00160182
2	rs116420863	230028977	C,C	T,T	0.966203,0.953373	-0.0046158,0.0542406	0.0109412,0.0202746	0.171909,2.12689	0.000808466	0.00161747
2	rs4846843	230346136	G,G	T,T	0.673956,0.854167	-0.00807072,0.0166789	0.0042178,0.0121117	1.25426,0.773445	0.000796785	0.00159934
2	rs901668	230445193	G,G	A,A	0.307157,0.616071	0.0128565,-0.00662818	0.0042859,0.00878946	2.56825,0.34603	0.000789981	0.00158394
2	rs6663193	230187577	C,C	T,T	0.116302,0.358135	0.014046,0.00838587	0.00616728,0.00891575	1.6429,0.459763	0.000774792	0.00153351
2	rs11122449	230300481	T,T	C,C	0.270378,0.715278	0.0101176,-0.0136212	0.00445148,0.00947229	1.63761,0.822655	0.00077029	0.00154125
2	rs111993582	230148897	A,NA	G,NA	0.971173,NA	0.0200331,NA	0.0118166,NA	1.0457,NA	0.000765332	0.00153018
2	rs149176380	230526384	NA,A	NA,G	NA,0.977182	NA,0.0477561	NA,0.0286274	NA,1.02102	0.000762711	0.00152687
2	rs74525006	230414753	NA,T	NA,G	NA,0.927579	NA,-0.0279686	NA,0.0164929	NA,1.04613	0.000762127	0.00152622
2	rs4846934	230347732	A,A	G,G	0.673956,0.854167	-0.00802117,0.0164652	0.0042178,0.0121117	1.24257,0.75944	0.000761035	0.00152758
2	rs10864779	230152832	G,G	A,A	0.796223,0.566468	-0.0102295,-0.00945467	0.00490845,0.00862591	1.42999,0.563767	0.000757927	0.00149824
2	rs6660567	230187945	G,G	A,A	0.115308,0.358135	0.0140519,0.00843491	0.00619033,0.00891575	1.63434,0.463298	0.000757152	0.00149857
2	rs62649454	230411504	G,NA	A,NA	0.9334,NA	0.0195949,NA	0.00792989,NA	1.87054,NA	0.000756871	0.00151459
2	rs966333	230305477	C,C	T,T	0.153082,0.036706	0.0107167,-0.0551772	0.00549107,0.0227329	1.2926,1.8177	0.000748545	0.00149845
2	rs11807834	230272624	A,A	G,G	0.734592,0.906746	0.024788,0.0216411	0.00447775,0.0147003	7.50898,0.850844	0.000744662	0.0672344
2	rs145199429	230335953	T,T	C,C	0.983101,0.829365	0.0284011,0.0168918	0.0153396,0.0113631	1.19314,0.86286	0.000741975	0.00148712
2	rs4846948	230420370	C,C	T,T	0.571571,0.150794	-0.00652071,-0.0236966	0.00399544,0.0119455	0.988549,1.32526	0.000738732	0.00148238
2	rs146285437	230182856	C,NA	T,NA	0.986084,NA	0.034409,NA	0.0168779,NA	1.38217,NA	0.000731383	0.00146215
2	rs3811476	230469692	A,A	G,G	0.915507,0.832341	-0.00988984,0.0271174	0.00710883,0.011443	0.784723,1.74962	0.000729005	0.00146032
2	rs73109853	230274630	NA,C	NA,T	NA,0.990079	NA,-0.0742039	NA,0.0431319	NA,1.06874	0.000727691	0.00145634
2	rs751463	230450396	T,T	C,C	0.952286,0.950397	-0.0205998,-0.00505967	0.00927543,0.0196877	1.57909,0.0984427	0.000725165	0.00145256
2	rs76241632	230359885	NA,T	NA,G	NA,0.806548	NA,-0.0201303	NA,0.0108218	NA,1.2016	0.000719356	0.0014409
2	rs4275465	230143511	A,A	G,G	0.796223,0.566468	-0.0102744,-0.00857919	0.00490845,0.00862591	1.43972,0.494933	0.000709711	0.0014031
2	rs4846894	230186794	G,G	T,T	0.115308,0.358135	0.0139167,0.00823878	0.00619033,0.00891575	1.60964,0.449222	0.000707906	0.00140131
2	rs150409875	230624142	NA,A	NA,T	NA,0.969246	NA,-0.0414058	NA,0.0247591	NA,1.02477	0.000700989	0.00140343
2	rs78572177	230450676	G,G	C,C	0.952286,0.949405	-0.0204547,-0.00471679	0.00927543,0.019504	1.56167,0.0921019	0.000695738	0.00139364
2	rs79107635	229996113	NA,T	NA,G	NA,0.963294	NA,0.0383102	NA,0.0227328	NA,1.03648	0.000688361	0.00137776
2	rs61823481	230642885	G,G	T,T	0.843936,0.928571	0.0141476,0.0259059	0.00544795,0.0165981	2.0265,0.925996	0.000686485	0.00137636
2	rs6541303	230328627	G,G	C,C	0.61332,0.106151	-0.00717387,-0.0209607	0.00405994,0.0138774	1.11221,0.882937	0.000685141	0.00137616
2	rs28482439	230141118	T,T	G,G	0.798211,0.566468	-0.010222,-0.00823431	0.00492643,0.00862591	1.42029,0.468803	0.000682836	0.00135007
2	rs78253869	230487189	NA,G	NA,C	NA,0.977182	NA,0.0454262	NA,0.0286274	NA,0.948634	0.000681605	0.00136473
2	rs77404086	230654193	NA,G	NA,A	NA,0.987103	NA,0.0621705	NA,0.0378862	NA,0.996533	0.000678181	0.00135766
2	rs12022296	230353180	A,A	G,G	0.982107,0.825397	0.0259436,0.018033	0.014915,0.0112602	1.08641,0.961498	0.00067775	0.00135824
2	rs11122486	230436615	T,T	C,C	0.61829,0.390873	0.0118992,-0.00704423	0.00406983,0.00876055	2.46113,0.375359	0.000672193	0.00134531
2	rs6656002	230361428	T,T	G,G	0.600398,0.102183	-0.0076159,-0.0186685	0.00403651,0.014113	1.22773,0.730704	0.000671085	0.00134757
2	rs140731650	229884455	A,NA	G,NA	0.975149,NA	0.0281495,NA	0.0127009,NA	1.57401,NA	0.000660337	0.00132081
2	rs7531145	230440021	G,G	C,C	0.887674,0.871032	-0.0149475,0.0181616	0.00626142,0.012754	1.77019,0.81122	0.000655699	0.00131344
2	rs141429903	230437824	A,A	G,G	0.978131,0.974206	-0.00519814,0.067938	0.0135185,0.0269663	0.154534,1.92972	0.000648554	0.00129813
2	rs117787651	230025108	NA,C	NA,T	NA,0.956349	NA,0.0320843	NA,0.0209218	NA,0.902592	0.00064546	0.00129225
2	rs61823480	230642087	G,G	C,C	0.84493,0.929563	0.0146866,0.0236212	0.00546217,0.0167057	2.1444,0.80307	0.00063546	0.00127413
2	rs913155	230716811	G,G	A,A	0.208748,0.41369	-0.00673739,0.0176502	0.00486487,0.00867965	0.77968,1.37675	0.000634744	0.00127148
2	rs148947591	230007006	NA,T	NA,G	NA,0.962302	NA,0.0363513	NA,0.0224433	NA,0.977584	0.000629622	0.00126027
2	rs12139970	230406460	T,T	G,G	0.715706,0.954365	0.00871887,0.0105104	0.00438317,0.0204832	1.33085,0.216193	0.000629468	0.00126082
2	rs1327710	230703834	C,C	T,T	0.200795,0.068452	-0.00785021,-0.0275385	0.00493553,0.0169281	0.951904,0.983884	0.000626059	0.0012533
2	rs6679699	230335519	NA,T	NA,C	NA,0.799603	NA,-0.0187982	NA,0.0106787	NA,1.10595	0.000624092	0.00125009
2	rs75890787	230335303	G,G	A,A	0.853877,0.896825	-0.00407419,0.027466	0.00559735,0.0140528	0.330973,1.29548	0.000623438	0.00124886
2	rs10735522	230327413	G,G	A,A	0.194831,0.00496	0.00851282,-0.0978247	0.00499191,0.0608474	1.05485,0.96698	0.000622727	0.00124466
2	rs115759053	230413839	A,NA	G,NA	0.988072,NA	0.0219752,NA	0.0182119,NA	0.642886,NA	0.000619499	0.00123944
2	rs6657338	230351573	A,A	T,T	0.983101,0.829365	0.0274779,0.0164155	0.0153396,0.0113631	1.13522,0.828093	0.00061922	0.00124113
2	rs80188417	230350599	G,NA	C,NA	0.979125,NA	0.0177434,NA	0.0138296,NA	0.700075,NA	0.000616272	0.00123513
2	rs11122534	230688466	G,G	A,A	0.833002,0.978175	0.0105118,0.0356977	0.00530104,0.0292559	1.3245,0.652877	0.000613935	0.00122963
2	rs80067692	230348474	NA,A	NA,C	NA,0.798611	NA,-0.0186312	NA,0.010659	NA,1.09433	0.000611393	0.00122465
2	rs74953412	230348554	NA,G	NA,A	NA,0.798611	NA,-0.0186312	NA,0.010659	NA,1.09433	0.000611393	0.00122465
2	rs55942220	230391954	G,G	A,A	0.733598,0.87004	-0.00686928,0.0151283	0.00447241,0.0127124	0.904632,0.630729	0.000607507	0.00121923
2	rs12043969	230333887	T,T	C,C	0.983101,0.832341	0.0280989,0.0156063	0.0153396,0.011443	1.17403,0.76291	0.000604786	0.00121216
2	rs4846833	230251823	A,A	G,G	0.317097,0.279762	0.0218831,-0.0154704	0.00424878,0.00952293	6.58523,0.981878	0.000601475	0.00858881
2	rs3789631	230387674	NA,C	NA,A	NA,0.986111	NA,-0.0598026	NA,0.0365264	NA,0.993195	0.000600456	0.001202
2	rs12729020	230429210	A,A	G,G	0.754473,0.677579	-0.0052771,-0.0168719	0.00459376,0.00914559	0.60092,1.18666	0.000600022	0.00120289
2	rs11122466	230352264	T,T	C,C	0.983101,0.829365	0.0272259,0.0164155	0.0153396,0.0113631	1.11965,0.828093	0.000599876	0.00120237
2	rs6662573	230318807	NA,G	NA,A	NA,0.633929	NA,-0.0150735	NA,0.00887361	NA,1.04877	0.000598981	0.00119964
2	rs117071857	229875488	NA,A	NA,G	NA,0.985119	NA,-0.0541931	NA,0.0353055	NA,0.90382	0.000597777	0.00119683
2	rs4846848	230388215	G,G	A,A	0.590457,0.103175	-0.00720838,-0.0201174	0.00402064,0.0140528	1.13669,0.817389	0.000596879	0.00119867
2	rs115526761	230317530	NA,A	NA,G	NA,0.632937	NA,-0.0150187	NA,0.00886855	NA,1.044	0.000596662	0.00119499
2	rs74485460	229972316	NA,T	NA,C	NA,0.970238	NA,0.0402255	NA,0.0251555	NA,0.959379	0.000591137	0.00118382
2	rs3009715	230195713	T,T	C,C	0.887674,0.664683	-0.0138309,-0.00775404	0.00626142,0.00905458	1.56573,0.406941	0.00058501	0.00115884
2	rs3761943	230388869	T,T	C,C	0.733598,0.87004	-0.00680312,0.0149845	0.00447241,0.0127124	0.892021,0.6225	0.000582416	0.00116887
2	rs72763870	230488667	G,NA	A,NA	0.962227,NA	0.0154826,NA	0.0103707,NA	0.868191,NA	0.000576548	0.00115399
2	rs190699454	230631026	NA,T	NA,C	NA,0.989087	NA,0.059865	NA,0.0411453	NA,0.836606	0.000574993	0.00115087
2	rs58141492	230355453	NA,C	NA,G	NA,0.798611	NA,-0.0181414	NA,0.010659	NA,1.05178	0.000573643	0.00114904
2	rs57230830	230378157	NA,T	NA,G	NA,0.800595	NA,-0.0182295	NA,0.0106986	NA,1.05355	0.000568198	0.00113815
2	rs674256	230321019	T,T	C,C	0.806163,0.362103	-0.013084,-0.00758267	0.00500161,0.0088943	2.05072,0.404593	0.000563429	0.00112794
2	rs74143129	230350881	G,G	C,C	0.983101,0.829365	0.0267434,0.0163506	0.0153396,0.0113631	1.09012,0.823408	0.000560843	0.00112414
2	rs78745683	230311849	NA,A	NA,G	NA,0.632937	NA,-0.0145888	NA,0.00886855	NA,1.00014	0.000558326	0.00111822
2	rs6688678	230381287	NA,C	NA,T	NA,0.801587	NA,-0.0180627	NA,0.0107187	NA,1.03641	0.000557652	0.00111701
2	rs147632335	230404561	NA,T	NA,C	NA,0.963294	NA,0.0322277	NA,0.0227328	NA,0.806079	0.000554516	0.00111034
2	rs6703306	230351829	G,G	A,A	0.983101,0.829365	0.0264934,0.0165043	0.0153396,0.0113631	1.07497,0.834529	0.000553293	0.00110901
2	rs74634891	230486870	NA,A	NA,G	NA,0.97619	NA,0.0404703	NA,0.0280389	NA,0.827053	0.000552829	0.00110697
2	rs6671095	230381206	NA,A	NA,G	NA,0.800595	NA,-0.0180289	NA,0.0106986	NA,1.03641	0.000551769	0.00110525
2	rs75207964	230256283	T,NA	C,NA	0.932406,NA	-0.0233719,NA	0.00787557,NA	2.52274,NA	0.00055153	0.00110609
2	rs1078484	230390027	A,A	G,G	0.590457,0.098214	-0.00725387,-0.0190828	0.00402064,0.0143636	1.14748,0.735192	0.000549206	0.00110298
2	rs117881339	230157497	NA,T	NA,G	NA,0.970238	NA,0.0371517	NA,0.0251555	NA,0.85478	0.000545563	0.00109292
2	rs7527162	230363658	G,G	C,C	0.590457,0.10119	-0.00697627,-0.02037	0.00402064,0.0141743	1.08239,0.821924	0.00054256	0.00108962
2	rs72651070	230307993	G,NA	C,NA	0.978131,NA	0.03464,NA	0.0135185,NA	1.98319,NA	0.000541885	0.00108546
2	rs147849893	229990027	NA,T	NA,C	NA,0.969246	NA,-0.0352933	NA,0.0247591	NA,0.812416	0.000540875	0.00108244
2	rs3748008	230385052	NA,T	NA,G	NA,0.90873	NA,0.0211404	NA,0.014843	NA,0.811441	0.000539007	0.00107907
2	rs1980533	230368950	NA,T	NA,A	NA,0.798611	NA,-0.0176147	NA,0.010659	NA,1.00691	0.000536794	0.00107523
2	rs17761459	230409562	C,C	A,A	0.851889,0.936508	-0.0061239,0.0244602	0.00556614,0.0175302	0.566642,0.788022	0.000532003	0.00106586
2	rs77551695	230350848	G,NA	C,NA	0.950298,NA	0.0072592,NA	0.00909753,NA	0.371703,NA	0.000529392	0.00106145
2	rs35581949	230363336	A,A	G,G	0.590457,0.10119	-0.00693075,-0.0203211	0.00402064,0.0141743	1.07188,0.819106	0.000528646	0.00106167
2	rs3009712	230196342	C,C	T,T	0.200795,0.354167	0.0106476,0.00652843	0.00493553,0.00893797	1.50894,0.33242	0.00052842	0.00104509
2	rs6541267	230211245	T,T	C,C	0.836978,0.871032	-0.00608737,-0.015411	0.00535253,0.012754	0.592748,0.644129	0.000528203	0.00105329
2	rs144046643	230377875	T,NA	G,NA	0.985089,NA	-0.033235,NA	0.0163138,NA	1.38063,NA	0.000527103	0.00105633
2	rs117219532	230013011	NA,A	NA,G	NA,0.950397	NA,-0.0280497	NA,0.0196877	NA,0.811815	0.000525354	0.00105116
2	rs77084259	230453504	NA,G	NA,A	NA,0.953373	NA,0.0310227	NA,0.0202746	NA,0.899676	0.000525259	0.00105203
2	rs13728	230416218	C,C	T,T	0.840954,0.244048	-0.00603103,-0.0227326	0.0054062,0.00995218	0.577405,1.65051	0.000520639	0.00104396
2	rs4378211	230422377	G,G	A,A	0.529821,0.087302	-0.00654025,-0.0267034	0.00396135,0.0151435	1.00553,1.10879	0.00051782	0.00103859
2	rs642235	230325027	G,G	C,C	0.833996,0.637897	-0.0118456,-0.0159118	0.00531372,0.0088943	1.58842,1.13302	0.000517069	0.00103517
2	rs113638586	230224534	C,C	T,T	0.977137,0.980159	0.000504916,-0.0704085	0.0132281,0.0306528	0.0134288,1.66513	0.000516339	0.00103392
2	rs80135353	230224644	C,C	T,T	0.977137,0.980159	0.00103387,-0.0708134	0.0132281,0.0306528	0.0279346,1.68031	0.000515982	0.0010332
2	rs73114019	230331026	C,C	T,T	0.853877,0.897817	-0.00353695,0.02722	0.00559735,0.014113	0.277816,1.26949	0.000515415	0.00103249
2	rs78866053	230175847	T,NA	C,NA	0.978131,NA	-0.0285381,NA	0.0135185,NA	1.45881,NA	0.000514775	0.00102741
2	rs151031440	230422419	T,NA	C,NA	0.993042,NA	0.0354806,NA	0.0237851,NA	0.867183,NA	0.000513045	0.00102816
2	rs16850877	230222213	T,T	C,C	0.977137,0.980159	-0.00138881,-0.0685822	0.0132281,0.0306528	0.0379224,1.59755	0.000511962	0.00102519
2	rs4846942	230394163	G,G	A,A	0.590457,0.097222	-0.00720838,-0.0183675	0.00402064,0.0144288	1.13669,0.692446	0.000509224	0.00102266
2	rs61828566	230738397	A,NA	G,NA	0.974155,NA	0.021288,NA	0.0124606,NA	1.05771,NA	0.000500351	0.00100126
2	rs600845	230322708	G,G	A,A	0.833996,0.637897	-0.0122084,-0.014871	0.00531372,0.0088943	1.66576,1.02443	0.000493797	0.000988535
2	rs10864735	230426517	T,T	C,C	0.694831,0.237103	-0.00248799,-0.0241142	0.00429368,0.0100508	0.250046,1.78436	0.000491023	0.000985189
2	rs116115779	230247932	C,NA	G,NA	0.941352,NA	0.0269865,NA	0.00841466,NA	2.87261,NA	0.000490283	0.000983878
2	rs3811487	230372025	G,G	A,A	0.983101,0.828373	0.0253308,0.0165361	0.0153396,0.011337	1.00581,0.839607	0.000486276	0.000974696
2	rs55931709	230387729	A,NA	T,NA	0.967197,NA	0.0144551,NA	0.0111,NA	0.714828,NA	0.00048306	0.000967095
2	rs7551973	230647763	T,T	C,C	0.836978,0.927579	0.0136995,0.0208781	0.00535253,0.0164929	1.97948,0.687074	0.000482219	0.000966686
2	rs7545190	230442543	C,C	T,T	0.936382,0.957341	-0.0165143,-0.00242267	0.00810069,0.0211527	1.38209,0.0415241	0.000481829	0.000965058
2	rs76104940	230224367	G,G	C,C	0.977137,0.980159	0.000785818,-0.069504	0.0132281,0.0306528	0.021076,1.63149	0.000478428	0.000958023
2	rs142480125	229851742	NA,T	NA,G	NA,0.972222	NA,0.0357298	NA,0.0260119	NA,0.770659	0.000477095	0.000955043
2	rs117882603	230634530	NA,C	NA,T	NA,0.899802	NA,-0.0196997	NA,0.0142364	NA,0.778762	0.000475732	0.000952395
2	rs77261303	230450630	NA,C	NA,T	NA,0.952381	NA,0.0291893	NA,0.0200728	NA,0.83595	0.000475206	0.000951761
2	rs112827553	230227166	A,NA	G,NA	0.983101,NA	0.0193842,NA	0.0153396,NA	0.685396,NA	0.000475079	0.000949997
2	rs72756177	230137140	T,T	C,C	0.867793,0.998016	0.0133431,-0.0661847	0.0058372,0.0960615	1.65244,0.309065	0.000473098	0.00094465
2	rs114739993	230401767	G,G	T,T	0.848907,0.906746	-0.00538318,0.02339	0.00552061,0.0147003	0.482134,0.952403	0.00046976	0.00094117
2	rs1018553	230619406	C,NA	A,NA	0.952286,NA	0.0114138,NA	0.00927543,NA	0.660561,NA	0.000468085	0.000937086
2	rs12032944	230580304	NA,C	NA,T	NA,0.96131	NA,0.0299778	NA,0.0221651	NA,0.753939	0.00046649	0.00093374
2	rs74143182	230449782	NA,A	NA,C	NA,0.954365	NA,0.0295553	NA,0.0204832	NA,0.826675	0.000465849	0.000932979
2	rs79920943	230223419	T,T	C,C	0.977137,0.980159	0.00092161,-0.0691969	0.0132281,0.0306528	0.0248184,1.62014	0.00046534	0.000931819
2	rs60031901	230246576	NA,A	NA,G	NA,0.655754	NA,-0.0193617	NA,0.00899701	NA,1.50313	0.000464658	0.00093081
2	rs78214915	230403523	NA,A	NA,G	NA,0.781746	NA,-0.016126	NA,0.0103488	NA,0.923822	0.000464645	0.000930765
2	rs611701	230324173	T,T	C,C	0.829026,0.637897	-0.0120924,-0.0153244	0.00525159,0.0088943	1.67161,1.0711	0.000463909	0.000928728
2	rs117261575	230634541	NA,A	NA,G	NA,0.899802	NA,-0.0193438	NA,0.0142364	NA,0.758895	0.000461408	0.000923726
2	rs79697432	230457389	NA,T	NA,G	NA,0.953373	NA,0.0289156	NA,0.0202746	NA,0.813012	0.000460877	0.000923079
2	rs628035	230324145	T,T	G,G	0.829026,0.637897	-0.0120924,-0.0152728	0.00525159,0.0088943	1.67161,1.06575	0.000460181	0.000921265
2	rs77153334	229979977	A,NA	G,NA	0.986084,NA	-0.0190622,NA	0.0168779,NA	0.587169,NA	0.00045856	0.000915839
2	rs41304127	230391256	NA,T	NA,C	NA,0.785714	NA,-0.0161162	NA,0.0104178	NA,0.914122	0.000454819	0.000911079
2	rs75272564	230257922	NA,A	NA,G	NA,0.65377	NA,-0.0192012	NA,0.0089848	NA,1.48689	0.000454788	0.000911038
2	rs77765564	230458188	NA,T	NA,C	NA,0.953373	NA,0.0286223	NA,0.0202746	NA,0.801261	0.000452918	0.000907138
2	rs1872857	230388778	A,A	G,G	0.696819,0.956349	0.00787893,0.011629	0.00430159,0.0209218	1.17389,0.237827	0.000451802	0.000905285
2	rs57358662	230258437	NA,C	NA,T	NA,0.65377	NA,-0.0191512	NA,0.0089848	NA,1.48087	0.000451769	0.000904989
2	rs78166680	230207297	NA,T	NA,G	NA,0.974206	NA,-0.0373275	NA,0.0269663	NA,0.779139	0.000451194	0.000903618
2	rs34995092	230431024	G,G	A,A	0.754473,0.660714	-0.00500278,-0.015859	0.00459376,0.00902845	0.558875,1.10241	0.000451103	0.000904406
2	rs77945324	230261815	NA,T	NA,C	NA,0.666667	NA,-0.0189366	NA,0.00906796	NA,1.4345	0.000450741	0.000902953
2	rs142622304	230458392	NA,G	NA,C	NA,0.953373	NA,0.0285366	NA,0.0202746	NA,0.797843	0.000450635	0.000902565
2	rs150309942	229986652	T,NA	G,NA	0.966203,NA	0.0211609,NA	0.0109412,NA	1.27486,NA	0.00044937	0.000899437
2	rs80173028	230451438	NA,A	NA,T	NA,0.967262	NA,0.0327791	NA,0.0240217	NA,0.763483	0.000448883	0.000898713
2	rs41271491	230399307	NA,C	NA,A	NA,0.780754	NA,-0.0157653	NA,0.0103319	NA,0.896062	0.00044879	0.000899003
2	rs75348872	230222862	T,T	C,C	0.977137,0.980159	0.00111809,-0.0687864	0.0132281,0.0306528	0.030286,1.60504	0.000448191	0.000897485
2	rs79366101	230407760	NA,C	NA,T	NA,0.787698	NA,-0.0159379	NA,0.0104531	NA,0.895056	0.000447883	0.000897199
2	rs61825539	229791727	T,NA	C,NA	0.986084,NA	-0.019956,NA	0.0168779,NA	0.625147,NA	0.000445253	0.000890157
2	rs3748014	230458730	NA,C	NA,T	NA,0.973214	NA,0.0353277	NA,0.0264757	NA,0.739712	0.000443903	0.000888734
2	rs74143181	230449781	NA,A	NA,T	NA,0.954365	NA,0.028643	NA,0.0204832	NA,0.790477	0.000441638	0.00088449
2	rs6692490	230383254	G,G	A,A	0.590457,0.099206	-0.00693075,-0.018092	0.00402064,0.0142995	1.07188,0.686569	0.000440603	0.00088483
2	rs76438483	230457626	NA,T	NA,C	NA,0.953373	NA,0.0281128	NA,0.0202746	NA,0.781036	0.00043962	0.000880503
2	rs78092885	230459495	NA,G	NA,A	NA,0.952381	NA,0.0277658	NA,0.0200728	NA,0.77836	0.000438882	0.000879024
2	rs145445193	230459554	NA,A	NA,G	NA,0.952381	NA,0.0277256	NA,0.0200728	NA,0.776759	0.000437853	0.000876962
2	rs139038330	230623891	NA,A	NA,G	NA,0.953373	NA,-0.0269153	NA,0.0202746	NA,0.734401	0.000437654	0.000876046
2	rs61825540	229794047	C,NA	T,NA	0.986084,NA	-0.0197633,NA	0.0168779,NA	0.616877,NA	0.000437409	0.000874488
2	rs74887444	230457774	NA,C	NA,T	NA,0.953373	NA,0.0279867	NA,0.0202746	NA,0.776063	0.000436427	0.000874108
2	rs12030130	230358378	T,T	C,C	0.983101,0.830357	0.0248073,0.0161598	0.0153396,0.0113894	0.975371,0.807026	0.000435856	0.00087362
2	rs56411650	230273213	A,A	T,T	0.95328,0.991071	0.028004,0.0656099	0.0093687,0.0454422	2.55315,0.827417	0.000435607	0.000873946
2	rs117180907	230463432	NA,C	NA,T	NA,0.953373	NA,0.0279485	NA,0.0202746	NA,0.77456	0.000435468	0.000872186
2	rs3789634	230399419	G,G	A,A	0.983101,0.831349	0.021935,0.0188206	0.0153396,0.0114161	0.816076,1.00336	0.000434755	0.000871502
2	rs116859236	230463625	NA,C	NA,T	NA,0.953373	NA,0.0279083	NA,0.0202746	NA,0.772982	0.000434463	0.000870175
2	rs61493428	230253911	NA,G	NA,T	NA,0.652778	NA,-0.0188569	NA,0.00897877	NA,1.44716	0.000434431	0.000870259
2	rs117135386	230755357	NA,G	NA,A	NA,0.97619	NA,-0.0356406	NA,0.0280389	NA,0.691034	0.000434243	0.000869341
2	rs74529641	230693573	NA,A	NA,G	NA,0.967262	NA,0.0311935	NA,0.0240217	NA,0.71198	0.000434023	0.000868996
2	rs4846947	230420346	G,G	C,C	0.528827,0.075397	-0.00686176,-0.0252879	0.00396089,0.0161901	1.07985,0.927007	0.000434002	0.000870493
2	rs11122536	230130480	G,G	A,A	0.806163,0.609127	-0.00541463,-0.0173385	0.00500161,0.00876055	0.554403,1.32059	0.000433978	0.00086406
2	rs3213497	230416320	T,T	C,C	0.865805,0.964286	0.0193494,-0.00452312	0.00580045,0.0230345	3.07037,0.0734897	0.000433067	0.000868325
2	rs4846945	230402986	C,C	T,T	0.589463,0.100198	-0.00721825,-0.0155004	0.00401916,0.0142364	1.13966,0.558701	0.000432692	0.000868853
2	rs7552730	230400531	NA,A	NA,G	NA,0.782738	NA,-0.015522	NA,0.0103658	NA,0.871976	0.000432073	0.000865505
2	rs76466709	230463934	NA,A	NA,G	NA,0.953373	NA,0.027811	NA,0.0202746	NA,0.769161	0.000432043	0.000865328
2	rs77743839	230255373	NA,G	NA,A	NA,0.652778	NA,-0.018807	NA,0.00897877	NA,1.44122	0.00043163	0.000864647
2	rs145843920	230460829	NA,G	NA,A	NA,0.953373	NA,0.0277901	NA,0.0202746	NA,0.768341	0.000431527	0.000864293
2	rs140779729	230451148	A,NA	T,NA	0.969185,NA	0.0177416,NA	0.0114407,NA	0.917341,NA	0.000429611	0.000859898
2	rs7533085	230409624	G,G	A,A	0.952286,0.835317	0.000182804,0.0266105	0.00927543,0.0115253	0.0068831,1.6788	0.000429211	0.000860442
2	rs58480936	230260222	NA,G	NA,C	NA,0.65377	NA,-0.0187241	NA,0.0089848	NA,1.4299	0.000427255	0.000855872
2	rs76543027	230461366	NA,C	NA,T	NA,0.953373	NA,0.0276085	NA,0.0202746	NA,0.76124	0.000427083	0.000855392
2	rs149007353	230460872	NA,C	NA,T	NA,0.953373	NA,0.027568	NA,0.0202746	NA,0.75966	0.000426102	0.000853428
2	rs150890962	230464377	NA,G	NA,T	NA,0.953373	NA,0.0275453	NA,0.0202746	NA,0.758775	0.000425554	0.00085233
2	rs12076454	230378663	T,T	C,C	0.983101,0.830357	0.0249721,0.015754	0.0153396,0.0113894	0.984908,0.778325	0.000425171	0.000852198
2	rs12078659	230445225	T,T	C,C	0.934394,0.954365	0.0182005,-0.0283222	0.00798549,0.0204832	1.64483,0.777921	0.000424943	0.000852408
2	rs111303707	230555036	T,NA	A,NA	0.932406,NA	-0.0122506,NA	0.00787557,NA	0.92146,NA	0.000424391	0.000849539
2	rs75903916	230464654	NA,T	NA,A	NA,0.953373	NA,0.0274048	NA,0.0202746	NA,0.753309	0.000422189	0.00084559
2	rs677990	230320428	A,A	G,G	0.829026,0.637897	-0.0121353,-0.0146114	0.00525159,0.0088943	1.68101,0.998141	0.000421822	0.000844467
2	rs12042207	230657616	NA,T	NA,C	NA,0.776786	NA,0.0137745	NA,0.0102658	NA,0.745535	0.000420265	0.00084153
2	rs116069226	230460591	NA,C	NA,T	NA,0.953373	NA,0.0273161	NA,0.0202746	NA,0.749866	0.000420087	0.00084138
2	rs72648056	230219697	A,A	G,G	0.977137,0.980159	0.00179376,-0.0682989	0.0132281,0.0306528	0.0495692,1.58719	0.000419655	0.000840345
2	rs72648054	230219455	C,NA	T,NA	0.989066,NA	0.0399249,NA	0.0190121,NA	1.44696,NA	0.00041935	0.000840013
2	rs55979588	230263468	NA,T	NA,C	NA,0.652778	NA,-0.0185253	NA,0.00897877	NA,1.40793	0.000418833	0.000839003
2	rs76781006	230451435	NA,A	NA,T	NA,0.967262	NA,0.0313346	NA,0.0240217	NA,0.7165	0.000418562	0.000838021
2	rs627702	230324119	A,A	G,G	0.829026,0.637897	-0.0120022,-0.0148418	0.00525159,0.0088943	1.65195,1.02145	0.000418414	0.000837659
2	rs116965938	230460550	NA,C	NA,T	NA,0.953373	NA,0.0272306	NA,0.0202746	NA,0.746556	0.00041808	0.000837359
2	rs6673334	230328217	T,NA	C,NA	0.989066,NA	-0.034786,NA	0.0190121,NA	1.172,NA	0.000417585	0.000836492
2	rs61660379	230345840	T,T	C,C	0.983101,0.830357	0.0238716,0.0167241	0.0153396,0.0113894	0.92205,0.847712	0.000417396	0.000836633
2	rs75081927	230461229	NA,G	NA,C	NA,0.953373	NA,0.0271856	NA,0.0202746	NA,0.744818	0.00041703	0.000835257
2	rs117175932	230463295	NA,C	NA,A	NA,0.953373	NA,0.0271597	NA,0.0202746	NA,0.743814	0.000416426	0.000834046
2	rs78377761	230391713	NA,A	NA,G	NA,0.784722	NA,-0.0152296	NA,0.0104003	NA,0.844363	0.000415225	0.000831751
2	rs3748011	230401241	T,T	G,G	0.983101,0.832341	0.0205558,0.0195294	0.0153396,0.011443	0.744169,1.05609	0.000414628	0.000831148
2	rs3748012	230401389	T,T	C,C	0.983101,0.832341	0.0206032,0.0194832	0.0153396,0.011443	0.746594,1.05239	0.000414025	0.000829938
2	rs2748117	230320156	T,T	C,C	0.829026,0.637897	-0.0120924,-0.0145639	0.00525159,0.0088943	1.67161,0.993373	0.00041311	0.00082703
2	rs116900872	230351177	NA,C	NA,T	NA,0.964286	NA,0.0280543	NA,0.0230345	NA,0.651203	0.000412353	0.00082535
2	rs116862619	230459921	NA,G	NA,T	NA,0.953373	NA,0.026934	NA,0.0202746	NA,0.735117	0.000411236	0.000823652
2	rs117118749	230459849	NA,G	NA,C	NA,0.953373	NA,0.026934	NA,0.0202746	NA,0.735117	0.000411236	0.000823652
2	rs77518635	230285185	NA,A	NA,C	NA,0.97123	NA,0.0299732	NA,0.0255725	NA,0.617691	0.000411017	0.000822847
2	rs678578	230320600	A,A	G,G	0.829026,0.637897	-0.0120494,-0.0146114	0.00525159,0.0088943	1.66224,0.998141	0.000410339	0.000821487
2	rs77425408	230459803	NA,T	NA,C	NA,0.953373	NA,0.0268935	NA,0.0202746	NA,0.733564	0.000410319	0.000821813
2	rs77620222	230459799	NA,T	NA,C	NA,0.953373	NA,0.0268935	NA,0.0202746	NA,0.733564	0.000410319	0.000821813
2	rs7534687	230213793	NA,A	NA,G	NA,0.978175	NA,0.033772	NA,0.0292559	NA,0.604933	0.000409577	0.000820015
2	rs10779840	230448277	G,G	C,C	0.119284,0.108135	0.0126098,-0.0214796	0.00610001,0.0137648	1.41209,0.925738	0.000409432	0.000820542
2	rs117686445	230460336	NA,C	NA,G	NA,0.953373	NA,0.0268486	NA,0.0202746	NA,0.73184	0.000409303	0.000819779
2	rs79625496	230293043	NA,G	NA,C	NA,0.975198	NA,0.0365713	NA,0.0274863	NA,0.736732	0.000408534	0.000817959
2	rs6673619	230361684	G,G	T,T	0.590457,0.099206	-0.00667192,-0.0187417	0.00402064,0.0142995	1.01308,0.721304	0.000408201	0.000819738
2	rs145071013	230462086	NA,C	NA,A	NA,0.953373	NA,0.0267822	NA,0.0202746	NA,0.729294	0.000407809	0.000816787
2	rs78780755	230463945	NA,C	NA,T	NA,0.953373	NA,0.0267558	NA,0.0202746	NA,0.728285	0.000407219	0.000815606
2	rs35009281	230686761	G,NA	A,NA	0.926441,NA	0.0109948,NA	0.0075738,NA	0.833901,NA	0.000406607	0.000814299
2	rs4846845	230360634	G,G	A,A	0.590457,0.098214	-0.00662689,-0.018979	0.00402064,0.0143636	1.00301,0.72957	0.000405805	0.000814912
2	rs598203	230322122	G,G	C,C	0.829026,0.637897	-0.0119593,-0.0147249	0.00525159,0.0088943	1.64263,1.0096	0.000405543	0.000811894
2	rs7517119	230395118	G,G	C,C	0.590457,0.098214	-0.0069465,-0.0168083	0.00402064,0.0143636	1.07551,0.616323	0.000404348	0.000811975
2	rs726683	230633190	G,G	A,A	0.480119,0.395833	0.000273008,0.019866	0.00395743,0.00874115	0.0245679,1.63743	0.000402859	0.000806232
2	rs117519001	230463309	NA,C	NA,A	NA,0.953373	NA,0.0265324	NA,0.0202746	NA,0.719755	0.000402276	0.000805704
2	rs116914044	230463329	NA,C	NA,T	NA,0.953373	NA,0.0264923	NA,0.0202746	NA,0.718232	0.000401402	0.000803953
2	rs2780626	230037586	A,A	T,T	0.261431,0.032738	-0.0100842,0.0208697	0.00449951,0.0240218	1.6018,0.414578	0.000401352	0.000801197
2	rs11122470	230360963	A,A	G,G	0.983101,0.830357	0.0244512,0.015754	0.0153396,0.0113894	0.954915,0.778325	0.000400427	0.000802603
2	rs76344265	230461461	NA,C	NA,T	NA,0.953373	NA,0.0264467	NA,0.0202746	NA,0.716498	0.000400409	0.000801965
2	rs10864734	230422210	A,A	C,C	0.693837,0.205357	-0.000684026,-0.025455	0.00428977,0.0105819	0.0588313,1.79185	0.000399315	0.000800694
2	rs144456748	230215838	NA,A	NA,T	NA,0.981151	NA,-0.0432809	NA,0.0314332	NA,0.773303	0.000399031	0.000798975
2	rs6697949	230359652	T,T	G,G	0.590457,0.10119	-0.00653232,-0.0190504	0.00402064,0.0141743	0.982016,0.747286	0.000397883	0.000798992
2	rs80154117	230644940	NA,T	NA,G	NA,0.970238	NA,-0.0278135	NA,0.0251555	NA,0.570451	0.000397857	0.000796629
2	rs60670270	230362250	T,T	C,C	0.733598,0.854167	-0.00567304,0.0152075	0.00447241,0.0121117	0.689018,0.67932	0.000397541	0.000797642
2	rs76717318	230459725	NA,G	NA,A	NA,0.953373	NA,0.0263009	NA,0.0202746	NA,0.710965	0.000397265	0.000795667
2	rs74143143	230377883	A,A	G,G	0.983101,0.830357	0.0243502,0.0157849	0.0153396,0.0113894	0.949154,0.780491	0.000397161	0.000796057
2	rs78168581	230462205	NA,G	NA,A	NA,0.953373	NA,0.0262931	NA,0.0202746	NA,0.710672	0.000397099	0.000795336
2	rs59631998	230231016	NA,T	NA,C	NA,0.64881	NA,-0.0180511	NA,0.00895516	NA,1.35823	0.000396937	0.000795132
2	rs77696479	230456952	NA,G	NA,A	NA,0.953373	NA,0.026244	NA,0.0202746	NA,0.708814	0.000396051	0.000793236
2	rs4846918	230300586	T,T	C,C	0.162028,0.036706	0.0105546,-0.0483815	0.00536574,0.0227329	1.30821,1.47735	0.000395385	0.000791604
2	rs7520640	230228980	T,T	G,G	0.317097,0.276786	0.0208354,-0.0156807	0.00424878,0.00955427	6.02701,0.996751	0.000394999	0.00312677
2	rs607553	230316444	A,A	T,T	0.829026,0.624008	-0.0121783,-0.0136734	0.00525159,0.00882508	1.69044,0.916171	0.000394355	0.000789452
2	rs621328	230310414	A,A	G,G	0.837972,0.624008	-0.0126956,-0.0130442	0.00536574,0.00882508	1.74523,0.855785	0.000394346	0.000789505
2	rs145369315	229955036	NA,C	NA,G	NA,0.940476	NA,0.0201732	NA,0.0180669	NA,0.578111	0.000394223	0.000789403
2	rs118047928	230452088	NA,T	NA,C	NA,0.952381	NA,0.0258881	NA,0.0200728	NA,0.705203	0.000392778	0.000786666
2	rs75852126	230144369	NA,A	NA,G	NA,0.956349	NA,-0.0246278	NA,0.0209218	NA,0.621345	0.000392674	0.000785785
2	rs12410356	230667841	NA,T	NA,C	NA,0.957341	NA,0.0240243	NA,0.0211527	NA,0.59166	0.000392625	0.000786062
2	rs78123681	230452146	NA,T	NA,C	NA,0.950397	NA,0.0251394	NA,0.0196877	NA,0.695435	0.000392189	0.000785494
2	rs57992758	230314396	G,G	A,A	0.829026,0.624008	-0.0122255,-0.0135071	0.00525159,0.00882508	1.70084,0.90003	0.000391092	0.000782915
2	rs2748115	230314291	G,G	A,A	0.829026,0.624008	-0.0122255,-0.0135071	0.00525159,0.00882508	1.70084,0.90003	0.000391092	0.000782915
2	rs4846849	230401634	T,T	G,G	0.589463,0.100198	-0.00698891,-0.0157011	0.00401916,0.0142364	1.08591,0.568511	0.000390983	0.000785073
2	rs59698443	229881804	NA,A	NA,G	NA,0.940476	NA,0.0212256	NA,0.0180669	NA,0.619679	0.00039089	0.000782699
2	rs61823327	230429997	C,C	T,T	0.754473,0.661706	-0.0048228,-0.0153668	0.00459376,0.0090349	0.531974,1.05073	0.00039022	0.000782327
2	rs6658916	230359657	A,A	C,C	0.590457,0.10119	-0.00648727,-0.0190504	0.00402064,0.0141743	0.972088,0.747286	0.000389782	0.000782718
2	rs117839173	230459603	NA,G	NA,T	NA,0.952381	NA,0.0256173	NA,0.0200728	NA,0.694914	0.000389127	0.000779367
2	rs653523	230318402	T,T	C,C	0.829026,0.624008	-0.0120924,-0.0137724	0.00525159,0.00882508	1.67161,0.925843	0.000389073	0.000778887
2	rs650808	230317820	A,A	G,G	0.829026,0.624008	-0.0120924,-0.0137724	0.00525159,0.00882508	1.67161,0.925843	0.000389073	0.000778887
2	rs76865300	230340630	A,NA	G,NA	0.950298,NA	0.00547465,NA	0.00909753,NA	0.261754,NA	0.00038894	0.000779759
2	rs636810	230317018	T,T	C,C	0.829026,0.624008	-0.0121353,-0.0136734	0.00525159,0.00882508	1.68101,0.916171	0.000388913	0.000778562
2	rs6686718	230340792	A,A	T,T	0.983101,0.830357	0.0234892,0.0164595	0.0153396,0.0113894	0.900658,0.828525	0.000388321	0.000778351
2	rs12405891	230652439	A,A	G,G	0.959245,0.78373	-0.0214033,-0.00941748	0.00999958,0.010383	1.49052,0.438421	0.000388196	0.000776789
2	rs2760537	230326412	A,A	G,G	0.83499,0.644841	-0.0116999,-0.0144715	0.00532652,0.00893234	1.55201,0.977965	0.000387903	0.000776569
2	rs74143122	230330064	NA,A	NA,G	NA,0.831349	NA,0.0140416	NA,0.0114161	NA,0.660145	0.000387329	0.000775913
2	rs17596523	229935553	G,NA	A,NA	0.937376,NA	0.0149236,NA	0.0081604,NA	1.17113,NA	0.000387122	0.00077728
2	rs56807910	230362572	C,C	T,T	0.732604,0.854167	-0.00566633,0.0149935	0.00446712,0.0121117	0.689018,0.66607	0.000386941	0.000776352
2	rs585361	230314954	A,A	G,G	0.829026,0.624008	-0.0121783,-0.0135272	0.00525159,0.00882508	1.69044,0.901974	0.000386229	0.000773183
2	rs75876080	230419849	NA,A	NA,G	NA,0.960318	NA,0.0235077	NA,0.0218976	NA,0.548161	0.000384308	0.000769289
2	rs7520308	230228692	A,A	G,G	0.315109,0.276786	0.0209608,-0.0153648	0.00425597,0.00955427	6.07393,0.967382	0.000384264	0.00319628
2	rs112535056	230213823	NA,T	NA,C	NA,0.978175	NA,0.0320314	NA,0.0292559	NA,0.562926	0.000383843	0.000768504
2	rs586712	230315242	G,G	A,A	0.829026,0.624008	-0.0121353,-0.0135791	0.00525159,0.00882508	1.68101,0.907001	0.000383713	0.000768151
2	rs76549528	230403668	NA,A	NA,G	NA,0.984127	NA,-0.0366007	NA,0.0342017	NA,0.545833	0.000383123	0.000767102
2	rs666718	230313662	G,G	A,A	0.829026,0.624008	-0.0121783,-0.0134549	0.00525159,0.00882508	1.69044,0.894992	0.000382308	0.000765334
2	rs671682	230313651	G,G	C,C	0.829026,0.624008	-0.0121783,-0.0134549	0.00525159,0.00882508	1.69044,0.894992	0.000382308	0.000765334
2	rs678050	230313911	C,C	T,T	0.829026,0.624008	-0.0121783,-0.0134549	0.00525159,0.00882508	1.69044,0.894992	0.000382308	0.000765334
2	rs11122472	230364292	A,A	G,G	0.983101,0.829365	0.0242015,0.0155827	0.0153396,0.0113631	0.940694,0.768867	0.000382057	0.000765795
2	rs77041642	230238797	NA,G	NA,C	NA,0.974206	NA,0.0343519	NA,0.0269663	NA,0.693136	0.000381769	0.00076441
2	rs7536663	230228799	A,A	T,T	0.317097,0.276786	0.0209254,-0.0155359	0.00424878,0.00955427	6.07393,0.983235	0.000380983	0.00324105
2	rs16850868	230218466	T,T	C,C	0.979125,0.980159	0.00500703,-0.0688255	0.0138296,0.0306528	0.144291,1.60647	0.000380601	0.000762129
2	rs4846846	230360733	G,G	A,A	0.732604,0.854167	-0.00552529,0.0154217	0.00446712,0.0121117	0.665282,0.692687	0.000380159	0.000762724
2	rs12061439	230355441	A,A	G,G	0.982107,0.830357	0.0241671,0.0162951	0.014915,0.0113894	0.978135,0.816703	0.000380101	0.000761934
2	rs116103971	230002826	A,NA	G,NA	0.975149,NA	0.0224994,NA	0.0127009,NA	1.11645,NA	0.000379875	0.000759927
2	rs142394962	230666244	NA,T	NA,A	NA,0.895833	NA,-0.0168324	NA,0.0139934	NA,0.64012	0.000379807	0.000760454
2	rs60072949	230360359	G,G	A,A	0.732604,0.854167	-0.00557079,0.0152075	0.00446712,0.0121117	0.6729,0.67932	0.000379591	0.000761591
2	rs80175489	230456980	NA,A	NA,T	NA,0.953373	NA,0.0254387	NA,0.0202746	NA,0.678638	0.000379541	0.000760166
2	rs73114065	230364451	A,A	G,G	0.732604,0.854167	-0.00561629,0.0149935	0.00446712,0.0121117	0.680555,0.66607	0.000379172	0.000760759
2	rs17765313	230506704	T,T	C,C	0.94831,0.985119	0.0234413,0.0316741	0.00893021,0.0353055	2.06217,0.432218	0.000379071	0.00076055
2	rs4846855	230436085	T,T	C,C	0.584493,0.421627	0.00942,0.00688111	0.004012,0.00865635	1.72408,0.369918	0.000378988	0.000759092
2	rs182864635	230078158	NA,C	NA,T	NA,0.969246	NA,-0.0268812	NA,0.0247591	NA,0.556568	0.00037884	0.000758248
2	rs60044338	230357737	C,C	A,A	0.590457,0.099206	-0.00667192,-0.017618	0.00402064,0.0142995	1.01308,0.661699	0.000377212	0.000757478
2	rs76027333	230212750	NA,A	NA,G	NA,0.978175	NA,0.0315373	NA,0.0292559	NA,0.551229	0.00037706	0.000754925
2	rs146698980	230682514	NA,A	NA,G	NA,0.968254	NA,-0.0264986	NA,0.0243817	NA,0.557341	0.000376394	0.000753573
2	rs73114030	230340258	T,T	G,G	0.733598,0.862103	-0.00515512,0.0171972	0.00447241,0.0123978	0.603706,0.781444	0.000376317	0.000754963
2	rs4846937	230363964	G,G	A,A	0.732604,0.854167	-0.00561629,0.0148837	0.00446712,0.0121117	0.680555,0.659321	0.000375454	0.0007533
2	rs4846919	230301451	G,G	A,A	0.161034,0.036706	0.0104488,-0.0484347	0.00537909,0.0227329	1.28334,1.47988	0.000375386	0.000751611
2	rs11122483	230428624	A,A	G,G	0.78827,0.705357	-0.00291221,-0.0187047	0.00483962,0.00937671	0.261739,1.33664	0.000375228	0.000752256
2	rs10746515	230450870	G,G	C,C	0.137177,0.059524	0.0116298,-0.0205752	0.00574696,0.0180669	1.36646,0.593847	0.000375053	0.00075095
2	rs652108	230312704	T,T	C,C	0.83002,0.624008	-0.0121204,-0.0135272	0.00526376,0.00882508	1.67161,0.901974	0.000372291	0.000745342
2	rs2296065	230301776	A,A	G,G	0.161034,0.036706	0.0104033,-0.0484347	0.00537909,0.0227329	1.27482,1.47988	0.0003722	0.000745234
2	rs7512360	230356183	A,A	G,G	0.590457,0.102183	-0.00644223,-0.0187147	0.00402064,0.014113	0.962206,0.733252	0.000372153	0.000747296
2	rs6663552	230358067	C,C	G,G	0.590457,0.099206	-0.00662689,-0.0177216	0.00402064,0.0142995	1.00301,0.667102	0.000372006	0.000747019
2	rs117004990	230216651	NA,T	NA,C	NA,0.978175	NA,0.0310919	NA,0.0292559	NA,0.540769	0.00037113	0.000743056
2	rs10159064	230705924	G,G	T,T	0.393638,0.375	0.00377263,-0.0182612	0.00404692,0.00882973	0.454419,1.41312	0.000370931	0.000742818
2	rs2306813	230461079	A,A	G,G	0.84493,0.509921	0.0104922,-0.00797525	0.00546217,0.00855103	1.26164,0.454701	0.00036947	0.000740149
2	rs3789628	230386622	G,G	C,C	0.848907,0.905754	-0.00409458,0.024766	0.00552061,0.0146307	0.338873,1.04333	0.000369444	0.000740183
2	rs80343667	230212663	NA,C	NA,T	NA,0.978175	NA,0.0309109	NA,0.0292559	NA,0.536542	0.000368769	0.00073833
2	rs72647719	230417014	A,NA	G,NA	0.988072,NA	-0.0318539,NA	0.0182119,NA	1.0954,NA	0.000366745	0.000734485
2	rs2296064	230398167	T,T	C,C	0.983101,0.829365	0.0204029,0.0185852	0.0153396,0.0113631	0.73638,0.991708	0.000363433	0.000728513
2	rs78216640	230464352	C,C	T,T	0.843936,0.509921	0.0105082,-0.00765669	0.00544795,0.00855103	1.26961,0.431133	0.000363234	0.000727689
2	rs73114068	230366873	A,A	G,G	0.735586,0.854167	-0.00568663,0.0149935	0.00448312,0.0121117	0.689018,0.66607	0.000362844	0.000727956
2	rs1923950	230384970	A,A	G,G	0.848907,0.905754	-0.00391216,0.0250836	0.00552061,0.0146307	0.320077,1.06325	0.000362698	0.000726666
2	rs12032965	230705542	NA,A	NA,T	NA,0.900794	NA,0.0156599	NA,0.0142995	NA,0.563112	0.000361624	0.00072427
2	rs77192722	230216686	NA,A	NA,G	NA,0.978175	NA,0.0302674	NA,0.0292559	NA,0.521623	0.0003606	0.000721978
2	rs190996646	230227123	NA,T	NA,C	NA,0.980159	NA,0.0297223	NA,0.0306528	NA,0.478569	0.000360259	0.000721192
2	rs868288	230241124	C,C	A,A	0.301193,0.168651	0.0202325,-0.0195683	0.00430962,0.0114161	5.57356,1.06293	0.000359973	0.00165083
2	rs3849295	230676042	C,C	A,A	0.870775,0.781746	-0.0103165,-0.0103486	0.00589404,0.0103488	1.09657,0.498501	0.000358684	0.000717646
2	rs76386452	230769082	A,NA	G,NA	0.982107,NA	0.0199118,NA	0.014915,NA	0.740239,NA	0.000355378	0.000711154
2	rs12402083	230430594	A,A	G,G	0.787276,0.69246	-0.00268495,-0.0184778	0.00483134,0.00926307	0.237778,1.33661	0.000353783	0.000709283
2	rs79350872	230419567	NA,A	NA,G	NA,0.972222	NA,-0.0277927	NA,0.0260119	NA,0.544679	0.000353311	0.000707439
2	rs648456	230311918	A,A	G,G	0.829026,0.624008	-0.0120924,-0.0130686	0.00525159,0.00882508	1.67161,0.858087	0.000352481	0.000705628
2	rs56065333	230708840	C,C	G,G	0.407555,0.362103	0.00370082,-0.018441	0.00402367,0.0088943	0.446485,1.41862	0.000351942	0.000704876
2	rs78372205	230438890	NA,C	NA,G	NA,0.943452	NA,0.0222242	NA,0.018507	NA,0.638636	0.000351831	0.000704543
2	rs78640577	230687760	C,NA	T,NA	0.967197,NA	-0.0164149,NA	0.0111,NA	0.856394,NA	0.000350297	0.000701266
2	rs637180	230311677	A,A	G,G	0.829026,0.624008	-0.0120924,-0.0129747	0.00525159,0.00882508	1.67161,0.849227	0.00034802	0.000696698
2	rs71636366	230771038	T,NA	C,NA	0.977137,NA	-0.0227172,NA	0.0132281,NA	1.06593,NA	0.000347626	0.000695948
2	rs10864732	230356817	G,G	A,A	0.590457,0.099206	-0.00653232,-0.0173614	0.00402064,0.0142995	0.982016,0.648398	0.000347597	0.000697981
2	rs115670380	230452151	NA,A	NA,G	NA,0.952381	NA,0.0235039	NA,0.0200728	NA,0.616856	0.000347596	0.000696168
2	rs4846973	230625904	NA,T	NA,A	NA,0.830357	NA,-0.0120219	NA,0.0113894	NA,0.535836	0.000345572	0.000691859
2	rs4259657	230449943	G,G	A,A	0.120278,0.105159	0.0115589,-0.0224871	0.00607818,0.013935	1.24253,0.972286	0.000345147	0.000691644
2	rs35375692	230276971	T,T	C,C	0.958251,0.981151	0.0293582,-0.0252042	0.00988495,0.0314332	2.52606,0.374019	0.00034236	0.000686287
2	rs12066120	230418774	C,C	T,T	0.407555,0.043651	-0.000867923,-0.0435906	0.00402367,0.0209217	0.0813311,1.4294	0.000342221	0.000686048
2	rs3853553	230021629	T,T	C,C	0.89662,0.791667	0.00130077,0.0238013	0.00649407,0.0105257	0.0750772,1.62445	0.00034168	0.000683453
2	rs77788414	230266006	NA,A	NA,G	NA,0.664683	NA,-0.0164046	NA,0.00905458	NA,1.15474	0.000341378	0.000683776
2	rs6541313	230450730	A,NA	G,NA	0.937376,NA	-0.0141232,NA	0.0081604,NA	1.07828,NA	0.000340978	0.000683436
2	rs11122469	230355248	G,G	C,C	0.690855,0.956349	0.00699788,0.0135823	0.00427824,0.0209218	0.991809,0.287171	0.00034055	0.000682329
2	rs58096845	230675094	A,A	G,G	0.871769,0.781746	-0.0102613,-0.00946727	0.00591347,0.0103488	1.08251,0.443353	0.000339245	0.000678742
2	rs117908035	230535891	NA,T	NA,C	NA,0.991071	NA,-0.0472157	NA,0.0454422	NA,0.52463	0.000338309	0.000677344
2	rs6659554	230272295	A,A	G,G	0.785288,0.669643	-0.0115637,-0.0044758	0.00481501,0.00908845	1.78717,0.20594	0.000338276	0.000677811
2	rs6676364	230364875	A,A	C,C	0.601392,0.102183	-0.00546025,-0.0216262	0.0040382,0.014113	0.753681,0.901586	0.000337726	0.000678065
2	rs1264081	230311176	G,G	A,A	0.829026,0.624008	-0.0121353,-0.0126366	0.00525159,0.00882508	1.68101,0.817659	0.000337337	0.000675305
2	rs12035297	230238821	T,T	C,C	0.739563,0.740079	-0.0023919,-0.00501783	0.00450506,0.00974638	0.225145,0.217051	0.000336889	0.000674133
2	rs149755449	230236986	NA,A	NA,G	NA,0.981151	NA,0.0279302	NA,0.0314332	NA,0.426849	0.00033637	0.000673388
2	rs112716974	230622758	A,NA	G,NA	0.926441,NA	-0.00694686,NA	0.0075738,NA	0.444874,NA	0.000336246	0.00067213
2	rs6541309	230421503	C,C	T,T	0.528827,0.077381	-0.00672561,-0.0225254	0.00396089,0.0159983	1.04815,0.798232	0.000335239	0.000672381
2	rs638112	230310736	A,A	C,C	0.827038,0.623016	-0.0119792,-0.0125314	0.00522759,0.00882048	1.65891,0.80855	0.00033466	0.000669925
2	rs528524695	230218837	NA,C	NA,G	NA,0.978175	NA,0.028014	NA,0.0292559	NA,0.47071	0.00033456	0.000669851
2	rs11584627	230329397	A,A	G,G	0.684891,0.948413	0.00671144,0.016261	0.00425597,0.0193256	0.94003,0.397819	0.000334355	0.000670093
2	rs12726525	230235032	A,A	G,G	0.740557,0.732143	-0.00223136,-0.00374563	0.00451065,0.00965281	0.207034,0.156151	0.000333829	0.000667921
2	rs74448796	230648680	C,NA	T,NA	0.967197,NA	0.0232824,NA	0.0111,NA	1.44432,NA	0.000333825	0.000669276
2	rs113822007	230620062	A,A	G,G	0.944334,0.962302	0.0140188,0.0176023	0.00862346,0.0224433	0.982874,0.36365	0.000332713	0.000665913
2	rs638097	230310728	T,T	C,C	0.827038,0.623016	-0.0119792,-0.0124844	0.00522759,0.00882048	1.65891,0.804227	0.000332619	0.000665839
2	rs4846960	230539859	NA,T	NA,C	NA,0.933532	NA,-0.0159939	NA,0.0171606	NA,0.454287	0.000330476	0.000661609
2	rs77723639	230693203	C,C	G,G	0.954274,0.998016	0.0208251,0.0888196	0.00946506,0.0960615	1.55608,0.449566	0.000330354	0.000661546
2	rs72647716	230416729	A,NA	G,NA	0.988072,NA	-0.0304872,NA	0.0182119,NA	1.0263,NA	0.000330136	0.000661172
2	rs638116	230310740	T,T	C,C	0.827038,0.623016	-0.0119368,-0.0125314	0.00522759,0.00882048	1.64965,0.80855	0.000330102	0.000660804
2	rs117508125	230597885	NA,A	NA,T	NA,0.954365	NA,0.0203987	NA,0.0204832	NA,0.495785	0.00032816	0.000657086
2	rs60831018	230353480	T,T	G,G	0.847913,0.882937	-0.0022016,0.0245944	0.00550577,0.0132962	0.161623,1.19143	0.000328143	0.000657317
2	rs149962977	230441638	C,C	T,T	0.966203,0.959325	-0.0199273,0.00774736	0.0109412,0.0216401	1.16393,0.142465	0.0003281	0.000657204
2	rs79408527	230330837	T,NA	C,NA	0.989066,NA	-0.0316053,NA	0.0190121,NA	1.01576,NA	0.000328097	0.000657226
2	rs6541310	230421520	A,A	G,G	0.528827,0.076389	-0.00668022,-0.0226119	0.00396089,0.0160932	1.03768,0.795866	0.000326823	0.000655514
2	rs12026061	230630978	T,T	C,C	0.479125,0.393849	-4.54891e-05,0.0187497	0.00395775,0.00874879	0.00400104,1.49345	0.000325967	0.000652339
2	rs2103827	230298285	A,A	T,T	0.161034,0.036706	0.0104038,-0.04673	0.00537909,0.0227329	1.27491,1.3999	0.000325771	0.000652279
2	rs740489	230694763	C,C	A,A	0.368787,0.372024	-0.00359648,-0.0162564	0.00409792,0.00884395	0.420055,1.18018	0.000324477	0.00065007
2	rs118162296	230377485	A,A	G,G	0.848907,0.888889	-0.00335988,0.0231141	0.00552061,0.0136019	0.265371,1.04935	0.000323893	0.000648823
2	rs1637934	230704468	T,T	C,C	0.195825,0.06746	-0.00551735,-0.0290097	0.0049823,0.017043	0.571662,1.05194	0.000323356	0.000647382
2	rs34827396	230698802	T,NA	C,NA	0.991054,NA	-0.032932,NA	0.0209976,NA	0.93258,NA	0.000322423	0.00064609
2	rs117881895	230221345	NA,A	NA,G	NA,0.978175	NA,0.0267637	NA,0.0292559	NA,0.443349	0.000321685	0.000644078
2	rs7555591	230351915	G,G	A,A	0.734592,0.854167	-0.00507753,0.0155619	0.00447775,0.0121117	0.590377,0.701498	0.000321458	0.000644898
2	rs77871856	230505611	A,A	C,C	0.94831,0.985119	0.0226984,0.0313846	0.00893021,0.0353055	1.95743,0.42709	0.0003207	0.000643401
2	rs6659658	230272380	A,A	G,G	0.753479,0.670635	-0.012353,-0.0030001	0.00458751,0.00909539	2.14957,0.129881	0.000319729	0.000640327
2	rs868287	230241114	C,C	G,G	0.737575,0.738095	-0.0024326,-0.00406532	0.00449401,0.00972244	0.2304,0.170152	0.000318843	0.000637994
2	rs77466267	230585885	NA,C	NA,T	NA,0.920635	NA,-0.0162337	NA,0.0158141	NA,0.516211	0.0003179	0.000636461
2	rs3811488	230371883	A,A	G,G	0.601392,0.102183	-0.00541491,-0.02112	0.0040382,0.014113	0.744857,0.871196	0.000317362	0.000637163
2	rs76229399	230121064	NA,T	NA,C	NA,0.859127	NA,-0.0119608	NA,0.0122874	NA,0.481032	0.000317264	0.000635219
2	rs1535136	230331410	G,G	C,C	0.597416,0.108135	-0.00638713,-0.0160171	0.00403156,0.0137648	0.946425,0.611587	0.000316755	0.000635957
2	rs76988050	230459459	NA,T	NA,C	NA,0.863095	NA,-0.0132579	NA,0.0124355	NA,0.543083	0.0003166	0.000634116
2	rs184569164	230319646	T,NA	C,NA	0.996024,NA	-0.0408931,NA	0.0314177,NA	0.71432,NA	0.000316076	0.000632312
2	rs117628680	230215254	NA,G	NA,C	NA,0.97619	NA,0.0247073	NA,0.0280389	NA,0.422255	0.000315565	0.00063182
2	rs56229703	230149408	A,A	T,T	0.870775,0.997024	0.0134215,-0.0353613	0.00589404,0.078473	1.64248,0.185576	0.000315457	0.000629987
2	rs910821	230232241	A,A	T,T	0.738569,0.728175	-0.00217969,-0.00223506	0.00449951,0.00960817	0.201983,0.0882802	0.000315126	0.000630541
2	rs4029801	230628612	A,A	G,G	0.481113,0.393849	-0.0001819,0.0184035	0.00395712,0.00874879	0.0162223,1.45078	0.000315111	0.000630584
2	rs76389578	229999879	T,NA	C,NA	0.986084,NA	0.018273,NA	0.0168779,NA	0.55446,NA	0.000314906	0.000630474
2	rs6672758	230303512	T,T	C,C	0.215706,0.712302	0.0094782,-0.0116545	0.00480694,0.00944284	1.31305,0.663297	0.000314771	0.00062992
2	rs15273	230415593	T,NA	G,NA	0.988072,NA	-0.0298332,NA	0.0182119,NA	0.993977,NA	0.00031454	0.000629938
2	rs12039155	230451288	NA,C	NA,T	NA,0.96627	NA,0.0246825	NA,0.023678	NA,0.52693	0.000314122	0.000628987
2	rs9970650	230763687	NA,G	NA,T	NA,0.911706	NA,-0.0142177	NA,0.0150664	NA,0.461752	0.000314013	0.000628662
2	rs12126814	230237176	A,A	G,G	0.739563,0.72619	-0.00234521,-0.00364331	0.00450506,0.00958635	0.219924,0.152485	0.000313972	0.000628272
2	rs584751	230322747	T,T	C,C	0.639165,0.305556	-0.00646832,0.00551886	0.00411698,0.00927981	0.934974,0.258035	0.000313158	0.000626529
2	rs6541304	230349061	A,A	G,G	0.591451,0.10119	-0.00598924,-0.0192221	0.00402215,0.0141743	0.864962,0.756816	0.000313078	0.000628591
2	rs4846951	230505575	NA,G	NA,A	NA,0.93254	NA,-0.0157132	NA,0.017043	NA,0.44789	0.000311649	0.000623962
2	rs618520	230309771	C,C	T,T	0.829026,0.622024	-0.0119916,-0.0123121	0.00525159,0.00881592	1.64965,0.789036	0.000311113	0.000622824
2	rs9431833	230139055	C,C	T,T	0.777336,0.56746	-0.00778074,-0.00662822	0.00475237,0.00862824	0.993184,0.354216	0.00031064	0.000615416
2	rs116795699	229954609	A,NA	G,NA	0.99006,NA	0.0178712,NA	0.01993,NA	0.431938,NA	0.000310226	0.000620995
2	rs148888173	230744622	NA,T	NA,A	NA,0.912698	NA,-0.0140973	NA,0.0151436	NA,0.453581	0.000310211	0.00062118
2	rs76246765	229936211	NA,C	NA,T	NA,0.994048	NA,0.0496699	NA,0.0555718	NA,0.430123	0.000310113	0.000620976
2	rs562694759	230443253	NA,G	NA,C	NA,0.989087	NA,0.0391913	NA,0.0411453	NA,0.467452	0.000309717	0.000620049
2	rs74347400	230223352	T,T	C,C	0.980119,0.980159	0.0055091,-0.0657253	0.0141639,0.0306528	0.156573,1.49461	0.000309649	0.000620086
2	rs138688351	230470582	A,NA	C,NA	0.991054,NA	-0.0339771,NA	0.0209976,NA	0.976206,NA	0.000309436	0.000619985
2	rs74582728	229778561	NA,T	NA,A	NA,0.916667	NA,-0.0141601	NA,0.0154664	NA,0.443808	0.000308895	0.000618481
2	rs4846920	230301574	G,G	A,A	0.161034,0.039683	0.0101804,-0.0446837	0.00537909,0.0218975	1.23349,1.38414	0.000308723	0.000618141
2	rs74532163	230605663	A,A	G,G	0.944334,0.96131	0.0148876,0.00404323	0.00862346,0.0221651	1.0743,0.0679031	0.000307952	0.000616434
2	rs75139267	230684914	T,NA	C,NA	0.988072,NA	-0.0214197,NA	0.0182119,NA	0.620625,NA	0.000307246	0.00061525
2	rs114279492	230501498	T,NA	C,NA	0.985089,NA	-0.0263609,NA	0.0163138,NA	0.974187,NA	0.000307162	0.000615115
2	rs1327698	230696922	T,NA	C,NA	0.070577,NA	-0.0106976,NA	0.00771971,NA	0.780351,NA	0.000307036	0.000615044
2	rs189458112	229819730	G,NA	A,NA	0.99006,NA	0.0190279,NA	0.01993,NA	0.468888,NA	0.000306458	0.000613402
2	rs149204826	230207847	T,NA	G,NA	0.991054,NA	0.0322697,NA	0.0209976,NA	0.905407,NA	0.000306308	0.000612926
2	rs79242340	230494655	C,NA	T,NA	0.988072,NA	-0.0242688,NA	0.0182119,NA	0.738337,NA	0.000305628	0.00061205
2	rs138714954	230422987	NA,G	NA,C	NA,0.979167	NA,-0.0259882	NA,0.0299292	NA,0.414293	0.000304727	0.000610185
2	rs78263152	230621568	A,A	G,G	0.94334,0.960318	0.0133579,0.0197293	0.00855199,0.0218976	0.927028,0.434627	0.000304199	0.000609036
2	rs12748513	230693617	C,NA	T,NA	0.931412,NA	0.0103819,NA	0.00782246,NA	0.734128,NA	0.000303369	0.000607634
2	rs17711569	230419424	A,NA	G,NA	0.972167,NA	0.0246531,NA	0.0120196,NA	1.39513,NA	0.000303218	0.000607692
2	rs142089585	229804105	NA,G	NA,A	NA,0.927579	NA,0.013608	NA,0.0164929	NA,0.387932	0.000303208	0.000607151
2	rs4846995	230137785	C,C	T,T	0.777336,0.568452	-0.00773491,-0.00653382	0.00475237,0.00863061	0.984592,0.347736	0.000302714	0.000599756
2	rs79264979	229963872	T,NA	C,NA	0.958251,NA	-0.0141742,NA	0.00988495,NA	0.819316,NA	0.000302027	0.000604017
2	rs619899	230310069	G,G	A,A	0.83002,0.624008	-0.0119298,-0.012423	0.00526376,0.00882508	1.63028,0.798001	0.000301926	0.000604473
2	rs79506637	230214340	NA,G	NA,A	NA,0.978175	NA,0.0245999	NA,0.0292559	NA,0.397473	0.00030175	0.000604171
2	rs72749936	230709031	T,T	C,C	0.774354,0.985119	-0.00101906,0.07694	0.00472994,0.0353055	0.0812271,1.53295	0.000301466	0.000603533
2	rs73102062	230595008	C,C	T,T	0.945328,0.962302	0.0148691,0.000563614	0.00869693,0.0224433	1.05888,0.00878946	0.000301351	0.000603276
2	rs138005738	230083471	NA,A	NA,G	NA,0.984127	NA,-0.0315099	NA,0.0342017	NA,0.447459	0.000300972	0.00060269
2	rs137961098	230025195	A,NA	G,NA	0.977137,NA	0.0227109,NA	0.0132281,NA	1.06548,NA	0.000300597	0.000601397
2	rs12724775	230247123	A,A	G,G	0.737575,0.72619	-0.0024326,-0.00258612	0.00449401,0.00958635	0.2304,0.10384	0.000300551	0.000601444
2	rs115554867	230322552	C,NA	T,NA	0.956262,NA	0.0130141,NA	0.00966771,NA	0.748954,NA	0.000300495	0.000601311
2	rs72753732	229810034	G,NA	C,NA	0.980119,NA	-0.0198749,NA	0.0141639,NA	0.794374,NA	0.000300245	0.000601494
2	rs79108206	230647198	NA,T	NA,C	NA,0.94246	NA,-0.0162735	NA,0.0183564	NA,0.425583	0.000299936	0.000600632
2	rs117854333	230220920	NA,T	NA,C	NA,0.978175	NA,0.0243724	NA,0.0292559	NA,0.392757	0.000299814	0.000600296
2	rs73109895	230285629	NA,A	NA,C	NA,0.944444	NA,-0.0187507	NA,0.0186617	NA,0.501678	0.000298248	0.000597174
2	rs12043070	230275389	A,A	G,G	0.897614,0.964286	0.0214137,0.0377163	0.0065219,0.0230345	2.98894,0.993317	0.000297506	0.000600271
2	rs148836318	230751173	G,NA	C,NA	0.982107,NA	0.01936,NA	0.014915,NA	0.711574,NA	0.000297176	0.000595414
2	rs853022	230622709	T,T	C,C	0.237575,0.217262	-0.00234441,0.0174866	0.00464559,0.0103658	0.211971,1.03805	0.000296922	0.00059404
2	rs3789630	230387498	T,T	C,C	0.983101,0.830357	0.021606,0.0158267	0.0153396,0.0113894	0.798657,0.783431	0.000296645	0.000594587
2	rs75343566	230355105	NA,C	NA,T	NA,0.874008	NA,0.0118274	NA,0.0128817	NA,0.445462	0.000295296	0.000591474
2	rs60969368	230198592	NA,A	NA,G	NA,0.936508	NA,-0.0158898	NA,0.0175302	NA,0.43805	0.000295245	0.000591392
2	rs116732839	229848463	G,NA	C,NA	0.985089,NA	-0.0212131,NA	0.0163138,NA	0.713334,NA	0.00029522	0.000591303
2	rs60200112	229803872	NA,A	NA,G	NA,0.8125	NA,-0.0100462	NA,0.0109519	NA,0.444921	0.000295065	0.000590833
2	rs611841	230309481	A,A	C,C	0.829026,0.624008	-0.011949,-0.0120397	0.00525159,0.00882508	1.64042,0.763243	0.000294522	0.000589602
2	rs79780221	230619097	G,G	A,A	0.944334,0.959325	0.0146316,0.00532458	0.00862346,0.0216401	1.04696,0.0938578	0.000293713	0.000587947
2	rs12732392	230244966	G,G	A,A	0.736581,0.72619	-0.00247616,-0.00239539	0.00448855,0.00958635	0.235689,0.0954552	0.00029371	0.000587748
2	rs12064727	230624383	G,G	A,A	0.807157,0.71131	-0.00566924,0.0167079	0.00501139,0.00943317	0.588479,1.11617	0.000293548	0.000587976
2	rs12120720	230352681	G,G	A,A	0.688867,0.953373	0.006719,0.0129926	0.0042707,0.0202746	0.936839,0.282636	0.000293451	0.000588005
2	rs76000797	230408852	T,T	C,C	0.848907,0.938492	-0.00380315,0.0274563	0.00552061,0.0177919	0.309019,0.910857	0.000293079	0.000587095
2	rs80203588	230275916	T,T	C,C	0.897614,0.965278	0.0213591,0.038135	0.0065219,0.0233493	2.97606,0.989622	0.000292717	0.000590549
2	rs74369472	230502466	NA,A	NA,G	NA,0.922619	NA,0.0127647	NA,0.0159983	NA,0.371671	0.000292336	0.00058546
2	rs7529464	230412836	C,C	G,G	0.766402,0.811508	0.00989952,0.0211221	0.00467279,0.0109298	1.46688,1.27332	0.000292252	0.000586176
2	rs12058500	230345297	G,G	C,C	0.689861,0.956349	0.00685602,0.0119063	0.00427445,0.0209218	0.963672,0.24466	0.000292014	0.000585095
2	rs145681372	230764396	A,NA	G,NA	0.982107,NA	0.0191413,NA	0.014915,NA	0.70035,NA	0.000291646	0.000584331
2	rs60264116	230282624	NA,T	NA,G	NA,0.943452	NA,-0.0179273	NA,0.018507	NA,0.47794	0.000291421	0.000583497
2	rs143883078	230314283	NA,G	NA,A	NA,0.958333	NA,0.019715	NA,0.0213919	NA,0.447657	0.000290856	0.000582384
2	rs191280390	230610228	NA,A	NA,G	NA,0.978175	NA,-0.0257515	NA,0.0292559	NA,0.421655	0.000290733	0.000582207
2	rs11589172	230679808	A,A	T,T	0.871769,0.780754	-0.0097562,-0.00950001	0.00591347,0.0103319	1.00446,0.446308	0.000290586	0.000581417
2	rs853020	230621640	T,T	C,C	0.237575,0.21627	-0.00218546,0.0176186	0.00464559,0.010383	0.195151,1.04711	0.00029053	0.000581253
2	rs72749937	230709583	C,C	T,T	0.774354,0.985119	-0.00101906,0.0762555	0.00472994,0.0353055	0.0812271,1.5117	0.000290287	0.000581157
2	rs533964348	230461685	NA,A	NA,G	NA,0.926587	NA,-0.01416	NA,0.0163898	NA,0.4116	0.000289864	0.000580385
2	rs77386904	230303905	NA,A	NA,C	NA,0.977182	NA,-0.0254466	NA,0.0286274	NA,0.427057	0.000289366	0.00057945
2	rs17711754	230421192	A,NA	G,NA	0.972167,NA	0.0242092,NA	0.0120196,NA	1.35661,NA	0.000289162	0.00057951
2	rs72749938	230709769	G,G	A,A	0.774354,0.985119	-0.000926514,0.0761911	0.00472994,0.0353055	0.0732965,1.50971	0.00028856	0.000577701
2	rs117537890	230445420	NA,A	NA,G	NA,0.957341	NA,0.0211509	NA,0.0211527	NA,0.498458	0.00028856	0.000577884
2	rs117733236	230120201	NA,T	NA,A	NA,0.930556	NA,-0.0144227	NA,0.0168156	NA,0.407758	0.000288266	0.000576961
2	rs71654339	230680616	T,T	A,A	0.871769,0.781746	-0.0097562,-0.00937974	0.00591347,0.0103488	1.00446,0.438011	0.000287118	0.000574482
2	rs28673495	230179440	C,C	G,G	0.897614,0.651786	-0.0110667,-0.0112878	0.0065219,0.00897279	1.04708,0.681122	0.000286958	0.000570619
2	rs4846925	230332354	C,C	T,T	0.597416,0.102183	-0.00625312,-0.0157394	0.00403156,0.014113	0.917604,0.577168	0.000286769	0.000575736
2	rs79978726	230014072	NA,G	NA,C	NA,0.918651	NA,-0.0134367	NA,0.0156369	NA,0.408735	0.000286647	0.000573983
2	rs16851764	230600840	NA,G	NA,A	NA,0.905754	NA,-0.0127207	NA,0.0146307	NA,0.414988	0.00028632	0.000573262
2	rs641038	230324801	A,A	G,G	0.785288,0.438492	-0.0110132,-0.0107197	0.00481501,0.00861478	1.65402,0.670858	0.000286207	0.000572997
2	rs12563741	230375523	A,A	G,G	0.601392,0.099206	-0.00541491,-0.0200918	0.0040382,0.0142995	0.744857,0.79588	0.000286198	0.000574588
2	rs141966789	230576052	NA,T	NA,C	NA,0.936508	NA,-0.0131572	NA,0.0175302	NA,0.343972	0.000286188	0.000572996
2	rs78441427	230509168	G,G	A,A	0.94831,0.981151	0.0226984,0.0230627	0.00893021,0.0314332	1.95743,0.334298	0.000286111	0.000573984
2	rs117774185	230218921	NA,A	NA,G	NA,0.978175	NA,0.0226489	NA,0.0292559	NA,0.3577	0.000286062	0.000572764
2	rs144581278	230299230	NA,C	NA,T	NA,0.977182	NA,-0.0250196	NA,0.0286274	NA,0.417787	0.000286033	0.000572775
2	rs28883732	230171592	G,G	A,A	0.890656,0.935516	-0.0111816,-0.000820775	0.00633559,0.0174041	1.11024,0.0166508	0.000285934	0.000568333
2	rs143787137	229963751	T,NA	G,NA	0.99006,NA	0.0165997,NA	0.01993,NA	0.39265,NA	0.000285732	0.000571978
2	rs12410903	230291373	NA,A	NA,G	NA,0.944444	NA,-0.0177248	NA,0.0186617	NA,0.465698	0.000285525	0.000571702
2	rs78716965	230754905	NA,C	NA,T	NA,0.894841	NA,0.0117201	NA,0.013935	NA,0.397596	0.000284828	0.000570438
2	rs77135516	229994958	T,NA	C,NA	0.963221,NA	-0.0185312,NA	0.0105045,NA	1.10951,NA	0.000284819	0.000569635
2	rs111902793	230217090	NA,C	NA,T	NA,0.97619	NA,0.0212084	NA,0.0280389	NA,0.347354	0.000284804	0.000570241
2	rs140994506	230081526	T,NA	A,NA	0.977137,NA	0.0227821,NA	0.0132281,NA	1.07046,NA	0.000284617	0.000569455
2	rs59866479	230710185	G,G	A,A	0.774354,0.985119	-0.000972791,0.0758844	0.00472994,0.0353055	0.0772478,1.50023	0.000284082	0.000568738
2	rs12565844	230323668	T,T	G,G	0.832008,0.670635	0.00322114,0.020608	0.00528849,0.00909539	0.265626,1.62956	0.000283968	0.000568707
2	rs140188255	230401675	NA,T	NA,C	NA,0.972222	NA,-0.0205128	NA,0.0260119	NA,0.366179	0.000283737	0.000568047
2	rs12751815	230242580	T,T	C,C	0.737575,0.738095	-0.00252573,-0.00304739	0.00449401,0.00972244	0.241012,0.122659	0.000283087	0.000566463
2	rs60580070	230709992	A,A	T,T	0.774354,0.985119	-0.000972791,0.0758053	0.00472994,0.0353055	0.0772478,1.4978	0.000282857	0.000566285
2	rs139729329	230282306	T,NA	C,NA	0.984095,NA	0.0332339,NA	0.0158037,NA	1.4501,NA	0.000282518	0.000566007
2	rs7519655	230229324	C,C	A,A	0.315109,0.276786	0.0204631,-0.0143804	0.00425597,0.00955427	5.81709,0.878467	0.000282425	0.00179615
2	rs77117725	230466881	NA,A	NA,G	NA,0.939484	NA,-0.01503	NA,0.0179277	NA,0.395965	0.000282378	0.000565354
2	rs910497	230351357	G,G	A,A	0.591451,0.098214	-0.00571398,-0.0195834	0.00402215,0.0143636	0.80848,0.762566	0.000282342	0.000566867
2	rs11583220	229824672	T,T	G,G	0.942346,0.982143	0.0213222,0.0113589	0.00848241,0.0322783	1.92273,0.139716	0.000282048	0.000564482
2	rs76275625	230084010	T,NA	C,NA	0.986084,NA	0.0208608,NA	0.0168779,NA	0.664613,NA	0.000281778	0.000564723
2	rs150443553	230414696	C,NA	T,NA	0.988072,NA	-0.0282669,NA	0.0182119,NA	0.918528,NA	0.000281544	0.000563857
2	rs10779848	230136986	C,C	T,T	0.777336,0.56746	-0.00756905,-0.00643582	0.00475237,0.00862824	0.953779,0.341296	0.000281411	0.000557656
2	rs143446490	229974966	NA,A	NA,G	NA,0.949405	NA,-0.0159338	NA,0.019504	NA,0.383046	0.000281343	0.000563413
2	rs6541305	230349426	A,A	C,C	0.591451,0.10119	-0.00566884,-0.0195477	0.00402215,0.0141743	0.799381,0.77504	0.000281129	0.000564412
2	rs12035955	230390099	T,T	C,C	0.983101,0.829365	0.0210847,0.0158043	0.0153396,0.0113631	0.771398,0.784433	0.000280611	0.000562459
2	rs149313412	230732119	C,NA	T,NA	0.982107,NA	0.0186446,NA	0.014915,NA	0.675143,NA	0.000279681	0.000560352
2	rs34725570	230694552	A,NA	C,NA	0.931412,NA	0.00987269,NA	0.00782246,NA	0.684209,NA	0.000279262	0.000559346
2	rs4846930	230346829	T,T	C,C	0.591451,0.10119	-0.00580425,-0.0187112	0.00402215,0.0141743	0.826812,0.728606	0.000278833	0.000559802
2	rs55756832	230502633	A,NA	G,NA	0.972167,NA	-0.01568,NA	0.0120196,NA	0.716583,NA	0.000278428	0.000557491
2	rs118120922	230217482	NA,T	NA,C	NA,0.935516	NA,-0.0189414	NA,0.0174041	NA,0.558385	0.000278044	0.000556698
2	rs57601092	230271634	NA,G	NA,C	NA,0.661706	NA,-0.014143	NA,0.0090349	NA,0.929976	0.000277691	0.000556175
2	rs56227639	230710403	G,G	T,T	0.774354,0.985119	-0.000880232,0.0754981	0.00472994,0.0353055	0.0693728,1.48835	0.000277536	0.000555633
2	rs12031157	230362394	C,C	T,T	0.983101,0.829365	0.021149,0.0156292	0.0153396,0.0113631	0.774735,0.772122	0.000277197	0.000555612
2	rs60263715	230271678	NA,A	NA,G	NA,0.662698	NA,-0.0141072	NA,0.0090414	NA,0.925579	0.000276959	0.000554705
2	rs66984364	230323310	A,A	G,G	0.832008,0.672619	0.00312853,0.0204962	0.00528849,0.00910944	0.256383,1.61173	0.000276933	0.000554622
2	rs6684537	230275443	G,G	A,A	0.957256,0.981151	0.0280949,-0.0234847	0.00977441,0.0314332	2.39267,0.342003	0.000276842	0.000554866
2	rs149534488	230764979	NA,A	NA,C	NA,0.974206	NA,0.0219	NA,0.0269663	NA,0.380157	0.000276434	0.000553445
2	rs34895094	230632019	G,NA	T,NA	0.93837,NA	-0.00979475,NA	0.00822159,NA	0.63168,NA	0.000276375	0.000553405
2	rs76586027	230629070	NA,T	NA,C	NA,0.947421	NA,0.0153318	NA,0.0191524	NA,0.373235	0.000274896	0.000550389
2	rs853010	230631025	G,G	T,T	0.236581,0.206349	-0.0019616,0.018094	0.0046523,0.010563	0.1718,1.06188	0.00027464	0.000549512
2	rs41513546	230275697	A,A	G,G	0.957256,0.981151	0.0277616,-0.0257694	0.00977441,0.0314332	2.34601,0.384764	0.000274472	0.000550088
2	rs71654334	230629227	T,NA	C,NA	0.93837,NA	-0.00970922,NA	0.00822159,NA	0.624106,NA	0.000272869	0.000546384
2	rs112692153	230622422	C,NA	T,NA	0.988072,NA	0.0210925,NA	0.0182119,NA	0.607666,NA	0.000272075	0.000544614
2	rs79524880	230640208	A,NA	G,NA	0.991054,NA	0.0298475,NA	0.0209976,NA	0.809169,NA	0.00027163	0.00054408
2	rs74384584	230327008	T,NA	C,NA	0.955268,NA	0.0126993,NA	0.00956466,NA	0.734555,NA	0.000270953	0.000542228
2	rs35477106	230634744	C,NA	A,NA	0.93837,NA	-0.00965785,NA	0.00822159,NA	0.619576,NA	0.000270798	0.000542238
2	rs56085304	230277133	C,C	G,G	0.945328,0.992063	0.0246723,0.053074	0.00869693,0.0481747	2.34148,0.567684	0.000270756	0.000542911
2	rs16851421	230425090	G,G	A,A	0.683897,0.204365	-0.00214856,-0.0225909	0.00425236,0.0106009	0.212274,1.48035	0.000270662	0.000542791
2	rs75002551	230518755	NA,T	NA,C	NA,0.953373	NA,0.0144019	NA,0.0202746	NA,0.321033	0.000270102	0.000540754
2	rs28685166	230166214	C,C	T,T	0.890656,0.935516	-0.0109893,-0.000309772	0.00633559,0.0174041	1.08185,0.00621147	0.00026896	0.000534664
2	rs190621367	230335911	NA,T	NA,C	NA,0.991071	NA,-0.0387665	NA,0.0454422	NA,0.404936	0.000268874	0.000538417
2	rs9432148	230413313	C,C	T,T	0.765408,0.8125	0.00961128,0.0211649	0.00466591,0.0109519	1.40441,1.27332	0.000268359	0.000538234
2	rs72758252	230194220	T,NA	C,NA	0.984095,NA	0.0203681,NA	0.0158037,NA	0.704517,NA	0.000267712	0.000537043
2	rs11122465	230345325	C,C	T,T	0.591451,0.100198	-0.00580425,-0.018203	0.00402215,0.0142364	0.826812,0.696739	0.00026729	0.000536642
2	rs146972956	230361799	A,NA	G,NA	0.989066,NA	-0.0285527,NA	0.0190121,NA	0.87568,NA	0.000267024	0.000534877
2	rs4846923	230307222	G,G	T,T	0.296223,0.460317	0.00582007,-0.00881582	0.00433025,0.0085764	0.747312,0.517141	0.000267018	0.000534046
2	rs147755464	230072766	NA,T	NA,C	NA,0.97123	NA,0.0194593	NA,0.0255725	NA,0.349994	0.000266855	0.000534202
2	rs111877095	229817422	G,NA	A,NA	0.987078,NA	0.0118561,NA	0.0175062,NA	0.302558,NA	0.000266674	0.000533888
2	rs12410318	230681980	T,T	A,A	0.871769,0.780754	-0.009714,-0.00849413	0.00591347,0.0103319	0.998063,0.386153	0.000266596	0.000533429
2	rs78261342	230638025	C,NA	G,NA	0.939364,NA	-0.00998298,NA	0.00828432,NA	0.641712,NA	0.000266191	0.000533045
2	rs147139640	230358230	A,NA	G,NA	0.989066,NA	-0.0284831,NA	0.0190121,NA	0.872599,NA	0.000265851	0.000532526
2	rs12724368	230633289	T,NA	C,NA	0.93837,NA	-0.00952594,NA	0.00822159,NA	0.608008,NA	0.000265597	0.000531826
2	rs115821248	230359574	T,NA	G,NA	0.989066,NA	-0.0284467,NA	0.0190121,NA	0.870986,NA	0.00026524	0.000531302
2	rs12038714	230321492	G,G	A,A	0.829026,0.668651	0.00287687,0.0203022	0.00525159,0.00908156	0.233719,1.59547	0.000265175	0.000531077
2	rs75657903	229908399	NA,C	NA,A	NA,0.989087	NA,-0.0323788	NA,0.0411453	NA,0.365202	0.000265044	0.000530747
2	rs79311984	230635906	NA,T	NA,C	NA,0.952381	NA,0.0145875	NA,0.0200728	NA,0.330321	0.000264992	0.000530562
2	rs184413567	230597647	NA,G	NA,A	NA,0.988095	NA,-0.0262839	NA,0.0394133	NA,0.296838	0.000264636	0.000529819
2	rs186751584	230066128	NA,C	NA,A	NA,0.97123	NA,0.0190972	NA,0.0255725	NA,0.341805	0.000264313	0.000529116
2	rs76656939	230624940	A,NA	G,NA	0.93837,NA	-0.00945898,NA	0.00822159,NA	0.602171,NA	0.000263021	0.000526668
2	rs71654331	230625208	C,NA	G,NA	0.93837,NA	-0.00945143,NA	0.00822159,NA	0.601515,NA	0.000262733	0.000526092
2	rs78698802	230512485	C,C	G,G	0.94831,0.981151	0.022464,0.0210888	0.00893021,0.0314332	1.92496,0.299055	0.000262689	0.000526988
2	rs190248726	230597913	NA,T	NA,A	NA,0.996032	NA,-0.0435269	NA,0.0679934	NA,0.282274	0.00026224	0.000525063
2	rs78493600	230235609	NA,T	NA,C	NA,0.9375	NA,0.0169809	NA,0.0176595	NA,0.473321	0.000261927	0.000524494
2	rs12741338	230704738	C,NA	T,NA	0.932406,NA	0.00979609,NA	0.00787557,NA	0.670497,NA	0.000261687	0.000524125
2	rs78121894	230636514	A,NA	G,NA	0.939364,NA	-0.00986441,NA	0.00828432,NA	0.631233,NA	0.000261675	0.000524001
2	rs34535377	230636745	T,NA	C,NA	0.939364,NA	-0.00985512,NA	0.00828432,NA	0.630415,NA	0.000261326	0.000523304
2	rs11588358	230409058	T,T	C,C	0.569583,0.939484	0.00712535,0.0099975	0.00399316,0.0179277	1.12866,0.238765	0.00026117	0.000522545
2	rs71654333	230625732	A,NA	T,NA	0.93837,NA	-0.0094084,NA	0.00822159,NA	0.597777,NA	0.000261103	0.000522827
2	rs117950511	230221068	NA,G	NA,A	NA,0.97619	NA,0.0177512	NA,0.0280389	NA,0.278459	0.000260981	0.000522551
2	rs4846831	230224699	NA,A	NA,G	NA,0.717262	NA,-0.0119067	NA,0.00949232	NA,0.678371	0.000260918	0.000522543
2	rs11587292	230274414	C,C	G,G	0.957256,0.981151	0.0277084,-0.0240284	0.00977441,0.0314332	2.3386,0.352019	0.000260799	0.00052269
2	rs77124101	230514912	A,A	G,G	0.94831,0.981151	0.0225128,0.0198256	0.00893021,0.0314332	1.9317,0.277183	0.000259835	0.000521268
2	rs12566812	230246686	NA,C	NA,T	NA,0.984127	NA,0.0224861	NA,0.0342017	NA,0.291674	0.000259466	0.000519499
2	rs12065546	230295245	T,T	C,C	0.154076,0.037698	0.0104214,-0.0423296	0.00547654,0.0224434	1.24374,1.22704	0.000258334	0.000517226
2	rs567675502	230529582	NA,T	NA,A	NA,0.931548	NA,0.0112321	NA,0.016928	NA,0.294996	0.000258128	0.000516952
2	rs71654332	230625230	A,NA	G,NA	0.93837,NA	-0.00932232,NA	0.00822159,NA	0.590331,NA	0.000257892	0.000516398
2	rs77941957	230418266	C,NA	T,NA	0.988072,NA	-0.0281367,NA	0.0182119,NA	0.912381,NA	0.000257808	0.000516319
2	rs6700433	230345480	T,T	A,A	0.591451,0.099206	-0.00580425,-0.017771	0.00402215,0.0142995	0.826812,0.66968	0.000257598	0.000517171
2	rs76730222	230502618	A,A	G,G	0.94831,0.986111	0.0218591,0.0302707	0.00893021,0.0365264	1.84242,0.390135	0.000256768	0.000515091
2	rs11122523	230626235	A,A	T,T	0.481113,0.399802	-4.54819e-05,0.0173533	0.00395712,0.00872637	0.00400104,1.33027	0.000256602	0.000513489
2	rs80114319	230707862	T,NA	G,NA	0.931412,NA	0.00962992,NA	0.00782246,NA	0.660946,NA	0.000256289	0.00051329
2	rs34625706	230621134	C,NA	A,NA	0.93837,NA	-0.00927497,NA	0.00822159,NA	0.586251,NA	0.000256154	0.000512919
2	rs143724675	230116579	A,NA	C,NA	0.991054,NA	-0.0312208,NA	0.0209976,NA	0.86313,NA	0.000255157	0.000510816
2	rs141113860	230614003	NA,T	NA,C	NA,0.977182	NA,-0.0200431	NA,0.0286274	NA,0.315296	0.000255108	0.000510854
2	rs10495292	230124881	NA,C	NA,T	NA,0.936508	NA,0.0113291	NA,0.0175302	NA,0.285579	0.000255081	0.000510719
2	rs75135933	230139303	G,NA	A,NA	0.988072,NA	-0.0243184,NA	0.0182119,NA	0.740464,NA	0.000254839	0.000510193
2	rs34058951	230621832	G,NA	T,NA	0.93837,NA	-0.00923827,NA	0.00822159,NA	0.583097,NA	0.000254821	0.00051025
2	rs34146948	230620848	C,NA	T,NA	0.93837,NA	-0.00923192,NA	0.00822159,NA	0.582553,NA	0.000254591	0.00050979
2	rs147419609	230104247	G,NA	A,NA	0.981113,NA	0.022231,NA	0.0145245,NA	0.900068,NA	0.000254447	0.000509279
2	rs12748964	230412834	T,T	C,C	0.956262,0.694444	-0.00419733,-0.0184226	0.00966771,0.00927981	0.177719,1.32681	0.000253501	0.00050797
2	rs141035386	230569082	A,NA	G,NA	0.985089,NA	0.0175612,NA	0.0163138,NA	0.550181,NA	0.00025264	0.000505653
2	rs146898120	230344949	NA,A	NA,G	NA,0.969246	NA,-0.0199377	NA,0.0247591	NA,0.376064	0.000252619	0.000505846
2	rs116908188	230591191	NA,T	NA,G	NA,0.90873	NA,-0.0101638	NA,0.014843	NA,0.306714	0.000252455	0.000505472
2	rs6686475	230668422	T,T	C,C	0.843936,0.919643	0.0133446,0.0159137	0.00544795,0.0157247	1.84446,0.506501	0.000251375	0.00050394
2	rs79274680	230501169	A,A	C,C	0.94831,0.986111	0.0217227,0.0304914	0.00893021,0.0365264	1.82404,0.393788	0.00025087	0.000503253
2	rs74230136	230500424	C,C	T,T	0.94831,0.986111	0.0217227,0.0304715	0.00893021,0.0365264	1.82404,0.393458	0.000250774	0.000503061
2	rs80067573	230168913	NA,C	NA,T	NA,0.951389	NA,-0.0136399	NA,0.0198773	NA,0.307519	0.000250495	0.000501636
2	rs149873755	230545173	T,NA	A,NA	0.986084,NA	0.0164844,NA	0.0168779,NA	0.48317,NA	0.00025007	0.000500527
2	rs4846916	230296492	A,A	G,G	0.154076,0.037698	0.010114,-0.0426702	0.00547654,0.0224434	1.18858,1.24206	0.000249694	0.000499938
2	rs141536572	230292310	NA,G	NA,T	NA,0.973214	NA,-0.0175748	NA,0.0264757	NA,0.295152	0.0002491	0.000498808
2	rs112959434	230162421	G,NA	C,NA	0.987078,NA	-0.0220082,NA	0.0175062,NA	0.680494,NA	0.000248948	0.000498392
2	rs144174493	230339431	NA,C	NA,A	NA,0.991071	NA,-0.0289046	NA,0.0454422	NA,0.280066	0.00024856	0.000497633
2	rs12217064	230592870	NA,T	NA,G	NA,0.730159	NA,-0.00674817	NA,0.00963031	NA,0.315624	0.000248524	0.000497632
2	rs182403984	230562300	G,NA	C,NA	0.989066,NA	0.0149553,NA	0.0190121,NA	0.365016,NA	0.000247977	0.000496559
2	rs145917325	230700399	NA,T	NA,A	NA,0.957341	NA,-0.0134223	NA,0.0211527	NA,0.27924	0.000247937	0.000496452
2	rs4375279	230148557	C,C	T,T	0.888668,0.911706	-0.0106357,-0.00193372	0.00628579,0.0150664	1.04267,0.0467842	0.00024765	0.000492381
2	rs12739356	230148755	G,G	C,C	0.889662,0.935516	-0.0106479,-0.000312555	0.00631051,0.0174041	1.03838,0.00626766	0.000247202	0.00049152
2	rs74514910	230386008	A,NA	G,NA	0.989066,NA	-0.0272949,NA	0.0190121,NA	0.82074,NA	0.000247086	0.000494932
2	rs4846841	230302661	G,G	A,A	0.217694,0.710317	0.00859841,-0.0131048	0.00479102,0.00942357	1.13845,0.784274	0.000246757	0.000493907
2	rs79601495	230679281	NA,A	NA,G	NA,0.980159	NA,-0.0203609	NA,0.0306528	NA,0.295391	0.000246415	0.000493484
2	rs143576657	230535540	NA,T	NA,C	NA,0.959325	NA,0.0135216	NA,0.0216401	NA,0.274026	0.000246238	0.000493047
2	rs61826561	230275676	A,A	T,T	0.957256,0.991071	0.0276259,0.0373077	0.00977441,0.0454422	2.32715,0.385471	0.00024586	0.000492878
2	rs115071473	230515468	NA,A	NA,G	NA,0.953373	NA,0.0113342	NA,0.0202746	NA,0.239472	0.000245568	0.000491654
2	rs61825385	230196103	C,NA	T,NA	0.971173,NA	-0.00800025,NA	0.0118166,NA	0.302437,NA	0.000245307	0.000490627
2	rs4846840	230302521	G,G	T,T	0.217694,0.71131	0.00859841,-0.0130703	0.00479102,0.00943317	1.13845,0.780212	0.000245176	0.000490738
2	rs590820	230309619	G,G	A,A	0.577535,0.30754	-0.00536733,0.00404862	0.00400272,0.00926307	0.744857,0.179103	0.000244049	0.000488056
2	rs10864731	230356507	A,A	G,G	0.917495,0.248016	0.00547046,-0.0203654	0.00718617,0.00989826	0.35017,1.40185	0.000242971	0.000487057
2	rs10779842	230450968	C,C	A,A	0.115308,0.059524	0.010255,-0.0252428	0.00619033,0.0180669	1.01056,0.789526	0.000242965	0.000486698
2	rs4846915	230296470	A,A	C,C	0.154076,0.037698	0.0100237,-0.0425066	0.00547654,0.0224434	1.17259,1.23484	0.000242772	0.000486084
2	rs72647703	230379400	A,NA	G,NA	0.989066,NA	-0.026971,NA	0.0190121,NA	0.806852,NA	0.000242363	0.00048547
2	rs9787097	230076470	NA,T	NA,C	NA,0.930556	NA,0.00955209	NA,0.0168156	NA,0.244123	0.00024219	0.000484915
2	rs75186035	230410773	T,NA	C,NA	0.940358,NA	-0.0153071,NA	0.00834865,NA	1.17568,NA	0.000242158	0.000485314
2	rs138340123	230408831	G,NA	C,NA	0.992048,NA	0.0269458,NA	0.0222601,NA	0.645722,NA	0.000241487	0.000483794
2	rs1954264	230641163	T,T	C,C	0.515905,0.78373	0.00601939,0.0192207	0.0039563,0.010383	0.892307,1.19284	0.000241438	0.000483471
2	rs828448	230507333	C,C	T,T	0.597416,0.866071	0.0092555,-0.0148479	0.00403156,0.0125513	1.66375,0.625585	0.000241406	0.000484121
2	rs12040171	230269980	T,T	C,C	0.987078,0.840278	-0.0427306,-0.00415406	0.0175062,0.0116683	1.83413,0.141564	0.000241042	0.000482865
2	rs35803716	230348563	T,T	C,C	0.917495,0.248016	0.00547046,-0.0203155	0.00718617,0.00989826	0.35017,1.39656	0.000240862	0.000482829
2	rs35201011	230736056	A,NA	G,NA	0.994036,NA	-0.0263171,NA	0.0256781,NA	0.515107,NA	0.000240493	0.000481704
2	rs115060117	230104164	NA,G	NA,T	NA,0.963294	NA,0.0136323	NA,0.0227328	NA,0.260646	0.000240473	0.000481456
2	rs12411047	230145632	A,A	G,G	0.887674,0.935516	-0.0104668,-0.000672935	0.00626142,0.0174041	1.02413,0.0136058	0.000240317	0.000477859
2	rs140435684	230251620	NA,T	NA,A	NA,0.984127	NA,0.0179434	NA,0.0342017	NA,0.221967	0.000240131	0.000480796
2	rs12022656	230551957	NA,T	NA,C	NA,0.6875	NA,-0.0059716	NA,0.00922235	NA,0.286258	0.000239858	0.000480275
2	rs147231029	230249695	NA,G	NA,C	NA,0.984127	NA,0.0178001	NA,0.0342017	NA,0.219859	0.000239608	0.000479749
2	rs16851155	230356560	G,NA	A,NA	0.989066,NA	-0.0267538,NA	0.0190121,NA	0.797598,NA	0.000239284	0.000479302
2	rs115419635	230005544	A,NA	G,NA	0.989066,NA	0.0118765,NA	0.0190121,NA	0.27394,NA	0.000238911	0.000478251
2	rs145620085	230276860	NA,G	NA,A	NA,0.954365	NA,-0.00911746	NA,0.0204832	NA,0.182942	0.000238736	0.000478035
2	rs76953446	229962784	A,NA	G,NA	0.979125,NA	-0.0150857,NA	0.0138296,NA	0.560119,NA	0.000238546	0.000477669
2	rs12409545	230145622	G,G	T,T	0.888668,0.935516	-0.0106531,-0.000776386	0.00628579,0.0174041	1.0452,0.0157344	0.000238233	0.000473754
2	rs74497629	230448786	NA,C	NA,T	NA,0.960318	NA,0.0107811	NA,0.0218976	NA,0.205877	0.000237841	0.000476214
2	rs75191987	230701187	A,NA	G,NA	0.932406,NA	0.00914075,NA	0.00787557,NA	0.609444,NA	0.000237837	0.000476354
2	rs35980530	230702549	G,NA	A,NA	0.932406,NA	0.00914075,NA	0.00787557,NA	0.609444,NA	0.000237837	0.000476354
2	rs61823328	230430073	G,G	A,A	0.597416,0.566468	0.00325049,-0.0168123	0.00403156,0.00862591	0.376656,1.28996	0.000237833	0.000476379
2	rs189575478	230317298	NA,T	NA,C	NA,0.986111	NA,0.0164013	NA,0.0365264	NA,0.184813	0.000237737	0.000476009
2	rs151020836	230652628	NA,G	NA,A	NA,0.977182	NA,0.0166733	NA,0.0286274	NA,0.251594	0.000237636	0.000475848
2	rs76289500	229934657	A,NA	G,NA	0.987078,NA	0.0245993,NA	0.0175062,NA	0.795969,NA	0.000237031	0.000474545
2	rs77703515	230356006	T,NA	A,NA	0.987078,NA	-0.0260619,NA	0.0175062,NA	0.864682,NA	0.000236832	0.000474585
2	rs73111911	230291790	NA,A	NA,G	NA,0.943452	NA,-0.0119697	NA,0.018507	NA,0.285852	0.000236813	0.000474172
2	rs144177991	230392448	C,NA	T,NA	0.985089,NA	0.0167836,NA	0.0163138,NA	0.517732,NA	0.000236528	0.000473762
2	rs75982378	230466548	NA,T	NA,C	NA,0.930556	NA,0.0093398	NA,0.0168156	NA,0.237618	0.000236528	0.000473598
2	rs115435074	230333837	T,NA	C,NA	0.988072,NA	-0.023731,NA	0.0182119,NA	0.715441,NA	0.000236415	0.000473434
2	rs11122385	230274046	T,T	C,C	0.952286,0.981151	0.0277762,-0.0176975	0.00927543,0.0314332	2.56097,0.241526	0.0002363	0.000473897
2	rs78879405	229944758	G,NA	C,NA	0.987078,NA	0.0245076,NA	0.0175062,NA	0.791746,NA	0.000235666	0.000471812
2	rs12403323	230355438	T,T	C,C	0.916501,0.248016	0.00548741,-0.0203155	0.00714714,0.00989826	0.353969,1.39656	0.000235656	0.000472403
2	rs138067557	230459651	NA,T	NA,C	NA,0.931548	NA,-0.00842571	NA,0.016928	NA,0.208541	0.000235344	0.00047122
2	rs184693384	230454472	C,NA	A,NA	0.980119,NA	-0.0163566,NA	0.0141639,NA	0.60525,NA	0.000235253	0.000471125
2	rs11577278	230550194	A,NA	T,NA	0.932406,NA	-0.00871824,NA	0.00787557,NA	0.571388,NA	0.00023523	0.000470947
2	rs148726505	230368606	A,NA	G,NA	0.989066,NA	-0.0264597,NA	0.0190121,NA	0.785144,NA	0.000235225	0.000471171
2	rs146764450	230712238	NA,C	NA,A	NA,0.950397	NA,0.0115262	NA,0.0196877	NA,0.253176	0.000235193	0.000470936
2	rs11122463	230333877	A,A	G,G	0.683897,0.947421	0.00646536,0.00834555	0.00425236,0.0191524	0.891414,0.178472	0.000235183	0.000471214
2	rs184256971	230405017	T,NA	C,NA	0.989066,NA	-0.0264464,NA	0.0190121,NA	0.784586,NA	0.000235046	0.000470811
2	rs16850296	229935550	NA,A	NA,G	NA,0.927579	NA,-0.00826005	NA,0.0164929	NA,0.210071	0.000234348	0.000469248
2	rs147827229	229949610	T,NA	C,NA	0.989066,NA	0.0132007,NA	0.0190121,NA	0.312047,NA	0.000234348	0.000469177
2	rs4846917	230299222	C,C	T,T	0.217694,0.712302	0.00837481,-0.0131795	0.00479102,0.00944284	1.09442,0.788344	0.000233935	0.000468245
2	rs148591245	230364466	A,NA	G,NA	0.989066,NA	-0.0263532,NA	0.0190121,NA	0.780659,NA	0.000233787	0.000468289
2	rs144590424	230243882	G,NA	A,NA	0.988072,NA	-0.010655,NA	0.0182119,NA	0.25297,NA	0.000233479	0.000467007
2	rs61823630	230150993	G,G	A,A	0.889662,0.936508	-0.0104546,-0.000157434	0.00631051,0.0175302	1.01064,0.00312312	0.000233144	0.000463623
2	rs186842465	229864291	A,NA	G,NA	0.985089,NA	-0.00808818,NA	0.0163138,NA	0.207577,NA	0.000232964	0.000466709
2	rs150175650	230408138	NA,G	NA,A	NA,0.981151	NA,-0.0170046	NA,0.0314332	NA,0.230235	0.000232558	0.000465647
2	rs6696829	230429520	C,C	G,G	0.597416,0.56746	0.00329664,-0.0167697	0.00403156,0.00862824	0.383499,1.28445	0.000232119	0.000464932
2	rs61824835	230628791	G,G	A,A	0.818091,0.710317	-0.00417128,0.0167665	0.00512521,0.00942357	0.381203,1.12375	0.000232032	0.000464701
2	rs115412723	230122115	T,NA	C,NA	0.983101,NA	0.0242471,NA	0.0153396,NA	0.943286,NA	0.000231764	0.000463951
2	rs181467265	230528140	A,NA	G,NA	0.992048,NA	-0.0272469,NA	0.0222601,NA	0.655721,NA	0.000231634	0.000463854
2	rs115178318	230391641	C,NA	A,NA	0.989066,NA	-0.0261892,NA	0.0190121,NA	0.77377,NA	0.000231601	0.00046391
2	rs853024	230629482	T,T	C,C	0.180915,0.289683	0.00413723,-0.016861	0.00513615,0.00942357	0.376208,1.13326	0.000231158	0.000462977
2	rs118004861	229935657	NA,A	NA,C	NA,0.941468	NA,-0.00810277	NA,0.0182098	NA,0.182869	0.000230393	0.000461346
2	rs116488983	230432030	A,NA	G,NA	0.99006,NA	0.0176722,NA	0.01993,NA	0.425697,NA	0.000230384	0.000461545
2	rs77687527	230541589	NA,C	NA,T	NA,0.981151	NA,0.0118911	NA,0.0314332	NA,0.151681	0.000229998	0.000460521
2	rs141602473	230445531	NA,G	NA,A	NA,0.979167	NA,-0.00983733	NA,0.0299292	NA,0.129366	0.000229894	0.000460272
2	rs17658260	230652444	T,T	C,C	0.910537,0.943452	0.0166339,-0.000463474	0.00692737,0.018507	1.78669,0.00876483	0.000229812	0.00046094
2	rs12567337	230018897	NA,A	NA,C	NA,0.945437	NA,0.00782053	NA,0.0188207	NA,0.168927	0.000229565	0.000459717
2	rs149283475	230400073	NA,T	NA,C	NA,0.970238	NA,-0.0148282	NA,0.0251555	NA,0.255274	0.000229156	0.000458863
2	rs368667618	230053788	NA,T	NA,C	NA,0.984127	NA,0.0158564	NA,0.0342017	NA,0.19184	0.000228994	0.000458486
2	rs76226065	230729548	NA,G	NA,A	NA,0.987103	NA,-0.0195964	NA,0.0378862	NA,0.218255	0.000228992	0.000458535
2	rs149634114	230089242	NA,A	NA,C	NA,0.981151	NA,-0.015298	NA,0.0314332	NA,0.203091	0.000228631	0.000457836
2	rs139917055	230328810	A,NA	T,NA	0.977137,NA	-0.0187555,NA	0.0132281,NA	0.806228,NA	0.000228347	0.00045728
2	rs76633174	230251885	NA,C	NA,G	NA,0.972222	NA,0.0150005	NA,0.0260119	NA,0.2486	0.000228317	0.000457165
2	rs111876738	230659330	T,T	A,A	0.833002,0.918651	0.0121872,0.0175062	0.00530104,0.0156369	1.66749,0.580193	0.000227684	0.000456371
2	rs73111203	230017275	NA,A	NA,G	NA,0.90377	NA,-0.00617289	NA,0.014495	NA,0.173791	0.000227578	0.000455701
2	rs116966880	230625626	NA,T	NA,C	NA,0.974206	NA,-0.0125476	NA,0.0269663	NA,0.192661	0.000227283	0.000455094
2	rs117730088	230643486	NA,T	NA,C	NA,0.972222	NA,0.0132961	NA,0.0260119	NA,0.215209	0.000227191	0.000454921
2	rs78128701	229819517	NA,A	NA,G	NA,0.973214	NA,0.0119331	NA,0.0264757	NA,0.185624	0.000227123	0.000454758
2	rs12136450	230076055	T,NA	C,NA	0.957256,NA	0.0137216,NA	0.00977441,NA	0.79488,NA	0.000227003	0.000455832
2	rs12117248	230076169	C,NA	T,NA	0.957256,NA	0.0137216,NA	0.00977441,NA	0.79488,NA	0.000227003	0.000455832
2	rs117956598	230498057	NA,C	NA,G	NA,0.985119	NA,0.0160202	NA,0.0353055	NA,0.187085	0.000226822	0.000454174
2	rs78363998	230583388	T,NA	C,NA	0.978131,NA	0.0109201,NA	0.0135185,NA	0.377565,NA	0.000226786	0.000453974
2	rs78030300	230410150	NA,T	NA,C	NA,0.987103	NA,0.0162972	NA,0.0378862	NA,0.175824	0.000226567	0.000453705
2	rs142288564	230095449	NA,G	NA,C	NA,0.949405	NA,-0.0106494	NA,0.019504	NA,0.232801	0.00022642	0.000453329
2	rs681106	230314527	A,A	G,G	0.634195,0.30754	-0.00613352,0.0051988	0.00410491,0.00926307	0.869262,0.240608	0.000226313	0.000452829
2	rs77789069	229825438	NA,C	NA,T	NA,0.801587	NA,0.00409818	NA,0.0107187	NA,0.153533	0.000226279	0.000453082
2	rs148372455	230538923	T,NA	C,NA	0.99503,NA	0.0190369,NA	0.0281148,NA	0.302478,NA	0.000226274	0.000453196
2	rs186474097	230525203	NA,C	NA,G	NA,0.972222	NA,-0.0121166	NA,0.0260119	NA,0.192905	0.000226222	0.000452969
2	rs12724046	230619824	G,NA	A,NA	0.93837,NA	-0.00835431,NA	0.00822159,NA	0.509253,NA	0.000226038	0.00045262
2	rs118095149	230082488	NA,C	NA,T	NA,0.963294	NA,0.0105832	NA,0.0227328	NA,0.192777	0.000225981	0.000452455
2	rs143460749	230087031	NA,G	NA,A	NA,0.963294	NA,0.0104334	NA,0.0227328	NA,0.18959	0.000225387	0.000451267
2	rs11585755	230469110	T,NA	C,NA	0.982107,NA	0.0190042,NA	0.014915,NA	0.693349,NA	0.000225337	0.000451337
2	rs78785136	230212316	NA,C	NA,A	NA,0.941468	NA,-0.00961721	NA,0.0182098	NA,0.22373	0.000224996	0.000450591
2	rs6672118	230496112	C,C	T,T	0.947316,0.985119	0.0211637,0.0253555	0.0088502,0.0353055	1.77501,0.32546	0.000224934	0.0004512
2	rs146828635	230086077	NA,C	NA,A	NA,0.963294	NA,0.0102882	NA,0.0227328	NA,0.186513	0.000224822	0.000450136
2	rs12749084	230156182	A,A	G,G	0.890656,0.936508	-0.0103968,5.23317e-05	0.00633559,0.0175302	0.996562,0.00103566	0.00022472	0.000446882
2	rs76327346	230302022	NA,T	NA,C	NA,0.967262	NA,-0.0127625	NA,0.0240217	NA,0.225323	0.000224502	0.000449546
2	rs76625660	230735982	NA,T	NA,C	NA,0.934524	NA,0.00704245	NA,0.0172809	NA,0.165185	0.000224301	0.000449118
2	rs12117278	230629919	C,C	G,G	0.779324,0.798611	0.00276911,-0.0154954	0.00476763,0.010659	0.250755,0.835585	0.000224212	0.000448606
2	rs6666008	230430380	G,G	A,A	0.597416,0.565476	0.00325049,-0.0165159	0.00403156,0.00862361	0.376656,1.25596	0.000223792	0.000448254
2	rs910502	230294185	T,T	A,A	0.154076,0.037698	0.0102044,-0.0408448	0.00547654,0.0224434	1.20467,1.16258	0.000223698	0.000447887
2	rs11591207	230538372	T,NA	A,NA	0.932406,NA	-0.00813612,NA	0.00787557,NA	0.52062,NA	0.000223639	0.000447746
2	rs3748013	230458649	NA,A	NA,G	NA,0.989087	NA,0.0171572	NA,0.0411453	NA,0.169613	0.000223598	0.000447727
2	rs117255963	230534638	NA,T	NA,G	NA,0.887897	NA,-0.00679159	NA,0.0135492	NA,0.210284	0.000223594	0.00044769
2	rs1264091	230335736	T,NA	C,NA	0.012922,NA	0.0251243,NA	0.0175065,NA	0.820313,NA	0.000223532	0.000447921
2	rs12131044	230444754	T,NA	C,NA	0.989066,NA	-0.0240783,NA	0.0190121,NA	0.687519,NA	0.000223334	0.000447128
2	rs115369827	229902851	G,NA	A,NA	0.978131,NA	-0.0138318,NA	0.0135185,NA	0.51396,NA	0.000223109	0.000446909
2	rs116274463	229793318	NA,T	NA,C	NA,0.973214	NA,-0.0120477	NA,0.0264757	NA,0.187705	0.000222963	0.000446457
2	rs74965501	230231575	NA,T	NA,G	NA,0.970238	NA,-0.0141917	NA,0.0251555	NA,0.242114	0.000222675	0.000445926
2	rs28453915	230182093	T,NA	C,NA	0.986084,NA	-0.0198997,NA	0.0168779,NA	0.622728,NA	0.000222609	0.000445727
2	rs55716461	230432077	T,T	C,C	0.815109,0.897817	0.0158872,-0.00509457	0.005093,0.014113	2.74181,0.143808	0.000222515	0.000446702
2	rs853450	230687365	G,G	A,A	0.610338,0.530754	0.00374089,0.0122867	0.00405425,0.00856557	0.448357,0.819728	0.000222458	0.000445619
2	rs61824026	229832283	C,NA	T,NA	0.987078,NA	-0.0111555,NA	0.0175062,NA	0.280691,NA	0.000221945	0.000443997
2	rs147658865	230597964	NA,A	NA,C	NA,0.963294	NA,-0.00841254	NA,0.0227328	NA,0.147925	0.00022186	0.000444226
2	rs75371673	230496178	T,T	C,C	0.94831,0.986111	0.021449,0.0260468	0.00893021,0.0365264	1.78748,0.322588	0.00022183	0.000444942
2	rs35169342	230545418	C,NA	T,NA	0.9334,NA	-0.00806119,NA	0.00792989,NA	0.50953,NA	0.000221769	0.000444015
2	rs828458	230509745	T,T	C,C	0.611332,0.865079	0.0100265,-0.0122999	0.00405613,0.0125123	1.87166,0.487323	0.000221288	0.000443898
2	rs74142922	230651494	NA,T	NA,C	NA,0.972222	NA,0.0113525	NA,0.0260119	NA,0.178801	0.000220834	0.000442191
2	rs611229	230324067	G,G	T,T	0.634195,0.305556	-0.00606666,0.0056441	0.00410491,0.00927981	0.855634,0.265163	0.000220811	0.000441844
2	rs609526	230308906	A,A	T,T	0.581511,0.304563	-0.00514469,0.00312834	0.00400792,0.00928829	0.700556,0.132966	0.000220632	0.000441227
2	rs11580919	230698513	G,NA	A,NA	0.931412,NA	0.00824592,NA	0.00782246,NA	0.534883,NA	0.000220326	0.00044129
2	rs79434380	230451274	T,T	C,C	0.99006,0.901786	0.0304723,0.00992224	0.01993,0.0143636	0.898689,0.310072	0.000220103	0.000441052
2	rs139640755	230343161	T,NA	C,NA	0.991054,NA	-0.0291543,NA	0.0209976,NA	0.782525,NA	0.000219967	0.000440655
2	rs76805223	230499949	NA,C	NA,G	NA,0.972222	NA,0.00937498	NA,0.0260119	NA,0.14355	0.000219888	0.000440313
2	rs76914801	230313258	NA,C	NA,T	NA,0.992063	NA,-0.0177977	NA,0.0481747	NA,0.147642	0.000219829	0.00044015
2	rs76003634	230184989	A,NA	G,NA	0.986084,NA	-0.0196891,NA	0.0168779,NA	0.613702,NA	0.000219731	0.000439966
2	rs828460	230509905	T,T	C,C	0.611332,0.865079	0.0100265,-0.0121386	0.00405613,0.0125123	1.87166,0.478888	0.000219688	0.000440683
2	rs656029	230389838	T,NA	G,NA	0.081511,NA	-0.00871298,NA	0.00722594,NA	0.64226,NA	0.00021856	0.000438088
2	rs76046005	230374888	NA,T	NA,C	NA,0.967262	NA,0.00639212	NA,0.0240217	NA,0.102283	0.000218462	0.000437398
2	rs2281722	230297043	NA,G	NA,A	NA,0.607143	NA,0.000932067	NA,0.00875267	NA,0.0384868	0.000218283	0.000437081
2	rs4846972	230625628	C,C	T,T	0.466203,0.394841	-0.000637337,0.0161903	0.00396336,0.00874495	0.0593613,1.19305	0.000218107	0.000436427
2	rs34530485	230438330	C,C	G,G	0.922465,0.96131	-0.0151974,0.0165291	0.00739292,0.0221651	1.39996,0.341196	0.000218011	0.000436681
2	rs77015371	230600233	NA,G	NA,C	NA,0.952381	NA,-0.00893767	NA,0.0200728	NA,0.18301	0.00021799	0.000436485
2	rs12402067	230422101	T,T	C,C	0.798211,0.69246	-4.51943e-05,-0.0178493	0.00492643,0.00926307	0.00319054,1.2677	0.000217682	0.000436333
2	rs77793105	230032577	NA,T	NA,C	NA,0.978175	NA,0.0101996	NA,0.0292559	NA,0.138248	0.000217656	0.000435846
2	rs34034640	230552951	G,NA	C,NA	0.932406,NA	-0.00814089,NA	0.00787557,NA	0.521028,NA	0.000217596	0.00043565
2	rs140260725	229839014	NA,T	NA,C	NA,0.964286	NA,-0.00803961	NA,0.0230345	NA,0.138423	0.000217509	0.000435521
2	rs182842011	230377053	G,NA	A,NA	0.991054,NA	-0.0289188,NA	0.0209976,NA	0.773564,NA	0.000217435	0.000435581
2	rs17842389	230429915	C,NA	T,NA	0.939364,NA	-0.0136917,NA	0.00828432,NA	1.00706,NA	0.000217329	0.000435525
2	rs114540488	229858181	T,NA	A,NA	0.982107,NA	-0.015935,NA	0.014915,NA	0.54463,NA	0.000217255	0.000435048
2	rs11122526	230647543	NA,G	NA,C	NA,0.97123	NA,-0.00650022	NA,0.0255725	NA,0.0972626	0.000217044	0.000434588
2	rs76955118	230308505	NA,T	NA,A	NA,0.992063	NA,-0.0157068	NA,0.0481747	NA,0.128197	0.000216858	0.000434204
2	rs72749917	230687598	G,NA	C,NA	0.949304,NA	0.00756831,NA	0.00901262,NA	0.396801,NA	0.000216761	0.000434021
2	rs114723241	230577645	C,NA	G,NA	0.977137,NA	0.0102612,NA	0.0132281,NA	0.358606,NA	0.000216706	0.000433831
2	rs79346025	230518426	T,T	C,C	0.94831,0.982143	0.0222347,0.00917685	0.00893021,0.0322783	1.89345,0.110039	0.000216594	0.000434523
2	rs139937285	229952529	NA,A	NA,C	NA,0.969246	NA,0.00828466	NA,0.0247591	NA,0.131991	0.000216536	0.000433599
2	rs9660101	230652897	NA,C	NA,T	NA,0.97123	NA,0.00954023	NA,0.0255725	NA,0.149293	0.000216404	0.000433321
2	rs12139590	230463193	G,NA	C,NA	0.989066,NA	-0.023499,NA	0.0190121,NA	0.664627,NA	0.000216388	0.000433224
2	rs34280587	230552814	C,NA	T,NA	0.932406,NA	-0.00809745,NA	0.00787557,NA	0.517315,NA	0.000216369	0.000433195
2	rs78325889	229895682	NA,T	NA,C	NA,0.960318	NA,0.0069528	NA,0.0218976	NA,0.124445	0.000216347	0.000433199
2	rs1555290	230294989	A,A	C,C	0.154076,0.037698	0.00993783,-0.0410508	0.00547654,0.0224434	1.1575,1.17142	0.000216064	0.000432611
2	rs117101181	230436929	NA,G	NA,A	NA,0.958333	NA,0.00493484	NA,0.0213919	NA,0.0874813	0.000215938	0.000432385
2	rs2181528	230319632	NA,A	NA,G	NA,0.946429	NA,-0.00468201	NA,0.0189842	NA,0.0940976	0.000215828	0.000432142
2	rs76428130	229932455	NA,T	NA,C	NA,0.979167	NA,0.0116696	NA,0.0299292	NA,0.157014	0.000215584	0.000431653
2	rs853006	230652782	G,NA	T,NA	0.04672,NA	-0.00675244,NA	0.00936867,NA	0.326919,NA	0.000215438	0.000431279
2	rs12123787	230625402	A,A	T,T	0.77833,0.792659	0.00276466,-0.0149369	0.00475997,0.0105443	0.250755,0.805199	0.00021538	0.000430911
2	rs58576595	230664174	NA,G	NA,A	NA,0.973214	NA,0.00944576	NA,0.0264757	NA,0.141906	0.000215258	0.000431024
2	rs115785806	230362688	T,NA	C,NA	0.940358,NA	-0.0143008,NA	0.00834865,NA	1.06187,NA	0.000214828	0.00043042
2	rs16850873	230220311	NA,A	NA,G	NA,0.955357	NA,-0.00881607	NA,0.0206987	NA,0.173819	0.000214808	0.000430164
2	rs4846982	230693532	C,C	T,T	0.395626,0.454365	-0.00372369,-0.0125055	0.00404338,0.00858518	0.447229,0.837983	0.000214774	0.00043026
2	rs34897003	230372117	A,NA	G,NA	0.989066,NA	-0.0248184,NA	0.0190121,NA	0.717252,NA	0.000214719	0.000430088
2	rs74873378	230389850	NA,G	NA,C	NA,0.93254	NA,-0.0028971	NA,0.017043	NA,0.062974	0.000214259	0.000429011
2	rs16851868	230651802	NA,C	NA,G	NA,0.972222	NA,0.00871951	NA,0.0260119	NA,0.132259	0.000214242	0.000428991
2	rs79188874	230537849	NA,A	NA,T	NA,0.934524	NA,0.0036197	NA,0.0172809	NA,0.0787885	0.000213927	0.000428361
2	rs35517185	230553415	T,NA	C,NA	0.932406,NA	-0.00800622,NA	0.00787557,NA	0.509551,NA	0.000213836	0.000428125
2	rs35364632	230553797	A,NA	G,NA	0.932406,NA	-0.00800622,NA	0.00787557,NA	0.509551,NA	0.000213836	0.000428125
2	rs142300285	230646613	NA,C	NA,A	NA,0.982143	NA,-0.00910627	NA,0.0322783	NA,0.109102	0.000213787	0.000428072
2	rs41434056	230363074	C,NA	T,NA	0.940358,NA	-0.0142516,NA	0.00834865,NA	1.05645,NA	0.00021355	0.000427859
2	rs77470056	230355395	A,NA	G,NA	0.940358,NA	-0.0142516,NA	0.00834865,NA	1.05645,NA	0.00021355	0.000427859
2	rs34747159	230358407	C,NA	T,NA	0.940358,NA	-0.0142516,NA	0.00834865,NA	1.05645,NA	0.00021355	0.000427859
2	rs78345172	230361735	C,NA	T,NA	0.940358,NA	-0.0142516,NA	0.00834865,NA	1.05645,NA	0.00021355	0.000427859
2	rs6666360	229830140	C,NA	A,NA	0.119284,NA	-0.00385474,NA	0.00610001,NA	0.27783,NA	0.000213471	0.000427137
2	rs6675755	230643364	NA,A	NA,G	NA,0.97123	NA,-0.00473952	NA,0.0255725	NA,0.0690687	0.000213122	0.000426738
2	rs12041375	230534040	A,A	G,G	0.817097,0.625992	-0.0104048,-0.00729544	0.00511437,0.00883443	1.3777,0.388362	0.000213075	0.000426906
2	rs12742742	230066716	C,C	A,A	0.926441,0.900794	-0.0156958,0.0113979	0.0075738,0.0142995	1.41759,0.371202	0.000213032	0.000424805
2	rs116957843	229928398	NA,G	NA,C	NA,0.979167	NA,-0.00486746	NA,0.0299292	NA,0.0600776	0.000212984	0.000426486
2	rs74142924	230652839	NA,A	NA,G	NA,0.972222	NA,0.00805396	NA,0.0260119	NA,0.120993	0.000212923	0.00042635
2	rs74602239	230714726	NA,C	NA,T	NA,0.940476	NA,-0.00475738	NA,0.0180669	NA,0.101108	0.000212846	0.000426181
2	rs80258856	230272763	NA,T	NA,C	NA,0.985119	NA,-0.00967814	NA,0.0353055	NA,0.10569	0.000212819	0.000426145
2	rs77016191	230378766	C,NA	T,NA	0.947316,NA	-0.0153141,NA	0.0088502,NA	1.07798,NA	0.000212732	0.000426223
2	rs12096860	230614438	NA,G	NA,C	NA,0.764881	NA,0.0021961	NA,0.01008	NA,0.0822146	0.000212477	0.000425452
2	rs270858	230528790	A,NA	G,NA	0.866799,NA	-0.0056519,NA	0.00581871,NA	0.47967,NA	0.000212416	0.000424903
2	rs78884792	230366047	T,NA	C,NA	0.940358,NA	-0.0142069,NA	0.00834865,NA	1.05153,NA	0.000212401	0.000425556
2	rs76984065	230360493	G,NA	A,NA	0.940358,NA	-0.0142069,NA	0.00834865,NA	1.05153,NA	0.000212401	0.000425556
2	rs150003348	230361051	T,NA	A,NA	0.940358,NA	-0.0142069,NA	0.00834865,NA	1.05153,NA	0.000212401	0.000425556
2	rs60099055	230283533	NA,G	NA,T	NA,0.570437	NA,-0.00126545	NA,0.00863547	NA,0.0537964	0.000212242	0.000424985
2	rs12041751	230258704	NA,A	NA,G	NA,0.972222	NA,-0.00353506	NA,0.0260119	NA,0.0496844	0.000212203	0.000424913
2	rs190308462	229976464	NA,A	NA,G	NA,0.980159	NA,0.0077499	NA,0.0306528	NA,0.0966926	0.000212091	0.000424701
2	rs35745805	230532864	A,NA	G,NA	0.934394,NA	-0.00773204,NA	0.00798549,NA	0.477668,NA	0.000212059	0.000424664
2	rs111372768	230267512	NA,A	NA,G	NA,0.985119	NA,-0.00910341	NA,0.0353055	NA,0.0988005	0.000212058	0.000424619
2	rs142376969	229782864	NA,T	NA,C	NA,0.997024	NA,-0.0179767	NA,0.078473	NA,0.0868191	0.000211905	0.000424298
2	rs57012367	230283647	NA,C	NA,G	NA,0.570437	NA,-0.00135906	NA,0.00863547	NA,0.0580193	0.000211756	0.000424012
2	rs12410363	229838589	NA,G	NA,C	NA,0.964286	NA,-0.00560991	NA,0.0230345	NA,0.0928121	0.000211745	0.000423982
2	rs74505700	230360655	G,NA	T,NA	0.939364,NA	-0.0140974,NA	0.00828432,NA	1.05153,NA	0.000211592	0.00042392
2	rs77166026	230331537	A,A	G,G	0.88668,0.763889	-0.0070266,-0.0188355	0.00623739,0.0100654	0.585124,1.21253	0.000211454	0.000424167
2	rs118063557	230121549	NA,T	NA,C	NA,0.980159	NA,0.00498138	NA,0.0306528	NA,0.0600296	0.000211448	0.000423389
2	rs78428815	230278488	NA,G	NA,T	NA,0.571429	NA,-0.00138369	NA,0.00863795	NA,0.0591185	0.00021142	0.000423341
2	rs78982739	230368134	A,NA	G,NA	0.940358,NA	-0.0141622,NA	0.00834865,NA	1.04662,NA	0.000211264	0.000423277
2	rs140355963	230294432	NA,C	NA,G	NA,0.925595	NA,0.00440488	NA,0.0162889	NA,0.104116	0.00021105	0.000422591
2	rs182969840	229982837	NA,T	NA,A	NA,0.935516	NA,0.00371199	NA,0.0174041	NA,0.0803432	0.000210979	0.000422449
2	rs12021687	230618219	NA,A	NA,G	NA,0.764881	NA,0.00184428	NA,0.01008	NA,0.068122	0.000210961	0.000422416
2	rs74143201	230498762	A,A	G,G	0.947316,0.986111	0.0208356,0.028056	0.0088502,0.0365264	1.73142,0.35416	0.000210577	0.000422383
2	rs58005293	230092557	NA,T	NA,G	NA,0.948413	NA,-0.00377006	NA,0.0193256	NA,0.0729739	0.000210576	0.000421661
2	rs2281720	230297429	NA,G	NA,T	NA,0.618056	NA,-0.000701451	NA,0.00879811	NA,0.0285135	0.000210446	0.00042139
2	rs115754799	230361142	T,NA	C,NA	0.941352,NA	-0.0143192,NA	0.00841466,NA	1.05153,NA	0.000210429	0.000421613
2	rs61824784	230495600	G,NA	A,NA	0.929423,NA	0.00850812,NA	0.00771974,NA	0.567981,NA	0.000210407	0.000421158
2	rs57502291	230052192	NA,C	NA,G	NA,0.931548	NA,-0.0031155	NA,0.016928	NA,0.0685528	0.000210402	0.0004213
2	rs79400208	230377548	NA,A	NA,G	NA,0.93254	NA,-0.0014222	NA,0.017043	NA,0.0298878	0.000210331	0.000421151
2	rs78915563	230554257	C,NA	T,NA	0.986084,NA	0.0154102,NA	0.0168779,NA	0.442226,NA	0.000210266	0.000421055
2	rs10864767	230144099	NA,G	NA,A	NA,0.02381	NA,0.00657008	NA,0.0280386	NA,0.088984	0.000210194	0.000420868
2	rs61825389	230236352	NA,T	NA,C	NA,0.880952	NA,0.00553271	NA,0.0131998	NA,0.170629	0.000210086	0.000420674
2	rs76177557	230367875	G,NA	A,NA	0.940358,NA	-0.014113,NA	0.00834865,NA	1.04123,NA	0.000210027	0.000420798
2	rs76981936	230370106	A,NA	G,NA	0.940358,NA	-0.014113,NA	0.00834865,NA	1.04123,NA	0.000210027	0.000420798
2	rs12739491	230558045	C,NA	T,NA	0.931412,NA	-0.00808599,NA	0.00782246,NA	0.521028,NA	0.000210013	0.000420459
2	rs117932424	229784727	NA,G	NA,T	NA,0.97123	NA,-0.00525646	NA,0.0255725	NA,0.0772011	0.00021	0.000420484
2	rs55882850	230432029	T,T	C,C	0.815109,0.891865	0.0159355,-0.00162139	0.005093,0.0137648	2.75582,0.0427605	0.000209898	0.000421416
2	rs116957411	229802338	NA,A	NA,G	NA,0.97619	NA,0.00338112	NA,0.0280389	NA,0.0438228	0.000209829	0.000420143
2	rs115047514	230280696	T,NA	C,NA	0.951292,NA	-0.00354114,NA	0.00918509,NA	0.154999,NA	0.000209772	0.000419485
2	rs139306592	230376230	T,NA	C,NA	0.994036,NA	-0.0203129,NA	0.0256781,NA	0.367634,NA	0.000209351	0.000419092
2	rs28663131	230284817	NA,A	NA,G	NA,0.569444	NA,-0.0019819	NA,0.00863302	NA,0.0870213	0.000209208	0.000418911
2	rs4847004	230145688	NA,G	NA,A	NA,0.97619	NA,-0.00564601	NA,0.0280389	NA,0.0755066	0.000209119	0.000418718
2	rs80026194	230473614	NA,T	NA,C	NA,0.967262	NA,-0.00458445	NA,0.0240217	NA,0.0712733	0.000208936	0.000418367
2	rs12033507	230115293	NA,C	NA,A	NA,0.953373	NA,-0.00259442	NA,0.0202746	NA,0.0466377	0.000208907	0.000418282
2	rs117282505	230647816	NA,A	NA,T	NA,0.979167	NA,0.00305296	NA,0.0299292	NA,0.0368017	0.000208842	0.000418166
2	rs79877199	230488733	NA,C	NA,T	NA,0.980159	NA,-0.00430727	NA,0.0306528	NA,0.0514645	0.000208829	0.000418155
2	rs66734993	230302348	NA,G	NA,T	NA,0.604167	NA,-0.000892066	NA,0.00874115	NA,0.0368196	0.000208679	0.000417852
2	rs140811233	230181461	T,NA	C,NA	0.986084,NA	-0.0188179,NA	0.0168779,NA	0.57696,NA	0.000208552	0.000417585
2	rs148741018	230477094	NA,T	NA,A	NA,0.964286	NA,-0.00212314	NA,0.0230345	NA,0.0331259	0.000208504	0.000417497
2	rs145440299	229871220	NA,G	NA,A	NA,0.988095	NA,0.00568185	NA,0.0394133	NA,0.0528735	0.000208464	0.000417426
2	rs79613204	230289550	NA,G	NA,C	NA,0.56746	NA,-0.00220346	NA,0.00862824	NA,0.0977622	0.000208411	0.000417315
2	rs78938043	230301976	NA,T	NA,A	NA,0.980159	NA,0.00603893	NA,0.0306528	NA,0.0737507	0.000208405	0.000417304
2	rs117658324	230175067	NA,A	NA,T	NA,0.864087	NA,0.00103129	NA,0.0124737	NA,0.0296028	0.000208385	0.000417223
2	rs71654341	230685826	T,NA	C,NA	0.934394,NA	0.00914169,NA	0.00798549,NA	0.598088,NA	0.000208248	0.000417067
2	rs6693514	230140408	NA,C	NA,T	NA,0.977182	NA,-0.00515675	NA,0.0286274	NA,0.066995	0.00020824	0.000416963
2	rs10864765	230140023	NA,A	NA,C	NA,0.977182	NA,-0.00515675	NA,0.0286274	NA,0.066995	0.00020824	0.000416963
2	rs144040424	230002517	NA,C	NA,G	NA,0.946429	NA,-0.0027836	NA,0.0189842	NA,0.0538297	0.000208168	0.000416825
2	rs76024366	230055082	NA,G	NA,A	NA,0.978175	NA,-0.00217493	NA,0.0292559	NA,0.026531	0.000208161	0.000416803
2	rs139896083	230593883	NA,T	NA,C	NA,0.989087	NA,0.00832994	NA,0.0411453	NA,0.0759466	0.000208146	0.000416785
2	rs12409144	230326819	NA,G	NA,A	NA,0.945437	NA,0.00234884	NA,0.0188207	NA,0.0454289	0.000208129	0.000416749
2	rs142781555	229874010	NA,T	NA,C	NA,0.972222	NA,0.0027939	NA,0.0260119	NA,0.038833	0.000208089	0.000416668
2	rs141779906	230760464	NA,A	NA,G	NA,0.984127	NA,-0.00380854	NA,0.0342017	NA,0.0403221	0.00020807	0.000416627
2	rs10735525	230139146	NA,A	NA,G	NA,0.977182	NA,-0.00491191	NA,0.0286274	NA,0.0636034	0.000208052	0.000416586
2	rs10746516	230135089	NA,T	NA,C	NA,0.97619	NA,-0.00467426	NA,0.0280389	NA,0.0616799	0.000207942	0.000416366
2	rs852999	230647453	C,C	T,T	0.83002,0.813492	0.0127165,0.00620609	0.00526376,0.0109743	1.80416,0.242811	0.000207858	0.000416792
2	rs852998	230647439	C,C	T,T	0.83002,0.813492	0.0127165,0.00620609	0.00526376,0.0109743	1.80416,0.242811	0.000207858	0.000416792
2	rs76452143	230161731	A,NA	C,NA	0.986084,NA	-0.0187553,NA	0.0168779,NA	0.574356,NA	0.000207791	0.000416062
2	rs11122608	230156172	NA,C	NA,A	NA,0.97619	NA,-0.00408734	NA,0.0280389	NA,0.0534987	0.000207785	0.000416051
2	rs147775651	230765488	NA,A	NA,G	NA,0.990079	NA,-0.00408184	NA,0.0431319	NA,0.0340444	0.000207748	0.00041599
2	rs146011332	229940306	NA,C	NA,T	NA,0.975198	NA,0.00179595	NA,0.0274863	NA,0.0232359	0.000207696	0.000415883
2	rs113202442	230561389	A,NA	C,NA	0.931412,NA	-0.00799715,NA	0.00782246,NA	0.513395,NA	0.00020767	0.000415769
2	rs145506990	230567042	NA,C	NA,T	NA,0.985119	NA,-0.00409075	NA,0.0353055	NA,0.0420299	0.000207642	0.000415779
2	rs55677553	230157590	G,NA	A,NA	0.971173,NA	0.00802822,NA	0.0118166,NA	0.303746,NA	0.000207605	0.000416388
2	rs10746517	230139418	NA,A	NA,G	NA,0.97619	NA,-0.00405043	NA,0.0280389	NA,0.0529885	0.000207601	0.000415684
2	rs10779853	230159065	NA,T	NA,C	NA,0.97619	NA,-0.00376995	NA,0.0280389	NA,0.0491275	0.000207586	0.000415654
2	rs74145438	230211432	A,A	G,G	0.916501,0.902778	-0.0105838,-0.0185105	0.00714714,0.0144288	0.858087,0.699986	0.000207541	0.000414714
2	rs117757503	229914532	NA,T	NA,C	NA,0.927579	NA,0.000186878	NA,0.0164929	NA,0.00394409	0.000207511	0.000415511
2	rs4846993	230137537	NA,C	NA,G	NA,0.97619	NA,-0.00393352	NA,0.0280389	NA,0.0513756	0.000207475	0.000415434
2	rs12565811	229968987	NA,G	NA,A	NA,0.964286	NA,-0.00188667	NA,0.0230345	NA,0.0293178	0.000207431	0.000415349
2	rs76807071	230324133	NA,T	NA,C	NA,0.984127	NA,0.00137803	NA,0.0342017	NA,0.0141871	0.000207415	0.000415315
2	rs147975369	230086891	NA,T	NA,G	NA,0.983135	NA,-0.00216844	NA,0.0331973	NA,0.0232286	0.000207409	0.000415312
2	rs77194221	230565296	NA,A	NA,G	NA,0.953373	NA,-0.000737865	NA,0.0202746	NA,0.0127948	0.000207386	0.000415261
2	rs4846928	230341905	T,T	C,C	0.857853,0.25	-0.00343546,-0.0206156	0.00566193,0.00987194	0.264396,1.4345	0.000207358	0.000415681
2	rs6669595	230138308	NA,A	NA,G	NA,0.97619	NA,-0.0036813	NA,0.0280389	NA,0.0479131	0.000207347	0.000415177
2	rs6687864	230421722	A,A	G,G	0.87674,0.959325	-0.0120759,0.0152227	0.00601441,0.0216401	1.35006,0.317154	0.000207306	0.000415219
2	rs11122603	230154374	NA,G	NA,A	NA,0.97619	NA,-0.00313548	NA,0.0280389	NA,0.0405001	0.000207262	0.000415007
2	rs61164006	230609770	NA,C	NA,T	NA,0.765873	NA,0.000400416	NA,0.0100948	NA,0.0139632	0.000207241	0.00041497
2	rs11122606	230156061	NA,G	NA,A	NA,0.97619	NA,-0.00300121	NA,0.0280389	NA,0.0386932	0.000207206	0.000414895
2	rs146911682	230415372	NA,G	NA,A	NA,0.987103	NA,-3.47244e-05	NA,0.0378862	NA,0.000317714	0.000207198	0.000414885
2	rs16850486	230011313	NA,G	NA,A	NA,0.9375	NA,-0.0011865	NA,0.0176595	NA,0.0239106	0.000207183	0.000414856
2	rs77370845	229808445	NA,A	NA,G	NA,0.945437	NA,-0.000598	NA,0.0188207	NA,0.0111501	0.000207156	0.000414799
2	rs117128950	229958312	NA,T	NA,A	NA,0.975198	NA,0.0024329	NA,0.0274863	NA,0.0317652	0.000207139	0.000414767
2	rs10735526	230158734	NA,T	NA,C	NA,0.97619	NA,-0.00281689	NA,0.0280389	NA,0.0362234	0.000207136	0.000414756
2	rs117760629	230609292	NA,A	NA,G	NA,0.764881	NA,0.000266513	NA,0.01008	NA,0.00925871	0.000207113	0.000414712
2	rs6681621	230159486	NA,T	NA,A	NA,0.97619	NA,-0.00274688	NA,0.0280389	NA,0.0352885	0.000207112	0.000414708
2	rs148632648	229845788	NA,A	NA,C	NA,0.991071	NA,0.00136635	NA,0.0454422	NA,0.0105444	0.000207092	0.000414674
2	rs4497213	230164157	NA,A	NA,C	NA,0.97619	NA,-0.00245884	NA,0.0280389	NA,0.031461	0.000207024	0.000414533
2	rs76280343	230165467	NA,C	NA,G	NA,0.954365	NA,-0.00124033	NA,0.0204832	NA,0.0214932	0.000207015	0.000414521
2	rs4325133	230163111	NA,T	NA,A	NA,0.97619	NA,-0.00241233	NA,0.0280389	NA,0.0308459	0.000207012	0.000414508
2	rs183346822	230524898	NA,A	NA,C	NA,0.986111	NA,-0.00125594	NA,0.0365264	NA,0.0120789	0.00020701	0.000414506
2	rs146582518	230536187	NA,T	NA,C	NA,0.933532	NA,0.000585966	NA,0.0171606	NA,0.011994	0.000206987	0.000414462
2	rs76817589	230626496	NA,C	NA,T	NA,0.977182	NA,-0.000583051	NA,0.0286274	NA,0.00711496	0.000206986	0.000414459
2	rs6702864	230161767	NA,G	NA,A	NA,0.97619	NA,-0.00229111	NA,0.0280389	NA,0.0292461	0.000206982	0.000414449
2	rs4428899	230163373	NA,A	NA,T	NA,0.97619	NA,-0.00228077	NA,0.0280389	NA,0.0291099	0.00020698	0.000414444
2	rs4240942	230163840	NA,A	NA,T	NA,0.97619	NA,-0.00202846	NA,0.0280389	NA,0.025798	0.00020693	0.000414346
2	rs10864786	230162924	NA,T	NA,C	NA,0.97619	NA,-0.00190024	NA,0.0280389	NA,0.0241238	0.000206911	0.000414307
2	rs4240943	230164049	NA,C	NA,T	NA,0.97619	NA,-0.00189168	NA,0.0280389	NA,0.0240123	0.00020691	0.000414305
2	rs79874713	230110102	NA,A	NA,G	NA,0.883929	NA,-0.000529184	NA,0.0133454	NA,0.0139587	0.000206905	0.000414296
2	rs4240941	230163632	NA,T	NA,C	NA,0.97619	NA,-0.00183285	NA,0.0280389	NA,0.0232462	0.000206902	0.00041429
2	rs192359832	230414039	NA,T	NA,A	NA,0.989087	NA,-0.00174048	NA,0.0411453	NA,0.0149065	0.000206895	0.000414275
2	rs76381237	230504509	T,T	C,C	0.94831,0.985119	0.0207598,0.0289582	0.00893021,0.0353055	1.69704,0.385005	0.000206893	0.000415006
2	rs77281993	230212206	NA,G	NA,T	NA,0.943452	NA,-0.00278228	NA,0.018507	NA,0.0552711	0.000206885	0.00041426
2	rs141386663	229886872	NA,C	NA,A	NA,0.988095	NA,0.000875931	NA,0.0394133	NA,0.00776953	0.000206878	0.000414244
2	rs186391792	230742407	NA,A	NA,G	NA,0.994048	NA,-0.00357984	NA,0.0555718	NA,0.0228999	0.000206878	0.000414243
2	rs147910076	230742346	NA,A	NA,G	NA,0.979167	NA,0.000727559	NA,0.0299292	NA,0.0085055	0.000206876	0.000414238
2	rs2139771	230165000	NA,C	NA,T	NA,0.97619	NA,-0.00144106	NA,0.0280389	NA,0.0181765	0.000206874	0.000414235
2	rs77379624	230512792	NA,C	NA,T	NA,0.978175	NA,-0.000370889	NA,0.0292559	NA,0.00441518	0.000206873	0.000414233
2	rs144960690	230001301	T,NA	C,NA	0.974155,NA	-0.0139823,NA	0.0124606,NA	0.582016,NA	0.000206837	0.0004143
2	rs115063866	230680331	C,NA	G,NA	0.988072,NA	0.0147145,NA	0.0182119,NA	0.377669,NA	0.000205996	0.000412331
2	rs114891493	230060419	G,NA	A,NA	0.987078,NA	-0.0255819,NA	0.0175062,NA	0.841848,NA	0.000205753	0.0004122
2	rs138134082	230561627	C,NA	G,NA	0.931412,NA	-0.00791034,NA	0.00782246,NA	0.505979,NA	0.00020543	0.000411286
2	rs4846924	230330187	T,T	G,G	0.88668,0.764881	-0.00725208,-0.0184015	0.00623739,0.01008	0.610905,1.168	0.000205005	0.000411239
2	rs12139328	230331142	G,NA	A,NA	0.945328,NA	0.00631509,NA	0.00869693,NA	0.329977,NA	0.000204927	0.000410417
2	rs79731394	230366337	G,NA	C,NA	0.939364,NA	-0.0138222,NA	0.00828432,NA	1.02126,NA	0.000204782	0.00041027
2	rs75492738	230353778	C,NA	A,NA	0.940358,NA	-0.0138848,NA	0.00834865,NA	1.01642,NA	0.000204474	0.000409667
2	rs114189950	229893230	T,NA	C,NA	0.988072,NA	0.024481,NA	0.0182119,NA	0.747458,NA	0.000204434	0.000409322
2	rs34048719	230619430	T,NA	C,NA	0.939364,NA	-0.00801642,NA	0.00828432,NA	0.477278,NA	0.000204404	0.000409324
2	rs6671405	230498406	G,G	C,C	0.947316,0.986111	0.0206986,0.0278575	0.0088502,0.0365264	1.71338,0.350995	0.000204367	0.000409921
2	rs79278742	230350175	G,NA	A,NA	0.982107,NA	-0.0160354,NA	0.014915,NA	0.549255,NA	0.000204194	0.000408748
2	rs80101064	230343692	G,NA	A,NA	0.972167,NA	-0.000443616,NA	0.0120196,NA	0.0129783,NA	0.000204073	0.000408096
2	rs58680978	230332414	T,T	G,G	0.880716,0.763889	-0.0067373,-0.0187357	0.00610001,0.0100654	0.569622,1.20282	0.0002034	0.000408005
2	rs59579164	230330493	T,T	C,C	0.88668,0.764881	-0.00707703,-0.0185433	0.00623739,0.01008	0.59085,1.1816	0.000203356	0.000407918
2	rs35282446	230619629	C,NA	A,NA	0.939364,NA	-0.00797203,NA	0.00828432,NA	0.473794,NA	0.000203351	0.000407215
2	rs72650167	230406884	T,NA	C,NA	0.988072,NA	0.0255482,NA	0.0182119,NA	0.794074,NA	0.000203262	0.000407099
2	rs853001	230647526	C,C	T,T	0.818091,0.784722	0.012403,0.00503274	0.00512521,0.0104003	1.8091,0.201726	0.000203251	0.000407547
2	rs116323045	230158886	T,NA	G,NA	0.986084,NA	-0.018338,NA	0.0168779,NA	0.557126,NA	0.000202862	0.000406194
2	rs2009265	230498061	T,T	C,C	0.947316,0.986111	0.0206496,0.0279696	0.0088502,0.0365264	1.70695,0.352781	0.000202851	0.000406879
2	rs9431818	230417999	T,T	C,C	0.493042,0.094246	0.00272644,-0.029312	0.00395468,0.0146307	0.309309,1.34555	0.000202796	0.000406275
2	rs10158214	230705757	A,A	G,G	0.421471,0.498016	0.00340445,-0.0152975	0.00400399,0.00854942	0.403207,1.13332	0.000202465	0.000405426
2	rs144895550	230382879	C,NA	A,NA	0.940358,NA	-0.0137908,NA	0.00834865,NA	1.00628,NA	0.000202273	0.000405253
2	rs16851200	230383839	T,NA	C,NA	0.940358,NA	-0.0137908,NA	0.00834865,NA	1.00628,NA	0.000202273	0.000405253
2	rs16851202	230383885	G,NA	A,NA	0.940358,NA	-0.0137908,NA	0.00834865,NA	1.00628,NA	0.000202273	0.000405253
2	rs71654326	230565689	G,NA	A,NA	0.931412,NA	-0.00778009,NA	0.00782246,NA	0.494933,NA	0.00020216	0.000404741
2	rs12729707	230556792	C,NA	T,NA	0.931412,NA	-0.00777956,NA	0.00782246,NA	0.494888,NA	0.000202147	0.000404715
2	rs10779824	230231256	T,T	C,C	0.744533,0.728175	-0.00305231,-0.00222405	0.00453346,0.00960817	0.300365,0.0878068	0.00020212	0.000404491
2	rs146715441	230651563	A,NA	G,NA	0.982107,NA	-0.0174661,NA	0.014915,NA	0.616934,NA	0.000201951	0.00040453
2	rs1637928	230697720	G,G	A,A	0.611332,0.542659	0.0028711,0.0135676	0.00405613,0.00858064	0.319626,0.943727	0.00020189	0.000404413
2	rs74143197	230497633	C,C	T,T	0.947316,0.986111	0.0206496,0.0276583	0.0088502,0.0365264	1.70695,0.34783	0.000201759	0.000404689
2	rs74143198	230498094	C,C	A,A	0.946322,0.983135	0.0204683,0.0253614	0.00877248,0.0331973	1.70695,0.351748	0.000201759	0.000404681
2	rs61563010	230332488	T,T	C,C	0.880716,0.762897	-0.0067373,-0.0186578	0.00610001,0.0100508	0.569622,1.19788	0.000201631	0.000404449
2	rs74143196	230497493	T,T	C,C	0.947316,0.986111	0.0206496,0.0275935	0.0088502,0.0365264	1.70695,0.346802	0.000201534	0.000404237
2	rs72753752	229846418	A,NA	G,NA	0.992048,NA	-0.00504125,NA	0.0222601,NA	0.0857437,NA	0.000201486	0.000403605
2	rs34029153	230619385	A,NA	C,NA	0.939364,NA	-0.00788588,NA	0.00828432,NA	0.467061,NA	0.000201338	0.000403185
2	rs78194966	230575116	A,NA	G,NA	0.986084,NA	0.0146508,NA	0.0168779,NA	0.414126,NA	0.000201262	0.000403026
2	rs79075855	230348903	A,NA	C,NA	0.940358,NA	-0.013746,NA	0.00834865,NA	1.00147,NA	0.000201241	0.000403185
2	rs16851220	230387285	A,NA	G,NA	0.940358,NA	-0.013746,NA	0.00834865,NA	1.00147,NA	0.000201241	0.000403185
2	rs17782420	230527248	T,T	C,C	0.859841,0.895833	0.0111618,-0.0172492	0.00569534,0.0139934	1.30087,0.662137	0.000201215	0.00040351
2	rs16841496	230713240	C,C	A,A	0.428429,0.447421	0.00362857,-0.0151199	0.00399544,0.00859702	0.439155,1.10446	0.000200603	0.000401772
2	rs16851183	230373229	C,NA	T,NA	0.939364,NA	-0.0136401,NA	0.00828432,NA	1.00147,NA	0.000200515	0.000401718
2	rs41271493	230399674	A,NA	G,NA	0.989066,NA	-0.0234739,NA	0.0190121,NA	0.663645,NA	0.000200334	0.000401268
2	rs111958556	230300474	A,NA	C,NA	0.967197,NA	-0.0051419,NA	0.0111,NA	0.191656,NA	0.00020031	0.000401251
2	rs1637941	230715075	C,C	T,T	0.568588,0.553571	-0.00353331,0.0153892	0.00399204,0.00859885	0.424687,1.13368	0.000200277	0.000401098
2	rs114720807	230351078	T,NA	C,NA	0.940358,NA	-0.0137012,NA	0.00834865,NA	0.996665,NA	0.00020022	0.000401139
2	rs3761946	230706868	T,T	C,C	0.421471,0.460317	0.00345081,-0.0151236	0.00400399,0.0085764	0.410303,1.10884	0.000200208	0.000400927
2	rs189592321	230359651	A,NA	G,NA	0.991054,NA	-0.0271593,NA	0.0209976,NA	0.708063,NA	0.000200189	0.000401022
2	rs6665985	230434992	A,A	G,G	0.571571,0.561508	0.00594566,-0.0160805	0.00399544,0.00861478	0.864162,1.20793	0.000200104	0.000400791
2	rs74143195	230496497	C,C	T,T	0.947316,0.986111	0.0206496,0.0271505	0.0088502,0.0365264	1.70695,0.339806	0.000200019	0.000401199
2	rs1752179	230718512	C,C	T,T	0.868787,0.6875	-0.00660553,0.0135647	0.00585591,0.00922235	0.586171,0.849757	0.000199967	0.000400328
2	rs116537941	230259882	G,NA	A,NA	0.982107,NA	-0.0267372,NA	0.014915,NA	1.13649,NA	0.00019991	0.000400428
2	rs148442855	230163868	T,NA	C,NA	0.985089,NA	-0.0102783,NA	0.0163138,NA	0.276814,NA	0.00019951	0.000399705
2	rs78417924	230135841	A,NA	G,NA	0.958251,NA	0.0114096,NA	0.00988495,NA	0.604845,NA	0.000198883	0.000397891
2	rs140260187	230425572	A,NA	G,NA	0.940358,NA	-0.0135339,NA	0.00834865,NA	0.978819,NA	0.000198731	0.000398224
3	rs149282566	230467023	A,NA	G,NA	0.985089,NA	0.0457867,NA	0.0163138,NA	2.30047,NA	0.0196891	0.0389127
3	rs6678475	230280114	T,NA	C,NA	0.971173,NA	0.0463779,NA	0.0118166,NA	4.0615,NA	0.0193171	0.0382794
3	rs17598179	230532548	A,NA	G,NA	0.965209,NA	0.0451397,NA	0.0107893,NA	4.54249,NA	0.0153212	0.0303184
3	rs181476129	230059060	C,NA	G,NA	0.965209,NA	0.0394193,NA	0.0107893,NA	3.58731,NA	0.0142624	0.0283359
3	rs77491833	230483929	C,NA	T,NA	0.973161,NA	0.047085,NA	0.0122339,NA	3.92546,NA	0.0107893	0.02141
3	rs115796101	230530706	C,NA	G,NA	0.967197,NA	0.0431756,NA	0.0111,NA	3.99838,NA	0.00988736	0.019619
3	rs143333826	229797348	A,NA	G,NA	0.99006,NA	0.0575626,NA	0.01993,NA	2.41183,NA	0.00911436	0.0181307
3	rs115916197	230085699	A,NA	G,NA	0.965209,NA	0.0371376,NA	0.0107893,NA	3.23862,NA	0.00872988	0.0174008
3	rs79414537	230439254	A,NA	G,NA	0.977137,NA	0.0497756,NA	0.0132281,NA	3.77476,NA	0.0081609	0.0162154
3	rs11584394	229942723	T,NA	C,NA	0.954274,NA	0.0314992,NA	0.00946506,NA	3.05806,NA	0.00809014	0.016104
3	rs80265285	230420544	G,NA	A,NA	0.94831,NA	0.0172392,NA	0.00893021,NA	1.27122,NA	0.00656864	0.0130499
3	rs116394121	229958867	T,NA	A,NA	0.95328,NA	0.0305665,NA	0.0093687,NA	2.95708,NA	0.00653144	0.0130123
3	rs148063274	230493922	A,NA	G,NA	0.984095,NA	-0.0419681,NA	0.0158037,NA	2.10143,NA	0.0061033	0.0121508
3	rs139475537	229920061	T,NA	C,NA	0.956262,NA	0.0312966,NA	0.00966771,NA	2.91831,NA	0.00507285	0.0101124
3	rs150934840	230269949	A,A	G,G	0.883698,0.991071	-0.010762,0.102312	0.00616728,0.0454422	1.09162,1.6134	0.00486986	0.00970327
3	rs3748009	230385148	T,T	C,C	0.607356,0.271825	-0.00883561,-0.0207087	0.00404873,0.00960817	1.53632,1.50673	0.00482037	0.00956024
3	rs3761944	230388989	C,C	G,G	0.607356,0.268849	-0.00897099,-0.0203058	0.00404873,0.00964152	1.57336,1.45348	0.00477229	0.00946507
3	rs17765720	230515825	C,C	T,T	0.958251,0.993056	0.0371748,0.0357518	0.00988495,0.0514752	3.77107,0.312167	0.00451099	0.00896383
3	rs3789629	230387283	G,G	A,A	0.607356,0.267857	-0.00878596,-0.0205717	0.00404873,0.00965281	1.52284,1.4805	0.00449349	0.00891363
3	rs2401084	230180071	G,G	A,A	0.76839,0.592262	-0.0136933,-0.00773283	0.00468673,0.00869873	2.45828,0.4271	0.00443269	0.00900776
3	rs66815418	230322067	T,T	C,C	0.885686,0.953373	0.00711614,0.0665592	0.0062137,0.0202746	0.598406,2.98821	0.00413088	0.00823829
3	rs7544981	230267223	C,C	A,A	0.880716,0.990079	-0.0101081,0.0979629	0.00610001,0.0431319	1.01096,1.63578	0.00394108	0.00785541
3	rs6678813	230405641	T,T	C,C	0.616302,0.267857	-0.00799278,-0.0217872	0.00406582,0.00965281	1.30701,1.61974	0.0039225	0.00778482
3	rs78020864	230088682	NA,C	NA,T	NA,0.988095	NA,-0.100297	NA,0.0394133	NA,1.96117	0.00391335	0.00780678
3	rs2895927	230182053	G,G	T,T	0.784294,0.585317	-0.0132743,-0.0101783	0.00480694,0.0086766	2.24003,0.618403	0.00388763	0.00790473
3	rs10082048	230192095	T,T	C,C	0.208748,0.411706	0.0138068,0.00873488	0.00486487,0.00868585	2.34305,0.50226	0.00362634	0.00737291
3	rs10779822	230194513	C,C	A,A	0.208748,0.411706	0.0137591,0.00887784	0.00486487,0.00868585	2.32972,0.513241	0.00358241	0.00728352
3	rs4548449	230524112	A,A	G,G	0.957256,0.985119	0.0365719,0.00294016	0.00977441,0.0353055	3.7379,0.0298248	0.00337555	0.0067111
3	rs6663181	230187526	G,G	T,T	0.210736,0.41369	0.0136558,0.00843523	0.00484796,0.00867965	2.31424,0.480002	0.00334825	0.00680778
3	rs12073983	230189618	A,A	G,G	0.209742,0.414683	0.0136795,0.00843227	0.00485638,0.0086766	2.31424,0.480002	0.00333846	0.0067877
3	rs2279432	230400355	C,C	T,T	0.61829,0.267857	-0.0075466,-0.0220764	0.00406983,0.00965281	1.19586,1.65378	0.00332786	0.00660719
3	rs12077926	230189511	T,T	C,C	0.209742,0.412698	0.0136363,0.00843823	0.00485638,0.00868273	2.30221,0.480002	0.00326642	0.00664115
3	rs187488067	230429144	NA,T	NA,G	NA,0.998016	NA,-0.230221	NA,0.0960615	NA,1.78125	0.00323219	0.00644772
3	rs4846892	230186714	C,C	T,T	0.210736,0.41369	0.0135167,0.00877768	0.00484796,0.00867965	2.27559,0.506019	0.00319666	0.00649941
3	rs4846850	230402995	G,G	A,A	0.617296,0.267857	-0.00758782,-0.0216951	0.00406782,0.00965281	1.20666,1.60897	0.00318214	0.00631862
3	rs73111985	230320338	A,A	G,G	0.88668,0.953373	0.00673478,0.0646572	0.00623739,0.0202746	0.552445,2.84548	0.00317352	0.0063319
3	rs77120293	230523020	T,NA	C,NA	0.988072,NA	-0.0486571,NA	0.0182119,NA	2.12227,NA	0.00315787	0.00629513
3	rs12084370	230186179	T,T	C,C	0.789264,0.587302	-0.0134257,-0.00917156	0.00484796,0.00868273	2.25051,0.536359	0.0031481	0.00640056
3	rs17713580	230489484	A,A	C,C	0.966203,0.987103	0.0397499,0.0111424	0.0109412,0.0378862	3.5527,0.114254	0.00313125	0.00623255
3	rs4846891	230183199	C,C	G,G	0.784294,0.581349	-0.0130336,-0.00953834	0.00480694,0.0086648	2.17394,0.567067	0.00310739	0.00631786
3	rs16851924	230684038	C,C	T,T	0.936382,0.77877	-0.022172,-0.00389645	0.00810069,0.0102986	2.20766,0.151705	0.00307032	0.00613194
3	rs4846893	230186778	T,T	C,C	0.210736,0.41369	0.0134735,0.00848485	0.00484796,0.00867965	2.26366,0.483738	0.00302776	0.00615582
3	rs877968	230180447	A,A	G,G	0.782306,0.593254	-0.0125782,-0.0108279	0.00479102,0.00870204	2.06271,0.670823	0.00293763	0.00597176
3	rs140094357	230684212	C,NA	T,NA	0.964215,NA	-0.0301931,NA	0.0106439,NA	2.34114,NA	0.00286927	0.00572419
3	rs79249024	230310749	A,A	G,G	0.888668,0.953373	0.00831995,0.0638932	0.00628579,0.0202746	0.731348,2.78915	0.0028413	0.0056705
3	rs76753937	230311505	T,T	C,C	0.889662,0.953373	0.00833892,0.0637269	0.00631051,0.0202746	0.729655,2.77697	0.00276691	0.00552223
3	rs4846979	230685079	G,G	A,A	0.439364,0.649802	-0.00831691,-0.0181024	0.0039837,0.00896099	1.43389,1.36282	0.00273467	0.00545399
3	rs55885665	230352085	A,NA	G,NA	0.939364,NA	0.0277899,NA	0.00828432,NA	3.09962,NA	0.00270618	0.00540477
3	rs77934293	230440116	T,T	C,C	0.969185,0.980159	0.038204,-0.0391615	0.0114407,0.0306528	3.07576,0.695949	0.00270536	0.00539039
3	rs184928758	230426500	A,NA	G,NA	0.988072,NA	0.0360551,NA	0.0182119,NA	1.3212,NA	0.00257599	0.00514179
3	rs2144296	230263835	G,G	A,A	0.532803,0.331349	0.0119809,-0.0177215	0.00396284,0.00908156	2.60203,1.29233	0.00232614	0.004647
3	rs2144297	230263844	C,C	T,T	0.532803,0.332341	0.0119809,-0.0176609	0.00396284,0.00907473	2.60203,1.28705	0.00232451	0.00464368
3	rs113547865	230133520	A,NA	G,NA	0.970179,NA	0.0258527,NA	0.0116239,NA	1.58266,NA	0.00230082	0.00459862
3	rs182630887	230224668	NA,C	NA,A	NA,0.968254	NA,0.0510507	NA,0.0243817	NA,1.44037	0.00227094	0.00452885
3	rs28408904	230181948	G,G	C,C	0.784294,0.583333	-0.0127549,-0.00784624	0.00480694,0.00867062	2.09866,0.437104	0.00226427	0.00460247
3	rs139236982	230664497	A,A	G,G	0.935388,0.987103	0.00849221,0.112113	0.00804241,0.0378862	0.536106,2.51083	0.00221525	0.00442269
3	rs16851477	230440581	A,A	T,T	0.969185,0.980159	0.0373129,-0.0386447	0.0114407,0.0306528	2.95522,0.683175	0.00216731	0.00431964
3	rs58930855	230641038	A,A	G,G	0.95328,0.984127	0.0101528,0.0995904	0.0093687,0.0342017	0.555171,2.44455	0.00215825	0.00430711
3	rs113799794	230335878	A,A	G,G	0.67992,0.861111	-0.00928636,0.0197364	0.0042382,0.0123606	1.54601,0.957313	0.00213197	0.00424093
3	rs116234797	230663115	A,A	T,T	0.935388,0.987103	0.00749503,0.112204	0.00804241,0.0378862	0.454237,2.51423	0.00212709	0.00424671
3	rs28536066	230181585	C,C	T,T	0.784294,0.583333	-0.01262,-0.00794631	0.00480694,0.00867062	2.06271,0.444393	0.00211896	0.00430679
3	rs4550095	230181238	A,A	G,G	0.784294,0.587302	-0.01262,-0.00790492	0.00480694,0.00868273	2.06271,0.44057	0.00209919	0.00426651
3	rs12748691	230629379	G,NA	A,NA	0.99006,NA	-0.0513494,NA	0.01993,NA	2.00083,NA	0.00207548	0.00414128
3	rs4846926	230336287	G,G	A,A	0.67992,0.861111	-0.00924219,0.0196813	0.0042382,0.0123606	1.53452,0.953406	0.00206653	0.00411095
3	rs4550094	230181150	A,A	G,G	0.784294,0.581349	-0.0125705,-0.00779334	0.00480694,0.0086648	2.0496,0.433649	0.00203073	0.00412709
3	rs4846890	230182910	A,A	G,G	0.784294,0.583333	-0.0125705,-0.0077509	0.00480694,0.00867062	2.0496,0.430204	0.00202503	0.00411563
3	rs28429901	230184102	T,T	C,C	0.784294,0.583333	-0.0125705,-0.00769856	0.00480694,0.00867062	2.0496,0.426433	0.00201553	0.00409631
3	rs28693708	230185342	G,G	A,A	0.784294,0.583333	-0.0125705,-0.00759786	0.00480694,0.00867062	2.0496,0.419212	0.00199758	0.00405977
3	rs4846929	230343703	G,G	C,C	0.946322,0.419643	0.00583455,-0.0268573	0.00877248,0.00866195	0.295859,2.71417	0.00199646	0.0039749
3	rs57444598	230343085	T,T	C,C	0.946322,0.419643	0.00560558,-0.026807	0.00877248,0.00866195	0.281643,2.70565	0.001946	0.00387455
3	rs11122464	230342738	A,A	G,G	0.946322,0.419643	0.00547283,-0.026807	0.00877248,0.00866195	0.273503,2.70565	0.00193527	0.0038532
3	rs11584251	230238152	G,NA	A,NA	0.992048,NA	0.0597004,NA	0.0222601,NA	2.13552,NA	0.00192645	0.00384107
3	rs2281719	230297659	T,T	C,C	0.39165,0.74504	0.00570599,-0.0188892	0.00405055,0.00980793	0.798807,1.26668	0.00191958	0.0038349
3	rs28710950	230177183	A,A	C,C	0.796223,0.578373	-0.0123163,-0.00937197	0.00490845,0.00865635	1.91721,0.554466	0.00189503	0.00383738
3	rs35532120	230421565	G,G	A,A	0.847913,0.969246	0.00731117,0.0397104	0.00550577,0.0247591	0.734693,0.9636	0.00187839	0.00374078
3	rs12076984	230186011	G,G	A,A	0.789264,0.583333	-0.012773,-0.00750194	0.00484796,0.00867062	2.07466,0.412377	0.00186453	0.00378893
3	rs2281718	230297778	T,T	A,A	0.390656,0.74504	0.00570858,-0.018693	0.00405239,0.00980793	0.798807,1.2467	0.00183859	0.00367339
3	rs139996907	230369397	NA,G	NA,T	NA,0.930556	NA,0.0350913	NA,0.0168156	NA,1.43293	0.00183477	0.00365959
3	rs28516692	230180919	G,G	A,A	0.782306,0.587302	-0.012206,-0.00810054	0.00479102,0.00868273	1.9648,0.454883	0.00177871	0.00361426
3	rs28464281	230180894	G,G	A,A	0.782306,0.587302	-0.012206,-0.00810054	0.00479102,0.00868273	1.9648,0.454883	0.00177871	0.00361426
3	rs72765643	230506115	T,NA	C,NA	0.979125,NA	0.0285519,NA	0.0138296,NA	1.40932,NA	0.00177832	0.00354943
3	rs2401083	230180090	G,G	A,A	0.782306,0.587302	-0.0121162,-0.00863394	0.00479102,0.00868273	1.94156,0.494799	0.00176641	0.00358911
3	rs61823482	230656737	A,NA	G,NA	0.988072,NA	0.0429773,NA	0.0182119,NA	1.73797,NA	0.00172978	0.00344942
3	rs4285705	230188418	T,T	C,C	0.888668,0.647817	-0.015963,-0.0103434	0.00628579,0.00894938	1.95468,0.60594	0.00172538	0.00348822
3	rs144682015	230441661	A,A	G,G	0.969185,0.969246	0.0373129,-0.0255021	0.0114407,0.0247591	2.95522,0.518548	0.00172482	0.00343851
3	rs10864727	230297939	G,G	A,A	0.390656,0.746032	0.00570858,-0.0183754	0.00405239,0.00982053	0.798807,1.21234	0.00171861	0.00343396
3	rs76544715	230148243	NA,T	NA,C	NA,0.946429	NA,0.0392803	NA,0.0189842	NA,1.41413	0.00170719	0.00341099
3	rs75127771	230520390	T,T	C,C	0.988072,0.989087	-0.0505194,-0.0097537	0.0182119,0.0411453	2.25669,0.0901158	0.00168704	0.00336488
3	rs6683205	230211473	T,T	C,C	0.389662,0.715278	-0.0136199,0.00580915	0.00405425,0.00947229	3.10729,0.267853	0.00167857	0.0033486
3	rs16851484	230442688	T,T	C,C	0.969185,0.970238	0.0375358,-0.0238291	0.0114407,0.0251555	2.98514,0.464073	0.00167588	0.00334106
3	rs3895711	230676987	T,T	A,A	0.934394,0.781746	-0.0196201,-0.00983998	0.00798549,0.0103488	1.85352,0.46637	0.00164982	0.0032967
3	rs116898530	230705525	NA,A	NA,G	NA,0.989087	NA,-0.0907274	NA,0.0411453	NA,1.56145	0.00163367	0.0032606
3	rs116257428	230452245	G,NA	A,NA	0.952286,NA	0.0216564,NA	0.00927543,NA	1.70879,NA	0.00162739	0.0032509
3	rs147260834	230516469	G,NA	C,NA	0.981113,NA	0.0317504,NA	0.0145245,NA	1.54035,NA	0.00162529	0.00324371
3	rs11122467	230352791	A,A	T,T	0.946322,0.417659	0.00550118,-0.0262931	0.00877248,0.00866769	0.275236,2.61661	0.00162143	0.00322905
3	rs10779835	230299949	C,C	T,T	0.390656,0.74504	0.00570858,-0.0180151	0.00405239,0.00980793	0.798807,1.17887	0.00161501	0.0032271
3	rs7515331	230186844	C,C	T,T	0.888668,0.647817	-0.0158277,-0.0102021	0.00628579,0.00894938	1.92804,0.594662	0.00160878	0.0032523
3	rs7515161	230186707	C,C	T,T	0.888668,0.647817	-0.0158277,-0.0101503	0.00628579,0.00894938	1.92804,0.590548	0.00159954	0.0032336
3	rs4846933	230347544	C,C	T,T	0.945328,0.417659	0.00572299,-0.0261967	0.00869693,0.00866769	0.291998,2.60062	0.00159102	0.00316861
3	rs11584183	230130712	C,C	T,T	0.779324,0.951389	0.0152329,0.0120688	0.00476763,0.0198773	2.85451,0.26461	0.00158729	0.00317844
3	rs74916973	230040580	T,NA	A,NA	0.986084,NA	-0.0273356,NA	0.0168779,NA	0.977508,NA	0.00158648	0.00317919
3	rs10864726	230296153	T,T	C,C	0.399602,0.770833	0.0062392,-0.0146488	0.00403651,0.0101706	0.913004,0.824542	0.00156447	0.00312702
3	rs1546954	230303848	G,G	T,T	0.390656,0.74504	0.00589512,-0.0172847	0.00405239,0.00980793	0.836406,1.10782	0.0015642	0.00312575
3	rs12044702	230339868	T,T	C,C	0.946322,0.418651	0.00566794,-0.0260926	0.00877248,0.0086648	0.285493,2.58486	0.00155567	0.00309823
3	rs7529965	230432227	C,C	T,T	0.732604,0.951389	-0.0015207,0.055521	0.00446712,0.0198773	0.134576,2.28241	0.00152574	0.00304513
3	rs11122453	230303611	A,A	C,C	0.390656,0.74504	0.00594176,-0.0169472	0.00405239,0.00980793	0.84593,1.0757	0.00151372	0.00302499
3	rs61824830	230605576	T,NA	C,NA	0.980119,NA	0.0337156,NA	0.0141639,NA	1.76209,NA	0.00149523	0.00298428
3	rs2273966	230386341	A,A	T,T	0.672962,0.871032	-0.00940272,0.0166953	0.00421449,0.012754	1.59044,0.720051	0.00148587	0.00295643
3	rs12405296	230374276	C,C	T,T	0.946322,0.417659	0.00540918,-0.0260024	0.00877248,0.00866769	0.269627,2.56856	0.00148085	0.00294936
3	rs4846921	230304352	A,A	G,G	0.390656,0.742063	0.00584847,-0.0170138	0.00405239,0.00977071	0.826932,1.08815	0.00147261	0.00294284
3	rs4466664	230370155	G,G	C,C	0.946322,0.417659	0.00518385,-0.0260024	0.00877248,0.00866769	0.256041,2.56856	0.00146802	0.00292383
3	rs4846914	230295691	A,A	G,G	0.398608,0.770833	0.00624181,-0.0141622	0.0040382,0.0101706	0.913004,0.78573	0.00145747	0.00291339
3	rs12030887	230364465	T,T	C,C	0.946322,0.416667	0.00513788,-0.0260112	0.00877248,0.00867062	0.253296,2.56856	0.00145475	0.00289742
3	rs201150764	230001772	NA,G	NA,A	NA,0.962302	NA,0.0476291	NA,0.0224433	NA,1.47082	0.00145046	0.00289651
3	rs2281721	230297136	T,T	C,C	0.390656,0.770833	0.00575521,-0.0172605	0.00405239,0.0101706	0.808133,1.04731	0.00144363	0.00288526
3	rs12033321	230365641	G,G	A,A	0.945328,0.417659	0.00525303,-0.0259543	0.00869693,0.00866769	0.262937,2.56065	0.00143673	0.0028615
3	rs151211297	230128011	A,NA	G,NA	0.985089,NA	0.0456259,NA	0.0163138,NA	2.28721,NA	0.00143539	0.00286993
3	rs72651071	230308122	T,NA	C,NA	0.984095,NA	0.043502,NA	0.0158037,NA	2.22829,NA	0.00143531	0.00286597
3	rs11122450	230301811	G,G	T,T	0.390656,0.744048	0.00557339,-0.0176976	0.00405239,0.00979543	0.772042,1.14994	0.00143316	0.0028639
3	rs11122454	230304051	T,T	C,C	0.390656,0.744048	0.00575521,-0.0171175	0.00405239,0.00979543	0.808133,1.09393	0.00143229	0.00286231
3	rs79264496	229951981	NA,G	NA,C	NA,0.962302	NA,0.0476401	NA,0.0224433	NA,1.47134	0.00142974	0.00285487
3	rs16851486	230442764	T,T	C,C	0.969185,0.970238	0.0373773,-0.0192444	0.0114407,0.0251555	2.96385,0.352361	0.00141538	0.0028222
3	rs4846940	230384271	T,T	C,C	0.946322,0.400794	0.00584905,-0.02607	0.00877248,0.00872277	0.296767,2.55263	0.00139802	0.00278418
3	rs12025964	230362213	T,T	G,G	0.946322,0.414683	0.00527121,-0.0257841	0.00877248,0.0086766	0.261283,2.52846	0.00138023	0.00274907
3	rs6691461	230384582	T,T	C,C	0.946322,0.400794	0.00584905,-0.0260236	0.00877248,0.00872277	0.296767,2.54507	0.00137918	0.00274669
3	rs60122995	230309264	A,A	G,G	0.873757,0.953373	0.00745442,0.0584026	0.00595306,0.0202746	0.676754,2.40126	0.00137421	0.00274454
3	rs2144300	230294916	T,T	C,C	0.399602,0.804563	0.00651362,-0.0125346	0.00403651,0.01078	0.972252,0.610963	0.00137239	0.00274356
3	rs16851511	230466019	C,C	T,T	0.969185,0.959325	0.0373501,0.0166939	0.0114407,0.0216401	2.9602,0.356104	0.00136992	0.00273185
3	rs10864733	230362842	G,G	A,A	0.946322,0.414683	0.00527121,-0.0257379	0.00877248,0.0086766	0.261283,2.52093	0.00136159	0.00271199
3	rs61823561	229907437	G,NA	A,NA	0.985089,NA	-0.0252436,NA	0.0163138,NA	0.914447,NA	0.00135726	0.00271749
3	rs11122474	230378682	T,T	C,C	0.945328,0.417659	0.00561519,-0.0257115	0.00869693,0.00866769	0.285247,2.52093	0.00135551	0.00269991
3	rs4846927	230336965	T,T	C,C	0.687873,0.896825	-0.00871752,0.0218947	0.00426697,0.0140528	1.38668,0.923629	0.00135183	0.00269142
3	rs17315646	230295307	G,G	C,C	0.399602,0.769841	0.00633221,-0.0129589	0.00403651,0.0101552	0.932891,0.694806	0.00132855	0.00265584
3	rs7531956	230363950	G,G	A,A	0.946322,0.415675	0.00527121,-0.0256319	0.00877248,0.00867359	0.261283,2.50515	0.00132732	0.0026438
3	rs2273965	230386174	T,T	C,C	0.946322,0.400794	0.00598327,-0.0258274	0.00877248,0.00872277	0.305213,2.51325	0.00131088	0.00261081
3	rs73114070	230367287	G,G	C,C	0.673956,0.854167	-0.00903751,0.0162904	0.0042178,0.0121117	1.493,0.748069	0.0013091	0.00260536
3	rs4846938	230375179	C,C	G,G	0.946322,0.414683	0.00545518,-0.0255436	0.00877248,0.0086766	0.272427,2.48941	0.00129573	0.00258095
3	rs73102039	230534238	G,G	A,A	0.950298,0.990079	0.0308133,0.0330964	0.00909753,0.0431319	3.15082,0.353708	0.00129416	0.00257742
3	rs77814294	230520501	C,NA	T,NA	0.981113,NA	0.0301874,NA	0.0145245,NA	1.42395,NA	0.00128655	0.00256813
3	rs28815489	230178715	G,G	A,A	0.794235,0.571429	-0.0117737,-0.00768334	0.00489079,0.00863795	1.79398,0.427428	0.00128644	0.00260412
3	rs12409456	230680933	T,T	C,C	0.936382,0.780754	-0.0185871,-0.00945482	0.00810069,0.0103319	1.66232,0.443536	0.00127552	0.00254942
3	rs3748006	230384937	C,C	T,T	0.945328,0.400794	0.00584455,-0.0257772	0.00869693,0.00872277	0.299671,2.50515	0.00126885	0.0025271
3	rs57894556	230443756	A,A	G,G	0.966203,0.969246	0.0357994,-0.0141712	0.0109412,0.0247591	2.97145,0.246358	0.0012642	0.00252044
3	rs73114022	230331154	A,A	G,G	0.824056,0.729167	-0.00308691,0.0243303	0.00519247,0.0096192	0.25792,1.94204	0.00126126	0.00251428
3	rs35589973	230679171	G,G	A,A	0.935388,0.780754	-0.018551,-0.0100103	0.00804241,0.0103319	1.67625,0.478067	0.00125963	0.00251757
3	rs57686818	230680024	G,G	A,A	0.935388,0.781746	-0.0185959,-0.00984128	0.00804241,0.0103488	1.68266,0.466451	0.00125816	0.00251462
3	rs79098618	230390448	NA,G	NA,A	NA,0.965278	NA,-0.0470169	NA,0.0233493	NA,1.35607	0.00125639	0.00250813
3	rs71654330	230619062	T,NA	C,NA	0.99006,NA	-0.046757,NA	0.01993,NA	1.72186,NA	0.00124539	0.00248607
3	rs4846913	230294715	A,A	C,C	0.399602,0.804563	0.00633221,-0.0125869	0.00403651,0.01078	0.932891,0.614458	0.00124463	0.00248827
3	rs4328081	230680039	A,A	G,G	0.935388,0.781746	-0.018551,-0.00984128	0.00804241,0.0103488	1.67625,0.466451	0.00124102	0.00248038
3	rs16851142	230352134	A,A	G,G	0.934394,0.417659	-0.000134567,-0.0255636	0.00798549,0.00866769	0.00587863,2.4969	0.00124003	0.00247008
3	rs139850698	230333093	A,NA	G,NA	0.989066,NA	-0.045576,NA	0.0190121,NA	1.78198,NA	0.00121631	0.00242631
3	rs75336667	230138440	T,NA	C,NA	0.99006,NA	0.0495034,NA	0.01993,NA	1.88617,NA	0.00120512	0.00240803
3	rs7537056	230364018	C,C	T,T	0.934394,0.417659	-0.000721275,-0.0253695	0.00798549,0.00866769	0.0324378,2.46553	0.00119008	0.00237068
3	rs79867492	230435484	A,A	T,T	0.83499,0.886905	0.0202773,-0.00298342	0.00532652,0.0134972	3.85158,0.0835139	0.00118196	0.00236437
3	rs12401727	230369218	A,A	G,G	0.945328,0.414683	0.00512016,-0.0252984	0.00869693,0.0086766	0.254893,2.44992	0.00118015	0.00235084
3	rs115546152	230663931	G,NA	A,NA	0.966203,NA	-0.0269202,NA	0.0109412,NA	1.85772,NA	0.00116686	0.00232998
3	rs74967416	230444589	T,T	C,C	0.952286,0.958333	-0.0224543,-0.00259483	0.00927543,0.0213919	1.81009,0.0440939	0.00115722	0.00230888
3	rs28415206	230176827	G,G	T,T	0.796223,0.578373	-0.0115903,-0.00817949	0.00490845,0.00865635	1.73967,0.462554	0.00115641	0.00234037
3	rs12045859	230408512	T,T	G,G	0.982107,0.831349	0.0282844,0.018403	0.014915,0.0114161	1.23724,0.970789	0.00114162	0.00227643
3	rs10442710	230639655	T,NA	G,NA	0.946322,NA	0.0146481,NA	0.00877248,NA	1.02244,NA	0.00114091	0.00227828
3	rs190817493	230398437	NA,T	NA,A	NA,0.967262	NA,0.0444741	NA,0.0240217	NA,1.19307	0.0011392	0.00227339
3	rs139757393	230396989	NA,C	NA,G	NA,0.967262	NA,0.0444741	NA,0.0240217	NA,1.19307	0.0011392	0.00227339
3	rs3789632	230388105	T,T	C,C	0.945328,0.397817	0.00593174,-0.0253226	0.00869693,0.00873368	0.305213,2.4273	0.0011376	0.00226602
3	rs73102042	230536749	C,C	T,T	0.978131,0.994048	0.0284817,-0.082996	0.0135185,0.0555718	1.45433,0.868675	0.00113645	0.00226886
3	rs10864728	230304914	G,G	A,A	0.390656,0.742063	0.00594176,-0.0151185	0.00405239,0.00977071	0.84593,0.91441	0.00113411	0.00226683
3	rs2139770	230172844	C,C	T,T	0.796223,0.578373	-0.0113643,-0.0090421	0.00490845,0.00865635	1.68615,0.528378	0.00112839	0.00228359
3	rs11122455	230304930	G,G	C,C	0.390656,0.742063	0.00594176,-0.0150714	0.00405239,0.00977071	0.84593,0.910269	0.00112614	0.00225091
3	rs10489615	230304988	G,G	A,A	0.390656,0.742063	0.00594176,-0.0150714	0.00405239,0.00977071	0.84593,0.910269	0.00112614	0.00225091
3	rs41310553	229787055	A,NA	G,NA	0.986084,NA	0.0371245,NA	0.0168779,NA	1.5554,NA	0.00112194	0.00223711
3	rs150749696	229879268	G,NA	A,NA	0.986084,NA	0.0400243,NA	0.0168779,NA	1.75152,NA	0.00112146	0.00223957
3	rs6541306	230351940	T,T	C,C	0.658052,0.683532	-0.00609224,0.0202591	0.00416802,0.00919092	0.842141,1.56056	0.00110665	0.00220328
3	rs1321257	230305312	A,A	G,G	0.390656,0.742063	0.00594176,-0.0149253	0.00405239,0.00977071	0.84593,0.897484	0.00110194	0.00220256
3	rs3789633	230388245	G,G	A,A	0.945328,0.40377	0.00679537,-0.0251125	0.00869693,0.00871223	0.361915,2.40384	0.00109807	0.00218741
3	rs117956104	230035266	NA,A	NA,G	NA,0.959325	NA,0.0424612	NA,0.0216401	NA,1.30326	0.00108867	0.00217484
3	rs12088696	230195682	G,G	A,A	0.21173,0.396825	0.0116693,0.00673158	0.00483962,0.00873739	1.79861,0.355519	0.00108747	0.00220507
3	rs77677190	230446985	T,T	C,C	0.952286,0.949405	-0.0221138,-0.00295323	0.00927543,0.019504	1.7665,0.0556918	0.00106138	0.00211776
3	rs75818809	230444833	T,T	C,C	0.952286,0.958333	-0.0221138,-0.00332364	0.00927543,0.0213919	1.7665,0.0572329	0.00105906	0.00211317
3	rs12409070	230682180	A,A	G,G	0.936382,0.780754	-0.0182033,-0.00845655	0.00810069,0.0103319	1.6085,0.383968	0.00105317	0.00210518
3	rs1467469	230192848	C,C	T,T	0.112326,0.356151	0.0150614,0.00873705	0.00626142,0.00892676	1.79173,0.484517	0.00104962	0.00212103
3	rs61823322	230410614	C,NA	T,NA	0.93837,NA	0.0210011,NA	0.00822159,NA	1.97316,NA	0.00103088	0.00205999
3	rs12401519	230668946	C,C	T,T	0.937376,0.781746	-0.0177957,-0.010212	0.0081604,0.0103488	1.53458,0.48979	0.00102113	0.00204142
3	rs188902105	229801119	NA,G	NA,C	NA,0.978175	NA,0.0558403	NA,0.0292559	NA,1.24947	0.00100882	0.00201454
3	rs7554127	230185514	G,G	A,A	0.885686,0.640873	-0.0143303,-0.00953771	0.0062137,0.00891032	1.67578,0.546019	0.0009766	0.00197332
3	rs56753555	230345128	G,G	A,A	0.67495,0.853175	-0.00816725,0.0179073	0.00422113,0.0120777	1.27565,0.859616	0.000973479	0.0019383
3	rs11122456	230305966	G,G	A,A	0.390656,0.742063	0.00578276,-0.014581	0.00405239,0.00977071	0.813666,0.86769	0.000966016	0.00193098
3	rs115210521	230454533	T,T	C,C	0.970179,0.941468	-0.02296,0.0283856	0.0116239,0.0182098	1.31658,0.924304	0.000959089	0.00191443
3	rs4631704	230293530	T,T	C,C	0.395626,0.781746	0.0068617,-0.00783063	0.00404338,0.0103488	1.04724,0.347515	0.000950235	0.00190008
3	rs141023867	230211427	C,NA	T,NA	0.987078,NA	0.0350107,NA	0.0175062,NA	1.34189,NA	0.000942845	0.00188328
3	rs118025071	230028295	NA,G	NA,A	NA,0.987103	NA,-0.068317	NA,0.0378862	NA,1.14658	0.000932624	0.00186308
3	rs2354160	230655773	C,C	A,A	0.936382,0.779762	-0.0174959,-0.010593	0.00810069,0.0103152	1.51162,0.516484	0.000924288	0.00184768
3	rs3009717	230192249	T,T	C,C	0.11332,0.356151	0.0147327,0.00859045	0.00623739,0.00892676	1.74048,0.473807	0.000919899	0.00185861
3	rs11585540	230191018	G,G	A,A	0.114314,0.356151	0.0146058,0.00844533	0.0062137,0.00892676	1.72714,0.463298	0.000893937	0.00180614
3	rs4847022	230160420	G,G	A,A	0.795229,0.565476	-0.0107615,-0.00901233	0.00489958,0.00862361	1.55188,0.528726	0.000869847	0.00175971
3	rs6682595	230344323	A,A	G,G	0.67495,0.862103	-0.00821232,0.0168923	0.00422113,0.0123978	1.28641,0.76187	0.000861643	0.00171565
3	rs149845795	230391837	T,NA	C,NA	0.988072,NA	-0.0415731,NA	0.0182119,NA	1.64888,NA	0.000858457	0.00171284
3	rs74230128	230347214	NA,G	NA,A	NA,0.806548	NA,-0.021205	NA,0.0108218	NA,1.30052	0.00084249	0.00168154
3	rs4847027	230168963	A,A	G,G	0.795229,0.570437	-0.0108063,-0.00834497	0.00489958,0.00863547	1.562,0.47643	0.000835505	0.00169016
3	rs148907313	230086734	G,NA	T,NA	0.989066,NA	-0.0220065,NA	0.0190121,NA	0.607185,NA	0.000831322	0.0016656
3	rs115109176	230460268	A,A	G,G	0.970179,0.941468	-0.0220723,0.028484	0.0116239,0.0182098	1.23972,0.928977	0.000828236	0.00165337
3	rs74689156	230720665	NA,T	NA,A	NA,0.814484	NA,-0.019095	NA,0.0109969	NA,1.08358	0.000827537	0.0016529
3	rs4846922	230307182	C,C	T,T	0.348907,0.464286	0.00747767,-0.0091483	0.00414823,0.00857124	1.14601,0.5439	0.000826621	0.00165276
3	rs11579167	230162469	G,G	A,A	0.795229,0.565476	-0.0106229,-0.00906157	0.00489958,0.00862361	1.52071,0.532603	0.00081978	0.00165826
3	rs11122489	230445612	G,G	A,A	0.307157,0.614087	0.0129522,-0.00627804	0.0042859,0.00878099	2.60022,0.323641	0.000817084	0.0016304
3	rs9435861	230053997	C,C	A,A	0.284294,0.030754	-0.0120011,0.0224411	0.00438317,0.0247591	2.20892,0.43802	0.000813491	0.00163076
3	rs116420863	230028977	C,C	T,T	0.966203,0.953373	-0.0046158,0.0542406	0.0109412,0.0202746	0.171909,2.12689	0.000809393	0.00161747
3	rs12123719	230158341	G,G	C,C	0.796223,0.565476	-0.0106421,-0.00901233	0.00490845,0.00862361	1.52071,0.528726	0.000808444	0.00163522
3	rs4846843	230346136	G,G	T,T	0.673956,0.854167	-0.00807072,0.0166789	0.0042178,0.0121117	1.25426,0.773445	0.000803116	0.00159934
3	rs901668	230445193	G,G	A,A	0.307157,0.616071	0.0128565,-0.00662818	0.0042859,0.00878946	2.56825,0.34603	0.000793792	0.00158394
3	rs6680995	230161567	C,C	T,T	0.796223,0.565476	-0.0105973,-0.00901233	0.00490845,0.00862361	1.51072,0.528726	0.000791958	0.00160182
3	rs11122449	230300481	T,T	C,C	0.270378,0.715278	0.0101176,-0.0136212	0.00445148,0.00947229	1.63761,0.822655	0.00077137	0.00154125
3	rs4846934	230347732	A,A	G,G	0.673956,0.854167	-0.00802117,0.0164652	0.0042178,0.0121117	1.24257,0.75944	0.000767056	0.00152758
3	rs111993582	230148897	A,NA	G,NA	0.971173,NA	0.0200331,NA	0.0118166,NA	1.0457,NA	0.000765302	0.00153018
3	rs149176380	230526384	NA,A	NA,G	NA,0.977182	NA,0.0477561	NA,0.0286274	NA,1.02102	0.000764555	0.00152687
3	rs74525006	230414753	NA,T	NA,G	NA,0.927579	NA,-0.0279686	NA,0.0164929	NA,1.04613	0.000764484	0.00152622
3	rs6663193	230187577	C,C	T,T	0.116302,0.358135	0.014046,0.00838587	0.00616728,0.00891575	1.6429,0.459763	0.000759232	0.00153351
3	rs62649454	230411504	G,NA	A,NA	0.9334,NA	0.0195949,NA	0.00792989,NA	1.87054,NA	0.000757706	0.00151459
3	rs966333	230305477	C,C	T,T	0.153082,0.036706	0.0107167,-0.0551772	0.00549107,0.0227329	1.2926,1.8177	0.000749965	0.00149845
3	rs11807834	230272624	A,A	G,G	0.734592,0.906746	0.024788,0.0216411	0.00447775,0.0147003	7.50898,0.850844	0.000749411	0.0672344
3	rs145199429	230335953	T,T	C,C	0.983101,0.829365	0.0284011,0.0168918	0.0153396,0.0113631	1.19314,0.86286	0.000745601	0.00148712
3	rs4846948	230420370	C,C	T,T	0.571571,0.150794	-0.00652071,-0.0236966	0.00399544,0.0119455	0.988549,1.32526	0.00074407	0.00148238
3	rs6660567	230187945	G,G	A,A	0.115308,0.358135	0.0140519,0.00843491	0.00619033,0.00891575	1.63434,0.463298	0.000741902	0.00149857
3	rs10864779	230152832	G,G	A,A	0.796223,0.566468	-0.0102295,-0.00945467	0.00490845,0.00862591	1.42999,0.563767	0.000740814	0.00149824
3	rs3811476	230469692	A,A	G,G	0.915507,0.832341	-0.00988984,0.0271174	0.00710883,0.011443	0.784723,1.74962	0.000731556	0.00146032
3	rs146285437	230182856	C,NA	T,NA	0.986084,NA	0.034409,NA	0.0168779,NA	1.38217,NA	0.000731073	0.00146215
3	rs73109853	230274630	NA,C	NA,T	NA,0.990079	NA,-0.0742039	NA,0.0431319	NA,1.06874	0.000728959	0.00145634
3	rs751463	230450396	T,T	C,C	0.952286,0.950397	-0.0205998,-0.00505967	0.00927543,0.0196877	1.57909,0.0984427	0.000727838	0.00145256
3	rs76241632	230359885	NA,T	NA,G	NA,0.806548	NA,-0.0201303	NA,0.0108218	NA,1.2016	0.000721853	0.0014409
3	rs150409875	230624142	NA,A	NA,T	NA,0.969246	NA,-0.0414058	NA,0.0247591	NA,1.02477	0.000702738	0.00140343
3	rs78572177	230450676	G,G	C,C	0.952286,0.949405	-0.0204547,-0.00471679	0.00927543,0.019504	1.56167,0.0921019	0.000698302	0.00139364
3	rs4275465	230143511	A,A	G,G	0.796223,0.566468	-0.0102744,-0.00857919	0.00490845,0.00862591	1.43972,0.494933	0.000693827	0.0014031
3	rs4846894	230186794	G,G	T,T	0.115308,0.358135	0.0139167,0.00823878	0.00619033,0.00891575	1.60964,0.449222	0.000693826	0.00140131
3	rs6541303	230328627	G,G	C,C	0.61332,0.106151	-0.00717387,-0.0209607	0.00405994,0.0138774	1.11221,0.882937	0.000691428	0.00137616
3	rs61823481	230642885	G,G	T,T	0.843936,0.928571	0.0141476,0.0259059	0.00544795,0.0165981	2.0265,0.925996	0.000689687	0.00137636
3	rs79107635	229996113	NA,T	NA,G	NA,0.963294	NA,0.0383102	NA,0.0227328	NA,1.03648	0.000689684	0.00137776
3	rs78253869	230487189	NA,G	NA,C	NA,0.977182	NA,0.0454262	NA,0.0286274	NA,0.948634	0.000683426	0.00136473
3	rs12022296	230353180	A,A	G,G	0.982107,0.825397	0.0259436,0.018033	0.014915,0.0112602	1.08641,0.961498	0.000680858	0.00135824
3	rs77404086	230654193	NA,G	NA,A	NA,0.987103	NA,0.0621705	NA,0.0378862	NA,0.996533	0.000679745	0.00135766
3	rs6656002	230361428	T,T	G,G	0.600398,0.102183	-0.0076159,-0.0186685	0.00403651,0.014113	1.22773,0.730704	0.000676873	0.00134757
3	rs11122486	230436615	T,T	C,C	0.61829,0.390873	0.0118992,-0.00704423	0.00406983,0.00876055	2.46113,0.375359	0.000673035	0.00134531
3	rs28482439	230141118	T,T	G,G	0.798211,0.566468	-0.010222,-0.00823431	0.00492643,0.00862591	1.42029,0.468803	0.000667636	0.00135007
3	rs140731650	229884455	A,NA	G,NA	0.975149,NA	0.0281495,NA	0.0127009,NA	1.57401,NA	0.00066057	0.00132081
3	rs7531145	230440021	G,G	C,C	0.887674,0.871032	-0.0149475,0.0181616	0.00626142,0.012754	1.77019,0.81122	0.000657874	0.00131344
3	rs141429903	230437824	A,A	G,G	0.978131,0.974206	-0.00519814,0.067938	0.0135185,0.0269663	0.154534,1.92972	0.000649829	0.00129813
3	rs117787651	230025108	NA,C	NA,T	NA,0.956349	NA,0.0320843	NA,0.0209218	NA,0.902592	0.000647035	0.00129225
3	rs61823480	230642087	G,G	C,C	0.84493,0.929563	0.0146866,0.0236212	0.00546217,0.0167057	2.1444,0.80307	0.000638393	0.00127413
3	rs913155	230716811	G,G	A,A	0.208748,0.41369	-0.00673739,0.0176502	0.00486487,0.00867965	0.77968,1.37675	0.000636991	0.00127148
3	rs12139970	230406460	T,T	G,G	0.715706,0.954365	0.00871887,0.0105104	0.00438317,0.0204832	1.33085,0.216193	0.000631701	0.00126082
3	rs148947591	230007006	NA,T	NA,G	NA,0.962302	NA,0.0363513	NA,0.0224433	NA,0.977584	0.000630871	0.00126027
3	rs1327710	230703834	C,C	T,T	0.200795,0.068452	-0.00785021,-0.0275385	0.00493553,0.0169281	0.951904,0.983884	0.00062753	0.0012533
3	rs6679699	230335519	NA,T	NA,C	NA,0.799603	NA,-0.0187982	NA,0.0106787	NA,1.10595	0.00062621	0.00125009
3	rs75890787	230335303	G,G	A,A	0.853877,0.896825	-0.00407419,0.027466	0.00559735,0.0140528	0.330973,1.29548	0.000625756	0.00124886
3	rs6657338	230351573	A,A	T,T	0.983101,0.829365	0.0274779,0.0164155	0.0153396,0.0113631	1.13522,0.828093	0.00062222	0.00124113
3	rs10735522	230327413	G,G	A,A	0.194831,0.00496	0.00851282,-0.0978247	0.00499191,0.0608474	1.05485,0.96698	0.000622186	0.00124466
3	rs115759053	230413839	A,NA	G,NA	0.988072,NA	0.0219752,NA	0.0182119,NA	0.642886,NA	0.000620267	0.00123944
3	rs80188417	230350599	G,NA	C,NA	0.979125,NA	0.0177434,NA	0.0138296,NA	0.700075,NA	0.000619166	0.00123513
3	rs11122534	230688466	G,G	A,A	0.833002,0.978175	0.0105118,0.0356977	0.00530104,0.0292559	1.3245,0.652877	0.000615954	0.00122963
3	rs80067692	230348474	NA,A	NA,C	NA,0.798611	NA,-0.0186312	NA,0.010659	NA,1.09433	0.000613459	0.00122465
3	rs74953412	230348554	NA,G	NA,A	NA,0.798611	NA,-0.0186312	NA,0.010659	NA,1.09433	0.000613459	0.00122465
3	rs55942220	230391954	G,G	A,A	0.733598,0.87004	-0.00686928,0.0151283	0.00447241,0.0127124	0.904632,0.630729	0.00061206	0.00121923
3	rs12043969	230333887	T,T	C,C	0.983101,0.832341	0.0280989,0.0156063	0.0153396,0.011443	1.17403,0.76291	0.000607666	0.00121216
3	rs4846833	230251823	A,A	G,G	0.317097,0.279762	0.0218831,-0.0154704	0.00424878,0.00952293	6.58523,0.981878	0.000603754	0.00858881
3	rs12729020	230429210	A,A	G,G	0.754473,0.677579	-0.0052771,-0.0168719	0.00459376,0.00914559	0.60092,1.18666	0.00060315	0.00120289
3	rs11122466	230352264	T,T	C,C	0.983101,0.829365	0.0272259,0.0164155	0.0153396,0.0113631	1.11965,0.828093	0.000602777	0.00120237
3	rs4846848	230388215	G,G	A,A	0.590457,0.103175	-0.00720838,-0.0201174	0.00402064,0.0140528	1.13669,0.817389	0.000602078	0.00119867
3	rs3789631	230387674	NA,C	NA,A	NA,0.986111	NA,-0.0598026	NA,0.0365264	NA,0.993195	0.000601722	0.001202
3	rs6662573	230318807	NA,G	NA,A	NA,0.633929	NA,-0.0150735	NA,0.00887361	NA,1.04877	0.000600834	0.00119964
3	rs117071857	229875488	NA,A	NA,G	NA,0.985119	NA,-0.0541931	NA,0.0353055	NA,0.90382	0.000599245	0.00119683
3	rs115526761	230317530	NA,A	NA,G	NA,0.632937	NA,-0.0150187	NA,0.00886855	NA,1.044	0.000598496	0.00119499
3	rs74485460	229972316	NA,T	NA,C	NA,0.970238	NA,0.0402255	NA,0.0251555	NA,0.959379	0.000592849	0.00118382
3	rs3761943	230388869	T,T	C,C	0.733598,0.87004	-0.00680312,0.0149845	0.00447241,0.0127124	0.892021,0.6225	0.000586758	0.00116887
3	rs72763870	230488667	G,NA	A,NA	0.962227,NA	0.0154826,NA	0.0103707,NA	0.868191,NA	0.000577684	0.00115399
3	rs190699454	230631026	NA,T	NA,C	NA,0.989087	NA,0.059865	NA,0.0411453	NA,0.836606	0.000576053	0.00115087
3	rs58141492	230355453	NA,C	NA,G	NA,0.798611	NA,-0.0181414	NA,0.010659	NA,1.05178	0.000575562	0.00114904
3	rs3009715	230195713	T,T	C,C	0.887674,0.664683	-0.0138309,-0.00775404	0.00626142,0.00905458	1.56573,0.406941	0.0005741	0.00115884
3	rs57230830	230378157	NA,T	NA,G	NA,0.800595	NA,-0.0182295	NA,0.0106986	NA,1.05355	0.000570108	0.00113815
3	rs674256	230321019	T,T	C,C	0.806163,0.362103	-0.013084,-0.00758267	0.00500161,0.0088943	2.05072,0.404593	0.000564614	0.00112794
3	rs74143129	230350881	G,G	C,C	0.983101,0.829365	0.0267434,0.0163506	0.0153396,0.0113631	1.09012,0.823408	0.000563541	0.00112414
3	rs78745683	230311849	NA,A	NA,G	NA,0.632937	NA,-0.0145888	NA,0.00886855	NA,1.00014	0.000560028	0.00111822
3	rs6688678	230381287	NA,C	NA,T	NA,0.801587	NA,-0.0180627	NA,0.0107187	NA,1.03641	0.000559514	0.00111701
3	rs147632335	230404561	NA,T	NA,C	NA,0.963294	NA,0.0322277	NA,0.0227328	NA,0.806079	0.000556005	0.00111034
3	rs6703306	230351829	G,G	A,A	0.983101,0.829365	0.0264934,0.0165043	0.0153396,0.0113631	1.07497,0.834529	0.000555957	0.00110901
3	rs74634891	230486870	NA,A	NA,G	NA,0.97619	NA,0.0404703	NA,0.0280389	NA,0.827053	0.000554311	0.00110697
3	rs1078484	230390027	A,A	G,G	0.590457,0.098214	-0.00725387,-0.0190828	0.00402064,0.0143636	1.14748,0.735192	0.000554018	0.00110298
3	rs6671095	230381206	NA,A	NA,G	NA,0.800595	NA,-0.0180289	NA,0.0106986	NA,1.03641	0.00055363	0.00110525
3	rs75207964	230256283	T,NA	C,NA	0.932406,NA	-0.0233719,NA	0.00787557,NA	2.52274,NA	0.000552748	0.00110609
3	rs117881339	230157497	NA,T	NA,G	NA,0.970238	NA,0.0371517	NA,0.0251555	NA,0.85478	0.000547506	0.00109292
3	rs7527162	230363658	G,G	C,C	0.590457,0.10119	-0.00697627,-0.02037	0.00402064,0.0141743	1.08239,0.821924	0.000547293	0.00108962
3	rs72651070	230307993	G,NA	C,NA	0.978131,NA	0.03464,NA	0.0135185,NA	1.98319,NA	0.000542869	0.00108546
3	rs147849893	229990027	NA,T	NA,C	NA,0.969246	NA,-0.0352933	NA,0.0247591	NA,0.812416	0.000541727	0.00108244
3	rs3748008	230385052	NA,T	NA,G	NA,0.90873	NA,0.0211404	NA,0.014843	NA,0.811441	0.000540191	0.00107907
3	rs1980533	230368950	NA,T	NA,A	NA,0.798611	NA,-0.0176147	NA,0.010659	NA,1.00691	0.000538572	0.00107523
3	rs17761459	230409562	C,C	A,A	0.851889,0.936508	-0.0061239,0.0244602	0.00556614,0.0175302	0.566642,0.788022	0.00053411	0.00106586
3	rs35581949	230363336	A,A	G,G	0.590457,0.10119	-0.00693075,-0.0203211	0.00402064,0.0141743	1.07188,0.819106	0.000533241	0.00106167
3	rs77551695	230350848	G,NA	C,NA	0.950298,NA	0.0072592,NA	0.00909753,NA	0.371703,NA	0.000532297	0.00106145
3	rs144046643	230377875	T,NA	G,NA	0.985089,NA	-0.033235,NA	0.0163138,NA	1.38063,NA	0.000529282	0.00105633
3	rs77084259	230453504	NA,G	NA,A	NA,0.953373	NA,0.0310227	NA,0.0202746	NA,0.899676	0.000526909	0.00105203
3	rs117219532	230013011	NA,A	NA,G	NA,0.950397	NA,-0.0280497	NA,0.0196877	NA,0.811815	0.000525951	0.00105116
3	rs6541267	230211245	T,T	C,C	0.836978,0.871032	-0.00608737,-0.015411	0.00535253,0.012754	0.592748,0.644129	0.00052533	0.00105329
3	rs13728	230416218	C,C	T,T	0.840954,0.244048	-0.00603103,-0.0227326	0.0054062,0.00995218	0.577405,1.65051	0.000523478	0.00104396
3	rs4378211	230422377	G,G	A,A	0.529821,0.087302	-0.00654025,-0.0267034	0.00396135,0.0151435	1.00553,1.10879	0.00052094	0.00103859
3	rs642235	230325027	G,G	C,C	0.833996,0.637897	-0.0118456,-0.0159118	0.00531372,0.0088943	1.58842,1.13302	0.000518127	0.00103517
3	rs113638586	230224534	C,C	T,T	0.977137,0.980159	0.000504916,-0.0704085	0.0132281,0.0306528	0.0134288,1.66513	0.00051774	0.00103392
3	rs80135353	230224644	C,C	T,T	0.977137,0.980159	0.00103387,-0.0708134	0.0132281,0.0306528	0.0279346,1.68031	0.000517369	0.0010332
3	rs73114019	230331026	C,C	T,T	0.853877,0.897817	-0.00353695,0.02722	0.00559735,0.014113	0.277816,1.26949	0.000517295	0.00103249
3	rs3009712	230196342	C,C	T,T	0.200795,0.354167	0.0106476,0.00652843	0.00493553,0.00893797	1.50894,0.33242	0.000516892	0.00104509
3	rs151031440	230422419	T,NA	C,NA	0.993042,NA	0.0354806,NA	0.0237851,NA	0.867183,NA	0.000515284	0.00102816
3	rs4846942	230394163	G,G	A,A	0.590457,0.097222	-0.00720838,-0.0183675	0.00402064,0.0144288	1.13669,0.692446	0.000513641	0.00102266
3	rs16850877	230222213	T,T	C,C	0.977137,0.980159	-0.00138881,-0.0685822	0.0132281,0.0306528	0.0379224,1.59755	0.000513396	0.00102519
3	rs78866053	230175847	T,NA	C,NA	0.978131,NA	-0.0285381,NA	0.0135185,NA	1.45881,NA	0.000512648	0.00102741
3	rs61828566	230738397	A,NA	G,NA	0.974155,NA	0.021288,NA	0.0124606,NA	1.05771,NA	0.000501031	0.00100126
3	rs600845	230322708	G,G	A,A	0.833996,0.637897	-0.0122084,-0.014871	0.00531372,0.0088943	1.66576,1.02443	0.00049475	0.000988535
3	rs10864735	230426517	T,T	C,C	0.694831,0.237103	-0.00248799,-0.0241142	0.00429368,0.0100508	0.250046,1.78436	0.000494303	0.000985189
3	rs116115779	230247932	C,NA	G,NA	0.941352,NA	0.0269865,NA	0.00841466,NA	2.87261,NA	0.000490762	0.000983878
3	rs3811487	230372025	G,G	A,A	0.983101,0.828373	0.0253308,0.0165361	0.0153396,0.011337	1.00581,0.839607	0.000488593	0.000974696
3	rs7551973	230647763	T,T	C,C	0.836978,0.927579	0.0136995,0.0208781	0.00535253,0.0164929	1.97948,0.687074	0.000484283	0.000966686
3	rs55931709	230387729	A,NA	T,NA	0.967197,NA	0.0144551,NA	0.0111,NA	0.714828,NA	0.00048419	0.000967095
3	rs7545190	230442543	C,C	T,T	0.936382,0.957341	-0.0165143,-0.00242267	0.00810069,0.0211527	1.38209,0.0415241	0.000483403	0.000965058
3	rs76104940	230224367	G,G	C,C	0.977137,0.980159	0.000785818,-0.069504	0.0132281,0.0306528	0.021076,1.63149	0.000479719	0.000958023
3	rs142480125	229851742	NA,T	NA,G	NA,0.972222	NA,0.0357298	NA,0.0260119	NA,0.770659	0.000478041	0.000955043
3	rs117882603	230634530	NA,C	NA,T	NA,0.899802	NA,-0.0196997	NA,0.0142364	NA,0.778762	0.00047676	0.000952395
3	rs77261303	230450630	NA,C	NA,T	NA,0.952381	NA,0.0291893	NA,0.0200728	NA,0.83595	0.000476658	0.000951761
3	rs112827553	230227166	A,NA	G,NA	0.983101,NA	0.0193842,NA	0.0153396,NA	0.685396,NA	0.000475074	0.000949997
3	rs72756177	230137140	T,T	C,C	0.867793,0.998016	0.0133431,-0.0661847	0.0058372,0.0960615	1.65244,0.309065	0.000471653	0.00094465
3	rs114739993	230401767	G,G	T,T	0.848907,0.906746	-0.00538318,0.02339	0.00552061,0.0147003	0.482134,0.952403	0.000471596	0.00094117
3	rs1018553	230619406	C,NA	A,NA	0.952286,NA	0.0114138,NA	0.00927543,NA	0.660561,NA	0.000469149	0.000937086
3	rs12032944	230580304	NA,C	NA,T	NA,0.96131	NA,0.0299778	NA,0.0221651	NA,0.753939	0.000467342	0.00093374
3	rs74143182	230449782	NA,A	NA,C	NA,0.954365	NA,0.0295553	NA,0.0204832	NA,0.826675	0.000467227	0.000932979
3	rs79920943	230223419	T,T	C,C	0.977137,0.980159	0.00092161,-0.0691969	0.0132281,0.0306528	0.0248184,1.62014	0.000466593	0.000931819
3	rs78214915	230403523	NA,A	NA,G	NA,0.781746	NA,-0.016126	NA,0.0103488	NA,0.923822	0.000466198	0.000930765
3	rs60031901	230246576	NA,A	NA,G	NA,0.655754	NA,-0.0193617	NA,0.00899701	NA,1.50313	0.00046594	0.00093081
3	rs611701	230324173	T,T	C,C	0.829026,0.637897	-0.0120924,-0.0153244	0.00525159,0.0088943	1.67161,1.0711	0.000464782	0.000928728
3	rs117261575	230634541	NA,A	NA,G	NA,0.899802	NA,-0.0193438	NA,0.0142364	NA,0.758895	0.000462406	0.000923726
3	rs79697432	230457389	NA,T	NA,G	NA,0.953373	NA,0.0289156	NA,0.0202746	NA,0.813012	0.000462296	0.000923079
3	rs628035	230324145	T,T	G,G	0.829026,0.637897	-0.0120924,-0.0152728	0.00525159,0.0088943	1.67161,1.06575	0.000461046	0.000921265
3	rs77153334	229979977	A,NA	G,NA	0.986084,NA	-0.0190622,NA	0.0168779,NA	0.587169,NA	0.000457433	0.000915839
3	rs41304127	230391256	NA,T	NA,C	NA,0.785714	NA,-0.0161162	NA,0.0104178	NA,0.914122	0.000456332	0.000911079
3	rs75272564	230257922	NA,A	NA,G	NA,0.65377	NA,-0.0192012	NA,0.0089848	NA,1.48689	0.000456041	0.000911038
3	rs77765564	230458188	NA,T	NA,C	NA,0.953373	NA,0.0286223	NA,0.0202746	NA,0.801261	0.000454308	0.000907138
3	rs1872857	230388778	A,A	G,G	0.696819,0.956349	0.00787893,0.011629	0.00430159,0.0209218	1.17389,0.237827	0.000453648	0.000905285
3	rs34995092	230431024	G,G	A,A	0.754473,0.660714	-0.00500278,-0.015859	0.00459376,0.00902845	0.558875,1.10241	0.000453445	0.000904406
3	rs57358662	230258437	NA,C	NA,T	NA,0.65377	NA,-0.0191512	NA,0.0089848	NA,1.48087	0.000453013	0.000904989
3	rs78166680	230207297	NA,T	NA,G	NA,0.974206	NA,-0.0373275	NA,0.0269663	NA,0.779139	0.000452488	0.000903618
3	rs77945324	230261815	NA,T	NA,C	NA,0.666667	NA,-0.0189366	NA,0.00906796	NA,1.4345	0.000452021	0.000902953
3	rs142622304	230458392	NA,G	NA,C	NA,0.953373	NA,0.0285366	NA,0.0202746	NA,0.797843	0.000452017	0.000902565
3	rs41271491	230399307	NA,C	NA,A	NA,0.780754	NA,-0.0157653	NA,0.0103319	NA,0.896062	0.000450282	0.000899003
3	rs150309942	229986652	T,NA	G,NA	0.966203,NA	0.0211609,NA	0.0109412,NA	1.27486,NA	0.000450127	0.000899437
3	rs80173028	230451438	NA,A	NA,T	NA,0.967262	NA,0.0327791	NA,0.0240217	NA,0.763483	0.000449898	0.000898713
3	rs75348872	230222862	T,T	C,C	0.977137,0.980159	0.00111809,-0.0687864	0.0132281,0.0306528	0.030286,1.60504	0.000449394	0.000897485
3	rs79366101	230407760	NA,C	NA,T	NA,0.787698	NA,-0.0159379	NA,0.0104531	NA,0.895056	0.000449384	0.000897199
3	rs61825539	229791727	T,NA	C,NA	0.986084,NA	-0.019956,NA	0.0168779,NA	0.625147,NA	0.00044504	0.000890157
3	rs3748014	230458730	NA,C	NA,T	NA,0.973214	NA,0.0353277	NA,0.0264757	NA,0.739712	0.000444899	0.000888734
3	rs6692490	230383254	G,G	A,A	0.590457,0.099206	-0.00693075,-0.018092	0.00402064,0.0142995	1.07188,0.686569	0.000444373	0.00088483
3	rs74143181	230449781	NA,A	NA,T	NA,0.954365	NA,0.028643	NA,0.0204832	NA,0.790477	0.000442934	0.00088449
3	rs76438483	230457626	NA,T	NA,C	NA,0.953373	NA,0.0281128	NA,0.0202746	NA,0.781036	0.000440962	0.000880503
3	rs78092885	230459495	NA,G	NA,A	NA,0.952381	NA,0.0277658	NA,0.0200728	NA,0.77836	0.000440221	0.000879024
3	rs145445193	230459554	NA,A	NA,G	NA,0.952381	NA,0.0277256	NA,0.0200728	NA,0.776759	0.000439188	0.000876962
3	rs139038330	230623891	NA,A	NA,G	NA,0.953373	NA,-0.0269153	NA,0.0202746	NA,0.734401	0.000438456	0.000876046
3	rs12030130	230358378	T,T	C,C	0.983101,0.830357	0.0248073,0.0161598	0.0153396,0.0113894	0.975371,0.807026	0.000437896	0.00087362
3	rs74887444	230457774	NA,C	NA,T	NA,0.953373	NA,0.0279867	NA,0.0202746	NA,0.776063	0.000437758	0.000874108
3	rs61825540	229794047	C,NA	T,NA	0.986084,NA	-0.0197633,NA	0.0168779,NA	0.616877,NA	0.000437208	0.000874488
3	rs56411650	230273213	A,A	T,T	0.95328,0.991071	0.028004,0.0656099	0.0093687,0.0454422	2.55315,0.827417	0.000436952	0.000873946
3	rs3789634	230399419	G,G	A,A	0.983101,0.831349	0.021935,0.0188206	0.0153396,0.0114161	0.816076,1.00336	0.000436876	0.000871502
3	rs117180907	230463432	NA,C	NA,T	NA,0.953373	NA,0.0279485	NA,0.0202746	NA,0.77456	0.000436795	0.000872186
3	rs4846947	230420346	G,G	C,C	0.528827,0.075397	-0.00686176,-0.0252879	0.00396089,0.0161901	1.07985,0.927007	0.000436593	0.000870493
3	rs4846945	230402986	C,C	T,T	0.589463,0.100198	-0.00721825,-0.0155004	0.00401916,0.0142364	1.13966,0.558701	0.000436303	0.000868853
3	rs116859236	230463625	NA,C	NA,T	NA,0.953373	NA,0.0279083	NA,0.0202746	NA,0.772982	0.000435788	0.000870175
3	rs61493428	230253911	NA,G	NA,T	NA,0.652778	NA,-0.0188569	NA,0.00897877	NA,1.44716	0.000435629	0.000870259
3	rs117135386	230755357	NA,G	NA,A	NA,0.97619	NA,-0.0356406	NA,0.0280389	NA,0.691034	0.00043517	0.000869341
3	rs74529641	230693573	NA,A	NA,G	NA,0.967262	NA,0.0311935	NA,0.0240217	NA,0.71198	0.00043504	0.000868996
3	rs3213497	230416320	T,T	C,C	0.865805,0.964286	0.0193494,-0.00452312	0.00580045,0.0230345	3.07037,0.0734897	0.000434131	0.000868325
3	rs7552730	230400531	NA,A	NA,G	NA,0.782738	NA,-0.015522	NA,0.0103658	NA,0.871976	0.000433491	0.000865505
3	rs76466709	230463934	NA,A	NA,G	NA,0.953373	NA,0.027811	NA,0.0202746	NA,0.769161	0.000433359	0.000865328
3	rs145843920	230460829	NA,G	NA,A	NA,0.953373	NA,0.0277901	NA,0.0202746	NA,0.768341	0.00043284	0.000864293
3	rs77743839	230255373	NA,G	NA,A	NA,0.652778	NA,-0.018807	NA,0.00897877	NA,1.44122	0.00043282	0.000864647
3	rs7533085	230409624	G,G	A,A	0.952286,0.835317	0.000182804,0.0266105	0.00927543,0.0115253	0.0068831,1.6788	0.000431339	0.000860442
3	rs140779729	230451148	A,NA	T,NA	0.969185,NA	0.0177416,NA	0.0114407,NA	0.917341,NA	0.000430372	0.000859898
3	rs11122536	230130480	G,G	A,A	0.806163,0.609127	-0.00541463,-0.0173385	0.00500161,0.00876055	0.554403,1.32059	0.000430199	0.00086406
3	rs58480936	230260222	NA,G	NA,C	NA,0.65377	NA,-0.0187241	NA,0.0089848	NA,1.4299	0.000428424	0.000855872
3	rs76543027	230461366	NA,C	NA,T	NA,0.953373	NA,0.0276085	NA,0.0202746	NA,0.76124	0.000428381	0.000855392
3	rs12078659	230445225	T,T	C,C	0.934394,0.954365	0.0182005,-0.0283222	0.00798549,0.0204832	1.64483,0.777921	0.000427432	0.000852408
3	rs149007353	230460872	NA,C	NA,T	NA,0.953373	NA,0.027568	NA,0.0202746	NA,0.75966	0.000427397	0.000853428
3	rs12076454	230378663	T,T	C,C	0.983101,0.830357	0.0249721,0.015754	0.0153396,0.0113894	0.984908,0.778325	0.00042715	0.000852198
3	rs150890962	230464377	NA,G	NA,T	NA,0.953373	NA,0.0275453	NA,0.0202746	NA,0.758775	0.000426847	0.00085233
3	rs111303707	230555036	T,NA	A,NA	0.932406,NA	-0.0122506,NA	0.00787557,NA	0.92146,NA	0.000425221	0.000849539
3	rs75903916	230464654	NA,T	NA,A	NA,0.953373	NA,0.0274048	NA,0.0202746	NA,0.753309	0.00042347	0.00084559
3	rs677990	230320428	A,A	G,G	0.829026,0.637897	-0.0121353,-0.0146114	0.00525159,0.0088943	1.68101,0.998141	0.000422594	0.000844467
3	rs116069226	230460591	NA,C	NA,T	NA,0.953373	NA,0.0273161	NA,0.0202746	NA,0.749866	0.00042136	0.00084138
3	rs12042207	230657616	NA,T	NA,C	NA,0.776786	NA,0.0137745	NA,0.0102658	NA,0.745535	0.000421314	0.00084153
3	rs72648056	230219697	A,A	G,G	0.977137,0.980159	0.00179376,-0.0682989	0.0132281,0.0306528	0.0495692,1.58719	0.000420769	0.000840345
3	rs72648054	230219455	C,NA	T,NA	0.989066,NA	0.0399249,NA	0.0190121,NA	1.44696,NA	0.000420577	0.000840013
3	rs55979588	230263468	NA,T	NA,C	NA,0.652778	NA,-0.0185253	NA,0.00897877	NA,1.40793	0.000419983	0.000839003
3	rs76781006	230451435	NA,A	NA,T	NA,0.967262	NA,0.0313346	NA,0.0240217	NA,0.7165	0.000419509	0.000838021
3	rs61660379	230345840	T,T	C,C	0.983101,0.830357	0.0238716,0.0167241	0.0153396,0.0113894	0.92205,0.847712	0.000419354	0.000836633
3	rs116965938	230460550	NA,C	NA,T	NA,0.953373	NA,0.0272306	NA,0.0202746	NA,0.746556	0.000419346	0.000837359
3	rs627702	230324119	A,A	G,G	0.829026,0.637897	-0.0120022,-0.0148418	0.00525159,0.0088943	1.65195,1.02145	0.000419194	0.000837659
3	rs6673334	230328217	T,NA	C,NA	0.989066,NA	-0.034786,NA	0.0190121,NA	1.172,NA	0.000418919	0.000836492
3	rs75081927	230461229	NA,G	NA,C	NA,0.953373	NA,0.0271856	NA,0.0202746	NA,0.744818	0.000418292	0.000835257
3	rs117175932	230463295	NA,C	NA,A	NA,0.953373	NA,0.0271597	NA,0.0202746	NA,0.743814	0.000417686	0.000834046
3	rs3748011	230401241	T,T	G,G	0.983101,0.832341	0.0205558,0.0195294	0.0153396,0.011443	0.744169,1.05609	0.000416635	0.000831148
3	rs78377761	230391713	NA,A	NA,G	NA,0.784722	NA,-0.0152296	NA,0.0104003	NA,0.844363	0.000416577	0.000831751
3	rs3748012	230401389	T,T	C,C	0.983101,0.832341	0.0206032,0.0194832	0.0153396,0.011443	0.746594,1.05239	0.000416028	0.000829938
3	rs2748117	230320156	T,T	C,C	0.829026,0.637897	-0.0120924,-0.0145639	0.00525159,0.0088943	1.67161,0.993373	0.000413867	0.00082703
3	rs116900872	230351177	NA,C	NA,T	NA,0.964286	NA,0.0280543	NA,0.0230345	NA,0.651203	0.000413048	0.00082535
3	rs116862619	230459921	NA,G	NA,T	NA,0.953373	NA,0.026934	NA,0.0202746	NA,0.735117	0.000412478	0.000823652
3	rs117118749	230459849	NA,G	NA,C	NA,0.953373	NA,0.026934	NA,0.0202746	NA,0.735117	0.000412478	0.000823652
3	rs77518635	230285185	NA,A	NA,C	NA,0.97123	NA,0.0299732	NA,0.0255725	NA,0.617691	0.000411891	0.000822847
3	rs6673619	230361684	G,G	T,T	0.590457,0.099206	-0.00667192,-0.0187417	0.00402064,0.0142995	1.01308,0.721304	0.000411657	0.000819738
3	rs77425408	230459803	NA,T	NA,C	NA,0.953373	NA,0.0268935	NA,0.0202746	NA,0.733564	0.000411557	0.000821813
3	rs77620222	230459799	NA,T	NA,C	NA,0.953373	NA,0.0268935	NA,0.0202746	NA,0.733564	0.000411557	0.000821813
3	rs10779840	230448277	G,G	C,C	0.119284,0.108135	0.0126098,-0.0214796	0.00610001,0.0137648	1.41209,0.925738	0.000411098	0.000820542
3	rs678578	230320600	A,A	G,G	0.829026,0.637897	-0.0120494,-0.0146114	0.00525159,0.0088943	1.66224,0.998141	0.000411095	0.000821487
3	rs117686445	230460336	NA,C	NA,G	NA,0.953373	NA,0.0268486	NA,0.0202746	NA,0.73184	0.000410538	0.000819779
3	rs7534687	230213793	NA,A	NA,G	NA,0.978175	NA,0.033772	NA,0.0292559	NA,0.604933	0.000410503	0.000820015
3	rs79625496	230293043	NA,G	NA,C	NA,0.975198	NA,0.0365713	NA,0.0274863	NA,0.736732	0.000409464	0.000817959
3	rs4846845	230360634	G,G	A,A	0.590457,0.098214	-0.00662689,-0.018979	0.00402064,0.0143636	1.00301,0.72957	0.000409225	0.000814912
3	rs145071013	230462086	NA,C	NA,A	NA,0.953373	NA,0.0267822	NA,0.0202746	NA,0.729294	0.000409038	0.000816787
3	rs78780755	230463945	NA,C	NA,T	NA,0.953373	NA,0.0267558	NA,0.0202746	NA,0.728285	0.000408447	0.000815606
3	rs35009281	230686761	G,NA	A,NA	0.926441,NA	0.0109948,NA	0.0075738,NA	0.833901,NA	0.000407765	0.000814299
3	rs7517119	230395118	G,G	C,C	0.590457,0.098214	-0.0069465,-0.0168083	0.00402064,0.0143636	1.07551,0.616323	0.000407746	0.000811975
3	rs598203	230322122	G,G	C,C	0.829026,0.637897	-0.0119593,-0.0147249	0.00525159,0.0088943	1.64263,1.0096	0.000406298	0.000811894
3	rs117519001	230463309	NA,C	NA,A	NA,0.953373	NA,0.0265324	NA,0.0202746	NA,0.719755	0.000403486	0.000805704
3	rs726683	230633190	G,G	A,A	0.480119,0.395833	0.000273008,0.019866	0.00395743,0.00874115	0.0245679,1.63743	0.000403428	0.000806232
3	rs116914044	230463329	NA,C	NA,T	NA,0.953373	NA,0.0264923	NA,0.0202746	NA,0.718232	0.000402609	0.000803953
3	rs11122470	230360963	A,A	G,G	0.983101,0.830357	0.0244512,0.015754	0.0153396,0.0113894	0.954915,0.778325	0.000402282	0.000802603
3	rs76344265	230461461	NA,C	NA,T	NA,0.953373	NA,0.0264467	NA,0.0202746	NA,0.716498	0.000401612	0.000801965
3	rs10864734	230422210	A,A	C,C	0.693837,0.205357	-0.000684026,-0.025455	0.00428977,0.0105819	0.0588313,1.79185	0.000401444	0.000800694
3	rs6697949	230359652	T,T	G,G	0.590457,0.10119	-0.00653232,-0.0190504	0.00402064,0.0141743	0.982016,0.747286	0.000401221	0.000798992
3	rs60670270	230362250	T,T	C,C	0.733598,0.854167	-0.00567304,0.0152075	0.00447241,0.0121117	0.689018,0.67932	0.00040023	0.000797642
3	rs144456748	230215838	NA,A	NA,T	NA,0.981151	NA,-0.0432809	NA,0.0314332	NA,0.773303	0.00039998	0.000798975
3	rs2780626	230037586	A,A	T,T	0.261431,0.032738	-0.0100842,0.0208697	0.00449951,0.0240218	1.6018,0.414578	0.000399897	0.000801197
3	rs74143143	230377883	A,A	G,G	0.983101,0.830357	0.0243502,0.0157849	0.0153396,0.0113894	0.949154,0.780491	0.000399	0.000796057
3	rs80154117	230644940	NA,T	NA,G	NA,0.970238	NA,-0.0278135	NA,0.0251555	NA,0.570451	0.000398838	0.000796629
3	rs76717318	230459725	NA,G	NA,A	NA,0.953373	NA,0.0263009	NA,0.0202746	NA,0.710965	0.000398457	0.000795667
3	rs78168581	230462205	NA,G	NA,A	NA,0.953373	NA,0.0262931	NA,0.0202746	NA,0.710672	0.000398291	0.000795336
3	rs59631998	230231016	NA,T	NA,C	NA,0.64881	NA,-0.0180511	NA,0.00895516	NA,1.35823	0.00039802	0.000795132
3	rs77696479	230456952	NA,G	NA,A	NA,0.953373	NA,0.026244	NA,0.0202746	NA,0.708814	0.000397239	0.000793236
3	rs7520640	230228980	T,T	G,G	0.317097,0.276786	0.0208354,-0.0156807	0.00424878,0.00955427	6.02701,0.996751	0.000396363	0.00312677
3	rs4846918	230300586	T,T	C,C	0.162028,0.036706	0.0105546,-0.0483815	0.00536574,0.0227329	1.30821,1.47735	0.000396092	0.000791604
3	rs145369315	229955036	NA,C	NA,G	NA,0.940476	NA,0.0201732	NA,0.0180669	NA,0.578111	0.000395237	0.000789403
3	rs621328	230310414	A,A	G,G	0.837972,0.624008	-0.0126956,-0.0130442	0.00536574,0.00882508	1.74523,0.855785	0.000395101	0.000789505
3	rs607553	230316444	A,A	T,T	0.829026,0.624008	-0.0121783,-0.0136734	0.00525159,0.00882508	1.69044,0.916171	0.000395043	0.000789452
3	rs4846849	230401634	T,T	G,G	0.589463,0.100198	-0.00698891,-0.0157011	0.00401916,0.0142364	1.08591,0.568511	0.000394201	0.000785073
3	rs118047928	230452088	NA,T	NA,C	NA,0.952381	NA,0.0258881	NA,0.0200728	NA,0.705203	0.000393941	0.000786666
3	rs12410356	230667841	NA,T	NA,C	NA,0.957341	NA,0.0240243	NA,0.0211527	NA,0.59166	0.000393487	0.000786062
3	rs78123681	230452146	NA,T	NA,C	NA,0.950397	NA,0.0251394	NA,0.0196877	NA,0.695435	0.000393357	0.000785494
3	rs75852126	230144369	NA,A	NA,G	NA,0.956349	NA,-0.0246278	NA,0.0209218	NA,0.621345	0.000393161	0.000785785
3	rs6658916	230359657	A,A	C,C	0.590457,0.10119	-0.00648727,-0.0190504	0.00402064,0.0141743	0.972088,0.747286	0.000393042	0.000782718
3	rs61823327	230429997	C,C	T,T	0.754473,0.661706	-0.0048228,-0.0153668	0.00459376,0.0090349	0.531974,1.05073	0.000392205	0.000782327
3	rs59698443	229881804	NA,A	NA,G	NA,0.940476	NA,0.0212256	NA,0.0180669	NA,0.619679	0.000391854	0.000782699
3	rs57992758	230314396	G,G	A,A	0.829026,0.624008	-0.0122255,-0.0135071	0.00525159,0.00882508	1.70084,0.90003	0.000391767	0.000782915
3	rs2748115	230314291	G,G	A,A	0.829026,0.624008	-0.0122255,-0.0135071	0.00525159,0.00882508	1.70084,0.90003	0.000391767	0.000782915
3	rs76865300	230340630	A,NA	G,NA	0.950298,NA	0.00547465,NA	0.00909753,NA	0.261754,NA	0.000390932	0.000779759
3	rs117839173	230459603	NA,G	NA,T	NA,0.952381	NA,0.0256173	NA,0.0200728	NA,0.694914	0.00039029	0.000779367
3	rs6686718	230340792	A,A	T,T	0.983101,0.830357	0.0234892,0.0164595	0.0153396,0.0113894	0.900658,0.828525	0.000390128	0.000778351
3	rs17596523	229935553	G,NA	A,NA	0.937376,NA	0.0149236,NA	0.0081604,NA	1.17113,NA	0.000390081	0.00077728
3	rs650808	230317820	A,A	G,G	0.829026,0.624008	-0.0120924,-0.0137724	0.00525159,0.00882508	1.67161,0.925843	0.000389759	0.000778887
3	rs653523	230318402	T,T	C,C	0.829026,0.624008	-0.0120924,-0.0137724	0.00525159,0.00882508	1.67161,0.925843	0.000389759	0.000778887
3	rs636810	230317018	T,T	C,C	0.829026,0.624008	-0.0121353,-0.0136734	0.00525159,0.00882508	1.68101,0.916171	0.000389594	0.000778562
3	rs56807910	230362572	C,C	T,T	0.732604,0.854167	-0.00566633,0.0149935	0.00446712,0.0121117	0.689018,0.66607	0.000389532	0.000776352
3	rs74143122	230330064	NA,A	NA,G	NA,0.831349	NA,0.0140416	NA,0.0114161	NA,0.660145	0.000388646	0.000775913
3	rs12405891	230652439	A,A	G,G	0.959245,0.78373	-0.0214033,-0.00941748	0.00999958,0.010383	1.49052,0.438421	0.000388644	0.000776789
3	rs2760537	230326412	A,A	G,G	0.83499,0.644841	-0.0116999,-0.0144715	0.00532652,0.00893234	1.55201,0.977965	0.000388639	0.000776569
3	rs585361	230314954	A,A	G,G	0.829026,0.624008	-0.0121783,-0.0135272	0.00525159,0.00882508	1.69044,0.901974	0.000386899	0.000773183
3	rs7520308	230228692	A,A	G,G	0.315109,0.276786	0.0209608,-0.0153648	0.00425597,0.00955427	6.07393,0.967382	0.000385603	0.00319628
3	rs75876080	230419849	NA,A	NA,G	NA,0.960318	NA,0.0235077	NA,0.0218976	NA,0.548161	0.00038503	0.000769289
3	rs112535056	230213823	NA,T	NA,C	NA,0.978175	NA,0.0320314	NA,0.0292559	NA,0.562926	0.000384711	0.000768504
3	rs586712	230315242	G,G	A,A	0.829026,0.624008	-0.0121353,-0.0135791	0.00525159,0.00882508	1.68101,0.907001	0.000384382	0.000768151
3	rs76549528	230403668	NA,A	NA,G	NA,0.984127	NA,-0.0366007	NA,0.0342017	NA,0.545833	0.000384036	0.000767102
3	rs11122472	230364292	A,A	G,G	0.983101,0.829365	0.0242015,0.0155827	0.0153396,0.0113631	0.940694,0.768867	0.000383831	0.000765795
3	rs666718	230313662	G,G	A,A	0.829026,0.624008	-0.0121783,-0.0134549	0.00525159,0.00882508	1.69044,0.894992	0.000382969	0.000765334
3	rs671682	230313651	G,G	C,C	0.829026,0.624008	-0.0121783,-0.0134549	0.00525159,0.00882508	1.69044,0.894992	0.000382969	0.000765334
3	rs678050	230313911	C,C	T,T	0.829026,0.624008	-0.0121783,-0.0134549	0.00525159,0.00882508	1.69044,0.894992	0.000382969	0.000765334
3	rs4846846	230360733	G,G	A,A	0.732604,0.854167	-0.00552529,0.0154217	0.00446712,0.0121117	0.665282,0.692687	0.000382681	0.000762724
3	rs77041642	230238797	NA,G	NA,C	NA,0.974206	NA,0.0343519	NA,0.0269663	NA,0.693136	0.000382662	0.00076441
3	rs7536663	230228799	A,A	T,T	0.317097,0.276786	0.0209254,-0.0155359	0.00424878,0.00955427	6.07393,0.983235	0.000382301	0.00324105
3	rs60072949	230360359	G,G	A,A	0.732604,0.854167	-0.00557079,0.0152075	0.00446712,0.0121117	0.6729,0.67932	0.000382116	0.000761591
3	rs12061439	230355441	A,A	G,G	0.982107,0.830357	0.0241671,0.0162951	0.014915,0.0113894	0.978135,0.816703	0.000381917	0.000761934
3	rs73114065	230364451	A,A	G,G	0.732604,0.854167	-0.00561629,0.0149935	0.00446712,0.0121117	0.680555,0.66607	0.000381702	0.000760759
3	rs16850868	230218466	T,T	C,C	0.979125,0.980159	0.00500703,-0.0688255	0.0138296,0.0306528	0.144291,1.60647	0.000381566	0.000762129
3	rs17765313	230506704	T,T	C,C	0.94831,0.985119	0.0234413,0.0316741	0.00893021,0.0353055	2.06217,0.432218	0.000381412	0.00076055
3	rs142394962	230666244	NA,T	NA,A	NA,0.895833	NA,-0.0168324	NA,0.0139934	NA,0.64012	0.000380691	0.000760454
3	rs80175489	230456980	NA,A	NA,T	NA,0.953373	NA,0.0254387	NA,0.0202746	NA,0.678638	0.000380671	0.000760166
3	rs60044338	230357737	C,C	A,A	0.590457,0.099206	-0.00667192,-0.017618	0.00402064,0.0142995	1.01308,0.661699	0.000380364	0.000757478
3	rs4846855	230436085	T,T	C,C	0.584493,0.421627	0.00942,0.00688111	0.004012,0.00865635	1.72408,0.369918	0.000380102	0.000759092
3	rs116103971	230002826	A,NA	G,NA	0.975149,NA	0.0224994,NA	0.0127009,NA	1.11645,NA	0.000380054	0.000759927
3	rs182864635	230078158	NA,C	NA,T	NA,0.969246	NA,-0.0268812	NA,0.0247591	NA,0.556568	0.00037946	0.000758248
3	rs73114030	230340258	T,T	G,G	0.733598,0.862103	-0.00515512,0.0171972	0.00447241,0.0123978	0.603706,0.781444	0.000378758	0.000754963
3	rs4846937	230363964	G,G	A,A	0.732604,0.854167	-0.00561629,0.0148837	0.00446712,0.0121117	0.680555,0.659321	0.000377958	0.0007533
3	rs76027333	230212750	NA,A	NA,G	NA,0.978175	NA,0.0315373	NA,0.0292559	NA,0.551229	0.000377913	0.000754925
3	rs146698980	230682514	NA,A	NA,G	NA,0.968254	NA,-0.0264986	NA,0.0243817	NA,0.557341	0.000377224	0.000753573
3	rs11122483	230428624	A,A	G,G	0.78827,0.705357	-0.00291221,-0.0187047	0.00483962,0.00937671	0.261739,1.33664	0.000377107	0.000752256
3	rs4846919	230301451	G,G	A,A	0.161034,0.036706	0.0104488,-0.0484347	0.00537909,0.0227329	1.28334,1.47988	0.000376091	0.000751611
3	rs10746515	230450870	G,G	C,C	0.137177,0.059524	0.0116298,-0.0205752	0.00574696,0.0180669	1.36646,0.593847	0.000375929	0.00075095
3	rs7512360	230356183	A,A	G,G	0.590457,0.102183	-0.00644223,-0.0187147	0.00402064,0.014113	0.962206,0.733252	0.000375237	0.000747296
3	rs6663552	230358067	C,C	G,G	0.590457,0.099206	-0.00662689,-0.0177216	0.00402064,0.0142995	1.00301,0.667102	0.000375109	0.000747019
3	rs652108	230312704	T,T	C,C	0.83002,0.624008	-0.0121204,-0.0135272	0.00526376,0.00882508	1.67161,0.901974	0.000372993	0.000745342
3	rs2296065	230301776	A,A	G,G	0.161034,0.036706	0.0104033,-0.0484347	0.00537909,0.0227329	1.27482,1.47988	0.000372902	0.000745234
3	rs117004990	230216651	NA,T	NA,C	NA,0.978175	NA,0.0310919	NA,0.0292559	NA,0.540769	0.00037197	0.000743056
3	rs10159064	230705924	G,G	T,T	0.393638,0.375	0.00377263,-0.0182612	0.00404692,0.00882973	0.454419,1.41312	0.000371924	0.000742818
3	rs3789628	230386622	G,G	C,C	0.848907,0.905754	-0.00409458,0.024766	0.00552061,0.0146307	0.338873,1.04333	0.000370841	0.000740183
3	rs2306813	230461079	A,A	G,G	0.84493,0.509921	0.0104922,-0.00797525	0.00546217,0.00855103	1.26164,0.454701	0.000370753	0.000740149
3	rs80343667	230212663	NA,C	NA,T	NA,0.978175	NA,0.0309109	NA,0.0292559	NA,0.536542	0.000369603	0.00073833
3	rs72647719	230417014	A,NA	G,NA	0.988072,NA	-0.0318539,NA	0.0182119,NA	1.0954,NA	0.000367743	0.000734485
3	rs73114068	230366873	A,A	G,G	0.735586,0.854167	-0.00568663,0.0149935	0.00448312,0.0121117	0.689018,0.66607	0.000365214	0.000727956
3	rs2296064	230398167	T,T	C,C	0.983101,0.829365	0.0204029,0.0185852	0.0153396,0.0113631	0.73638,0.991708	0.00036516	0.000728513
3	rs78216640	230464352	C,C	T,T	0.843936,0.509921	0.0105082,-0.00765669	0.00544795,0.00855103	1.26961,0.431133	0.000364525	0.000727689
3	rs1923950	230384970	A,A	G,G	0.848907,0.905754	-0.00391216,0.0250836	0.00552061,0.0146307	0.320077,1.06325	0.000364065	0.000726666
3	rs12032965	230705542	NA,A	NA,T	NA,0.900794	NA,0.0156599	NA,0.0142995	NA,0.563112	0.00036268	0.00072427
3	rs77192722	230216686	NA,A	NA,G	NA,0.978175	NA,0.0302674	NA,0.0292559	NA,0.521623	0.000361416	0.000721978
3	rs868288	230241124	C,C	A,A	0.301193,0.168651	0.0202325,-0.0195683	0.00430962,0.0114161	5.57356,1.06293	0.000361131	0.00165083
3	rs190996646	230227123	NA,T	NA,C	NA,0.980159	NA,0.0297223	NA,0.0306528	NA,0.478569	0.000360974	0.000721192
3	rs3849295	230676042	C,C	A,A	0.870775,0.781746	-0.0103165,-0.0103486	0.00589404,0.0103488	1.09657,0.498501	0.000359024	0.000717646
3	rs76386452	230769082	A,NA	G,NA	0.982107,NA	0.0199118,NA	0.014915,NA	0.740239,NA	0.000355825	0.000711154
3	rs12402083	230430594	A,A	G,G	0.787276,0.69246	-0.00268495,-0.0184778	0.00483134,0.00926307	0.237778,1.33661	0.000355565	0.000709283
3	rs79350872	230419567	NA,A	NA,G	NA,0.972222	NA,-0.0277927	NA,0.0260119	NA,0.544679	0.000354164	0.000707439
3	rs648456	230311918	A,A	G,G	0.829026,0.624008	-0.0120924,-0.0130686	0.00525159,0.00882508	1.67161,0.858087	0.000353086	0.000705628
3	rs56065333	230708840	C,C	G,G	0.407555,0.362103	0.00370082,-0.018441	0.00402367,0.0088943	0.446485,1.41862	0.000352956	0.000704876
3	rs78372205	230438890	NA,C	NA,G	NA,0.943452	NA,0.0222242	NA,0.018507	NA,0.638636	0.000352739	0.000704543
3	rs78640577	230687760	C,NA	T,NA	0.967197,NA	-0.0164149,NA	0.0111,NA	0.856394,NA	0.000351002	0.000701266
3	rs10864732	230356817	G,G	A,A	0.590457,0.099206	-0.00653232,-0.0173614	0.00402064,0.0142995	0.982016,0.648398	0.000350464	0.000697981
3	rs637180	230311677	A,A	G,G	0.829026,0.624008	-0.0120924,-0.0129747	0.00525159,0.00882508	1.67161,0.849227	0.000348616	0.000696698
3	rs115670380	230452151	NA,A	NA,G	NA,0.952381	NA,0.0235039	NA,0.0200728	NA,0.616856	0.000348602	0.000696168
3	rs71636366	230771038	T,NA	C,NA	0.977137,NA	-0.0227172,NA	0.0132281,NA	1.06593,NA	0.000348315	0.000695948
3	rs4259657	230449943	G,G	A,A	0.120278,0.105159	0.0115589,-0.0224871	0.00607818,0.013935	1.24253,0.972286	0.000346476	0.000691644
3	rs4846973	230625904	NA,T	NA,A	NA,0.830357	NA,-0.0120219	NA,0.0113894	NA,0.535836	0.000346316	0.000691859
3	rs12066120	230418774	C,C	T,T	0.407555,0.043651	-0.000867923,-0.0435906	0.00402367,0.0209217	0.0813311,1.4294	0.000343881	0.000686048
3	rs35375692	230276971	T,T	C,C	0.958251,0.981151	0.0293582,-0.0252042	0.00988495,0.0314332	2.52606,0.374019	0.000343182	0.000686287
3	rs6541313	230450730	A,NA	G,NA	0.937376,NA	-0.0141232,NA	0.0081604,NA	1.07828,NA	0.000342443	0.000683436
3	rs77788414	230266006	NA,A	NA,G	NA,0.664683	NA,-0.0164046	NA,0.00905458	NA,1.15474	0.000342277	0.000683776
3	rs11122469	230355248	G,G	C,C	0.690855,0.956349	0.00699788,0.0135823	0.00427824,0.0209218	0.991809,0.287171	0.000341865	0.000682329
3	rs3853553	230021629	T,T	C,C	0.89662,0.791667	0.00130077,0.0238013	0.00649407,0.0105257	0.0750772,1.62445	0.000341802	0.000683453
3	rs6676364	230364875	A,A	C,C	0.601392,0.102183	-0.00546025,-0.0216262	0.0040382,0.014113	0.753681,0.901586	0.000340411	0.000678065
3	rs58096845	230675094	A,A	G,G	0.871769,0.781746	-0.0102613,-0.00946727	0.00591347,0.0103488	1.08251,0.443353	0.000339552	0.000678742
3	rs6659554	230272295	A,A	G,G	0.785288,0.669643	-0.0115637,-0.0044758	0.00481501,0.00908845	1.78717,0.20594	0.000339446	0.000677811
3	rs117908035	230535891	NA,T	NA,C	NA,0.991071	NA,-0.0472157	NA,0.0454422	NA,0.52463	0.000339062	0.000677344
3	rs1264081	230311176	G,G	A,A	0.829026,0.624008	-0.0121353,-0.0126366	0.00525159,0.00882508	1.68101,0.817659	0.000337905	0.000675305
3	rs12035297	230238821	T,T	C,C	0.739563,0.740079	-0.0023919,-0.00501783	0.00450506,0.00974638	0.225145,0.217051	0.000337344	0.000674133
3	rs6541309	230421503	C,C	T,T	0.528827,0.077381	-0.00672561,-0.0225254	0.00396089,0.0159983	1.04815,0.798232	0.000337188	0.000672381
3	rs149755449	230236986	NA,A	NA,G	NA,0.981151	NA,0.0279302	NA,0.0314332	NA,0.426849	0.000337049	0.000673388
3	rs112716974	230622758	A,NA	G,NA	0.926441,NA	-0.00694686,NA	0.0075738,NA	0.444874,NA	0.000335951	0.00067213
3	rs11584627	230329397	A,A	G,G	0.684891,0.948413	0.00671144,0.016261	0.00425597,0.0193256	0.94003,0.397819	0.000335818	0.000670093
3	rs74448796	230648680	C,NA	T,NA	0.967197,NA	0.0232824,NA	0.0111,NA	1.44432,NA	0.000335362	0.000669276
3	rs528524695	230218837	NA,C	NA,G	NA,0.978175	NA,0.028014	NA,0.0292559	NA,0.47071	0.000335318	0.000669851
3	rs638112	230310736	A,A	C,C	0.827038,0.623016	-0.0119792,-0.0125314	0.00522759,0.00882048	1.65891,0.80855	0.000335207	0.000669925
3	rs12726525	230235032	A,A	G,G	0.740557,0.732143	-0.00223136,-0.00374563	0.00451065,0.00965281	0.207034,0.156151	0.000334191	0.000667921
3	rs113822007	230620062	A,A	G,G	0.944334,0.962302	0.0140188,0.0176023	0.00862346,0.0224433	0.982874,0.36365	0.000333265	0.000665913
3	rs638097	230310728	T,T	C,C	0.827038,0.623016	-0.0119792,-0.0124844	0.00522759,0.00882048	1.65891,0.804227	0.000333162	0.000665839
3	rs4846960	230539859	NA,T	NA,C	NA,0.933532	NA,-0.0159939	NA,0.0171606	NA,0.454287	0.000331157	0.000661609
3	rs77723639	230693203	C,C	G,G	0.954274,0.998016	0.0208251,0.0888196	0.00946506,0.0960615	1.55608,0.449566	0.000331151	0.000661546
3	rs72647716	230416729	A,NA	G,NA	0.988072,NA	-0.0304872,NA	0.0182119,NA	1.0263,NA	0.000331028	0.000661172
3	rs638116	230310740	T,T	C,C	0.827038,0.623016	-0.0119368,-0.0125314	0.00522759,0.00882048	1.64965,0.80855	0.000330644	0.000660804
3	rs60831018	230353480	T,T	G,G	0.847913,0.882937	-0.0022016,0.0245944	0.00550577,0.0132962	0.161623,1.19143	0.000329242	0.000657317
3	rs149962977	230441638	C,C	T,T	0.966203,0.959325	-0.0199273,0.00774736	0.0109412,0.0216401	1.16393,0.142465	0.000329163	0.000657204
3	rs79408527	230330837	T,NA	C,NA	0.989066,NA	-0.0316053,NA	0.0190121,NA	1.01576,NA	0.000329114	0.000657226
3	rs117508125	230597885	NA,A	NA,T	NA,0.954365	NA,0.0203987	NA,0.0204832	NA,0.495785	0.000328949	0.000657086
3	rs6541310	230421520	A,A	G,G	0.528827,0.076389	-0.00668022,-0.0226119	0.00396089,0.0160932	1.03768,0.795866	0.000328732	0.000655514
3	rs12026061	230630978	T,T	C,C	0.479125,0.393849	-4.54891e-05,0.0187497	0.00395775,0.00874879	0.00400104,1.49345	0.000326396	0.000652339
3	rs2103827	230298285	A,A	T,T	0.161034,0.036706	0.0104038,-0.04673	0.00537909,0.0227329	1.27491,1.3999	0.000326378	0.000652279
3	rs740489	230694763	C,C	A,A	0.368787,0.372024	-0.00359648,-0.0162564	0.00409792,0.00884395	0.420055,1.18018	0.000325636	0.00065007
3	rs118162296	230377485	A,A	G,G	0.848907,0.888889	-0.00335988,0.0231141	0.00552061,0.0136019	0.265371,1.04935	0.000325002	0.000648823
3	rs1637934	230704468	T,T	C,C	0.195825,0.06746	-0.00551735,-0.0290097	0.0049823,0.017043	0.571662,1.05194	0.000324067	0.000647382
3	rs34827396	230698802	T,NA	C,NA	0.991054,NA	-0.032932,NA	0.0209976,NA	0.93258,NA	0.00032366	0.00064609
3	rs7555591	230351915	G,G	A,A	0.734592,0.854167	-0.00507753,0.0155619	0.00447775,0.0121117	0.590377,0.701498	0.000323516	0.000644898
3	rs77871856	230505611	A,A	C,C	0.94831,0.985119	0.0226984,0.0313846	0.00893021,0.0353055	1.95743,0.42709	0.00032263	0.000643401
3	rs117881895	230221345	NA,A	NA,G	NA,0.978175	NA,0.0267637	NA,0.0292559	NA,0.443349	0.000322414	0.000644078
3	rs6659658	230272380	A,A	G,G	0.753479,0.670635	-0.012353,-0.0030001	0.00458751,0.00909539	2.14957,0.129881	0.000320342	0.000640327
3	rs3811488	230371883	A,A	G,G	0.601392,0.102183	-0.00541491,-0.02112	0.0040382,0.014113	0.744857,0.871196	0.000319861	0.000637163
3	rs1535136	230331410	G,G	C,C	0.597416,0.108135	-0.00638713,-0.0160171	0.00403156,0.0137648	0.946425,0.611587	0.000319266	0.000635957
3	rs868287	230241114	C,C	G,G	0.737575,0.738095	-0.0024326,-0.00406532	0.00449401,0.00972244	0.2304,0.170152	0.00031924	0.000637994
3	rs77466267	230585885	NA,C	NA,T	NA,0.920635	NA,-0.0162337	NA,0.0158141	NA,0.516211	0.000318573	0.000636461
3	rs76229399	230121064	NA,T	NA,C	NA,0.859127	NA,-0.0119608	NA,0.0122874	NA,0.481032	0.000317972	0.000635219
3	rs76988050	230459459	NA,T	NA,C	NA,0.863095	NA,-0.0132579	NA,0.0124355	NA,0.543083	0.000317528	0.000634116
3	rs117628680	230215254	NA,G	NA,C	NA,0.97619	NA,0.0247073	NA,0.0280389	NA,0.422255	0.000316275	0.00063182
3	rs184569164	230319646	T,NA	C,NA	0.996024,NA	-0.0408931,NA	0.0314177,NA	0.71432,NA	0.000316262	0.000632312
3	rs76389578	229999879	T,NA	C,NA	0.986084,NA	0.018273,NA	0.0168779,NA	0.55446,NA	0.000315609	0.000630474
3	rs6541304	230349061	A,A	G,G	0.591451,0.10119	-0.00598924,-0.0192221	0.00402215,0.0141743	0.864962,0.756816	0.000315571	0.000628591
3	rs910821	230232241	A,A	T,T	0.738569,0.728175	-0.00217969,-0.00223506	0.00449951,0.00960817	0.201983,0.0882802	0.000315503	0.000630541
3	rs4029801	230628612	A,A	G,G	0.481113,0.393849	-0.0001819,0.0184035	0.00395712,0.00874879	0.0162223,1.45078	0.000315497	0.000630584
3	rs15273	230415593	T,NA	G,NA	0.988072,NA	-0.0298332,NA	0.0182119,NA	0.993977,NA	0.000315386	0.000629938
3	rs6672758	230303512	T,T	C,C	0.215706,0.712302	0.0094782,-0.0116545	0.00480694,0.00944284	1.31305,0.663297	0.000315162	0.00062992
3	rs12039155	230451288	NA,C	NA,T	NA,0.96627	NA,0.0246825	NA,0.023678	NA,0.52693	0.000314871	0.000628987
3	rs9970650	230763687	NA,G	NA,T	NA,0.911706	NA,-0.0142177	NA,0.0150664	NA,0.461752	0.000314666	0.000628662
3	rs56229703	230149408	A,A	T,T	0.870775,0.997024	0.0134215,-0.0353613	0.00589404,0.078473	1.64248,0.185576	0.000314528	0.000629987
3	rs12126814	230237176	A,A	G,G	0.739563,0.72619	-0.00234521,-0.00364331	0.00450506,0.00958635	0.219924,0.152485	0.000314386	0.000628272
3	rs584751	230322747	T,T	C,C	0.639165,0.305556	-0.00646832,0.00551886	0.00411698,0.00927981	0.934974,0.258035	0.000313445	0.000626529
3	rs4846951	230505575	NA,G	NA,A	NA,0.93254	NA,-0.0157132	NA,0.017043	NA,0.44789	0.00031233	0.000623962
3	rs618520	230309771	C,C	T,T	0.829026,0.622024	-0.0119916,-0.0123121	0.00525159,0.00881592	1.64965,0.789036	0.000311647	0.000622824
3	rs148888173	230744622	NA,T	NA,A	NA,0.912698	NA,-0.0140973	NA,0.0151436	NA,0.453581	0.000310982	0.00062118
3	rs76246765	229936211	NA,C	NA,T	NA,0.994048	NA,0.0496699	NA,0.0555718	NA,0.430123	0.000310877	0.000620976
3	rs116795699	229954609	A,NA	G,NA	0.99006,NA	0.0178712,NA	0.01993,NA	0.431938,NA	0.000310818	0.000620995
3	rs138688351	230470582	A,NA	C,NA	0.991054,NA	-0.0339771,NA	0.0209976,NA	0.976206,NA	0.000310518	0.000619985
3	rs74347400	230223352	T,T	C,C	0.980119,0.980159	0.0055091,-0.0657253	0.0141639,0.0306528	0.156573,1.49461	0.000310445	0.000620086
3	rs562694759	230443253	NA,G	NA,C	NA,0.989087	NA,0.0391913	NA,0.0411453	NA,0.467452	0.000310342	0.000620049
3	rs74582728	229778561	NA,T	NA,A	NA,0.916667	NA,-0.0141601	NA,0.0154664	NA,0.443808	0.000309599	0.000618481
3	rs4846920	230301574	G,G	A,A	0.161034,0.039683	0.0101804,-0.0446837	0.00537909,0.0218975	1.23349,1.38414	0.000309295	0.000618141
3	rs74532163	230605663	A,A	G,G	0.944334,0.96131	0.0148876,0.00404323	0.00862346,0.0221651	1.0743,0.0679031	0.000308535	0.000616434
3	rs75139267	230684914	T,NA	C,NA	0.988072,NA	-0.0214197,NA	0.0182119,NA	0.620625,NA	0.000308033	0.00061525
3	rs1327698	230696922	T,NA	C,NA	0.070577,NA	-0.0106976,NA	0.00771971,NA	0.780351,NA	0.000308018	0.000615044
3	rs114279492	230501498	T,NA	C,NA	0.985089,NA	-0.0263609,NA	0.0163138,NA	0.974187,NA	0.000307936	0.000615115
3	rs189458112	229819730	G,NA	A,NA	0.99006,NA	0.0190279,NA	0.01993,NA	0.468888,NA	0.000306986	0.000613402
3	rs149204826	230207847	T,NA	G,NA	0.991054,NA	0.0322697,NA	0.0209976,NA	0.905407,NA	0.000306606	0.000612926
3	rs79242340	230494655	C,NA	T,NA	0.988072,NA	-0.0242688,NA	0.0182119,NA	0.738337,NA	0.000306436	0.00061205
3	rs138714954	230422987	NA,G	NA,C	NA,0.979167	NA,-0.0259882	NA,0.0299292	NA,0.414293	0.000305469	0.000610185
3	rs78263152	230621568	A,A	G,G	0.94334,0.960318	0.0133579,0.0197293	0.00855199,0.0218976	0.927028,0.434627	0.000304884	0.000609036
3	rs9431833	230139055	C,C	T,T	0.777336,0.56746	-0.00778074,-0.00662822	0.00475237,0.00862824	0.993184,0.354216	0.000304847	0.000615416
3	rs17711569	230419424	A,NA	G,NA	0.972167,NA	0.0246531,NA	0.0120196,NA	1.39513,NA	0.000304378	0.000607692
3	rs12748513	230693617	C,NA	T,NA	0.931412,NA	0.0103819,NA	0.00782246,NA	0.734128,NA	0.000304279	0.000607634
3	rs142089585	229804105	NA,G	NA,A	NA,0.927579	NA,0.013608	NA,0.0164929	NA,0.387932	0.000303961	0.000607151
3	rs619899	230310069	G,G	A,A	0.83002,0.624008	-0.0119298,-0.012423	0.00526376,0.00882508	1.63028,0.798001	0.000302482	0.000604473
3	rs79506637	230214340	NA,G	NA,A	NA,0.978175	NA,0.0245999	NA,0.0292559	NA,0.397473	0.000302435	0.000604171
3	rs72749936	230709031	T,T	C,C	0.774354,0.985119	-0.00101906,0.07694	0.00472994,0.0353055	0.0812271,1.53295	0.000302071	0.000603533
3	rs79264979	229963872	T,NA	C,NA	0.958251,NA	-0.0141742,NA	0.00988495,NA	0.819316,NA	0.000302004	0.000604017
3	rs73102062	230595008	C,C	T,T	0.945328,0.962302	0.0148691,0.000563614	0.00869693,0.0224433	1.05888,0.00878946	0.000301976	0.000603276
3	rs138005738	230083471	NA,A	NA,G	NA,0.984127	NA,-0.0315099	NA,0.0342017	NA,0.447459	0.000301726	0.00060269
3	rs72753732	229810034	G,NA	C,NA	0.980119,NA	-0.0198749,NA	0.0141639,NA	0.794374,NA	0.000301246	0.000601494
3	rs12724775	230247123	A,A	G,G	0.737575,0.72619	-0.0024326,-0.00258612	0.00449401,0.00958635	0.2304,0.10384	0.000300971	0.000601444
3	rs115554867	230322552	C,NA	T,NA	0.956262,NA	0.0130141,NA	0.00966771,NA	0.748954,NA	0.000300835	0.000601311
3	rs137961098	230025195	A,NA	G,NA	0.977137,NA	0.0227109,NA	0.0132281,NA	1.06548,NA	0.00030076	0.000601397
3	rs79108206	230647198	NA,T	NA,C	NA,0.94246	NA,-0.0162735	NA,0.0183564	NA,0.425583	0.000300706	0.000600632
3	rs117854333	230220920	NA,T	NA,C	NA,0.978175	NA,0.0243724	NA,0.0292559	NA,0.392757	0.000300494	0.000600296
3	rs73109895	230285629	NA,A	NA,C	NA,0.944444	NA,-0.0187507	NA,0.0186617	NA,0.501678	0.000298924	0.000597174
3	rs148836318	230751173	G,NA	C,NA	0.982107,NA	0.01936,NA	0.014915,NA	0.711574,NA	0.000298243	0.000595414
3	rs3789630	230387498	T,T	C,C	0.983101,0.830357	0.021606,0.0158267	0.0153396,0.0113894	0.798657,0.783431	0.000297988	0.000594587
3	rs12043070	230275389	A,A	G,G	0.897614,0.964286	0.0214137,0.0377163	0.0065219,0.0230345	2.98894,0.993317	0.00029793	0.000600271
3	rs853022	230622709	T,T	C,C	0.237575,0.217262	-0.00234441,0.0174866	0.00464559,0.0103658	0.211971,1.03805	0.000297164	0.00059404
3	rs4846995	230137785	C,C	T,T	0.777336,0.568452	-0.00773491,-0.00653382	0.00475237,0.00863061	0.984592,0.347736	0.000297109	0.000599756
3	rs75343566	230355105	NA,C	NA,T	NA,0.874008	NA,0.0118274	NA,0.0128817	NA,0.445462	0.000296193	0.000591474
3	rs60969368	230198592	NA,A	NA,G	NA,0.936508	NA,-0.0158898	NA,0.0175302	NA,0.43805	0.000296149	0.000591392
3	rs116732839	229848463	G,NA	C,NA	0.985089,NA	-0.0212131,NA	0.0163138,NA	0.713334,NA	0.000296094	0.000591303
3	rs60200112	229803872	NA,A	NA,G	NA,0.8125	NA,-0.0100462	NA,0.0109519	NA,0.444921	0.000295773	0.000590833
3	rs611841	230309481	A,A	C,C	0.829026,0.624008	-0.011949,-0.0120397	0.00525159,0.00882508	1.64042,0.763243	0.000295015	0.000589602
3	rs12120720	230352681	G,G	A,A	0.688867,0.953373	0.006719,0.0129926	0.0042707,0.0202746	0.936839,0.282636	0.000294612	0.000588005
3	rs12064727	230624383	G,G	A,A	0.807157,0.71131	-0.00566924,0.0167079	0.00501139,0.00943317	0.588479,1.11617	0.000294441	0.000587976
3	rs79780221	230619097	G,G	A,A	0.944334,0.959325	0.0146316,0.00532458	0.00862346,0.0216401	1.04696,0.0938578	0.00029428	0.000587947
3	rs12732392	230244966	G,G	A,A	0.736581,0.72619	-0.00247616,-0.00239539	0.00448855,0.00958635	0.235689,0.0954552	0.000294111	0.000587748
3	rs76000797	230408852	T,T	C,C	0.848907,0.938492	-0.00380315,0.0274563	0.00552061,0.0177919	0.309019,0.910857	0.000294074	0.000587095
3	rs7529464	230412836	C,C	G,G	0.766402,0.811508	0.00989952,0.0211221	0.00467279,0.0109298	1.46688,1.27332	0.000293712	0.000586176
3	rs80203588	230275916	T,T	C,C	0.897614,0.965278	0.0213591,0.038135	0.0065219,0.0233493	2.97606,0.989622	0.000293155	0.000590549
3	rs12058500	230345297	G,G	C,C	0.689861,0.956349	0.00685602,0.0119063	0.00427445,0.0209218	0.963672,0.24466	0.000293137	0.000585095
3	rs74369472	230502466	NA,A	NA,G	NA,0.922619	NA,0.0127647	NA,0.0159983	NA,0.371671	0.000293136	0.00058546
3	rs145681372	230764396	A,NA	G,NA	0.982107,NA	0.0191413,NA	0.014915,NA	0.70035,NA	0.000292689	0.000584331
3	rs60264116	230282624	NA,T	NA,G	NA,0.943452	NA,-0.0179273	NA,0.018507	NA,0.47794	0.000292074	0.000583497
3	rs143883078	230314283	NA,G	NA,A	NA,0.958333	NA,0.019715	NA,0.0213919	NA,0.447657	0.000291528	0.000582384
3	rs191280390	230610228	NA,A	NA,G	NA,0.978175	NA,-0.0257515	NA,0.0292559	NA,0.421655	0.00029148	0.000582207
3	rs72749937	230709583	C,C	T,T	0.774354,0.985119	-0.00101906,0.0762555	0.00472994,0.0353055	0.0812271,1.5117	0.00029087	0.000581157
3	rs11589172	230679808	A,A	T,T	0.871769,0.780754	-0.0097562,-0.00950001	0.00591347,0.0103319	1.00446,0.446308	0.000290863	0.000581417
3	rs853020	230621640	T,T	C,C	0.237575,0.21627	-0.00218546,0.0176186	0.00464559,0.010383	0.195151,1.04711	0.000290766	0.000581253
3	rs533964348	230461685	NA,A	NA,G	NA,0.926587	NA,-0.01416	NA,0.0163898	NA,0.4116	0.000290528	0.000580385
3	rs17711754	230421192	A,NA	G,NA	0.972167,NA	0.0242092,NA	0.0120196,NA	1.35661,NA	0.000290256	0.00057951
3	rs77386904	230303905	NA,A	NA,C	NA,0.977182	NA,-0.0254466	NA,0.0286274	NA,0.427057	0.000290091	0.00057945
3	rs117537890	230445420	NA,A	NA,G	NA,0.957341	NA,0.0211509	NA,0.0211527	NA,0.498458	0.000289328	0.000577884
3	rs72749938	230709769	G,G	A,A	0.774354,0.985119	-0.000926514,0.0761911	0.00472994,0.0353055	0.0732965,1.50971	0.00028914	0.000577701
3	rs4846925	230332354	C,C	T,T	0.597416,0.102183	-0.00625312,-0.0157394	0.00403156,0.014113	0.917604,0.577168	0.000289016	0.000575736
3	rs117733236	230120201	NA,T	NA,A	NA,0.930556	NA,-0.0144227	NA,0.0168156	NA,0.407758	0.000288702	0.000576961
3	rs12563741	230375523	A,A	G,G	0.601392,0.099206	-0.00541491,-0.0200918	0.0040382,0.0142995	0.744857,0.79588	0.000288436	0.000574588
3	rs78441427	230509168	G,G	A,A	0.94831,0.981151	0.0226984,0.0230627	0.00893021,0.0314332	1.95743,0.334298	0.000287798	0.000573984
3	rs71654339	230680616	T,T	A,A	0.871769,0.781746	-0.0097562,-0.00937974	0.00591347,0.0103488	1.00446,0.438011	0.000287395	0.000574482
3	rs79978726	230014072	NA,G	NA,C	NA,0.918651	NA,-0.0134367	NA,0.0156369	NA,0.408735	0.000287338	0.000573983
3	rs16851764	230600840	NA,G	NA,A	NA,0.905754	NA,-0.0127207	NA,0.0146307	NA,0.414988	0.000286947	0.000573262
3	rs141966789	230576052	NA,T	NA,C	NA,0.936508	NA,-0.0131572	NA,0.0175302	NA,0.343972	0.000286816	0.000572996
3	rs144581278	230299230	NA,C	NA,T	NA,0.977182	NA,-0.0250196	NA,0.0286274	NA,0.417787	0.000286748	0.000572775
3	rs641038	230324801	A,A	G,G	0.785288,0.438492	-0.0110132,-0.0107197	0.00481501,0.00861478	1.65402,0.670858	0.000286735	0.000572997
3	rs117774185	230218921	NA,A	NA,G	NA,0.978175	NA,0.0226489	NA,0.0292559	NA,0.3577	0.000286711	0.000572764
3	rs143787137	229963751	T,NA	G,NA	0.99006,NA	0.0165997,NA	0.01993,NA	0.39265,NA	0.000286282	0.000571978
3	rs12410903	230291373	NA,A	NA,G	NA,0.944444	NA,-0.0177248	NA,0.0186617	NA,0.465698	0.000286172	0.000571702
3	rs78716965	230754905	NA,C	NA,T	NA,0.894841	NA,0.0117201	NA,0.013935	NA,0.397596	0.000285613	0.000570438
3	rs111902793	230217090	NA,C	NA,T	NA,0.97619	NA,0.0212084	NA,0.0280389	NA,0.347354	0.000285446	0.000570241
3	rs140994506	230081526	T,NA	A,NA	0.977137,NA	0.0227821,NA	0.0132281,NA	1.07046,NA	0.000284786	0.000569455
3	rs77135516	229994958	T,NA	C,NA	0.963221,NA	-0.0185312,NA	0.0105045,NA	1.10951,NA	0.000284764	0.000569635
3	rs12565844	230323668	T,T	G,G	0.832008,0.670635	0.00322114,0.020608	0.00528849,0.00909539	0.265626,1.62956	0.0002847	0.000568707
3	rs59866479	230710185	G,G	A,A	0.774354,0.985119	-0.000972791,0.0758844	0.00472994,0.0353055	0.0772478,1.50023	0.000284654	0.000568738
3	rs910497	230351357	G,G	A,A	0.591451,0.098214	-0.00571398,-0.0195834	0.00402215,0.0143636	0.80848,0.762566	0.000284568	0.000566867
3	rs140188255	230401675	NA,T	NA,C	NA,0.972222	NA,-0.0205128	NA,0.0260119	NA,0.366179	0.000284312	0.000568047
3	rs28673495	230179440	C,C	G,G	0.897614,0.651786	-0.0110667,-0.0112878	0.0065219,0.00897279	1.04708,0.681122	0.000283695	0.000570619
3	rs12751815	230242580	T,T	C,C	0.737575,0.738095	-0.00252573,-0.00304739	0.00449401,0.00972244	0.241012,0.122659	0.000283444	0.000566463
3	rs60580070	230709992	A,A	T,T	0.774354,0.985119	-0.000972791,0.0758053	0.00472994,0.0353055	0.0772478,1.4978	0.000283426	0.000566285
3	rs7519655	230229324	C,C	A,A	0.315109,0.276786	0.0204631,-0.0143804	0.00425597,0.00955427	5.81709,0.878467	0.000283384	0.00179615
3	rs6541305	230349426	A,A	C,C	0.591451,0.10119	-0.00566884,-0.0195477	0.00402215,0.0141743	0.799381,0.77504	0.000283325	0.000564412
3	rs139729329	230282306	T,NA	C,NA	0.984095,NA	0.0332339,NA	0.0158037,NA	1.4501,NA	0.000283305	0.000566007
3	rs77117725	230466881	NA,A	NA,G	NA,0.939484	NA,-0.01503	NA,0.0179277	NA,0.395965	0.00028298	0.000565354
3	rs76275625	230084010	T,NA	C,NA	0.986084,NA	0.0208608,NA	0.0168779,NA	0.664613,NA	0.000282947	0.000564723
3	rs28883732	230171592	G,G	A,A	0.890656,0.935516	-0.0111816,-0.000820775	0.00633559,0.0174041	1.11024,0.0166508	0.000282452	0.000568333
3	rs11583220	229824672	T,T	G,G	0.942346,0.982143	0.0213222,0.0113589	0.00848241,0.0322783	1.92273,0.139716	0.000282361	0.000564482
3	rs150443553	230414696	C,NA	T,NA	0.988072,NA	-0.0282669,NA	0.0182119,NA	0.918528,NA	0.000282295	0.000563857
3	rs143446490	229974966	NA,A	NA,G	NA,0.949405	NA,-0.0159338	NA,0.019504	NA,0.383046	0.000282072	0.000563413
3	rs12035955	230390099	T,T	C,C	0.983101,0.829365	0.0210847,0.0158043	0.0153396,0.0113631	0.771398,0.784433	0.000281885	0.000562459
3	rs4846930	230346829	T,T	C,C	0.591451,0.10119	-0.00580425,-0.0187112	0.00402215,0.0141743	0.826812,0.728606	0.00028101	0.000559802
3	rs149313412	230732119	C,NA	T,NA	0.982107,NA	0.0186446,NA	0.014915,NA	0.675143,NA	0.000280672	0.000560352
3	rs34725570	230694552	A,NA	C,NA	0.931412,NA	0.00987269,NA	0.00782246,NA	0.684209,NA	0.00028009	0.000559346
3	rs55756832	230502633	A,NA	G,NA	0.972167,NA	-0.01568,NA	0.0120196,NA	0.716583,NA	0.000279065	0.000557491
3	rs118120922	230217482	NA,T	NA,C	NA,0.935516	NA,-0.0189414	NA,0.0174041	NA,0.558385	0.000278634	0.000556698
3	rs12031157	230362394	C,C	T,T	0.983101,0.829365	0.021149,0.0156292	0.0153396,0.0113631	0.774735,0.772122	0.000278452	0.000555612
3	rs57601092	230271634	NA,G	NA,C	NA,0.661706	NA,-0.014143	NA,0.0090349	NA,0.929976	0.000278398	0.000556175
3	rs56227639	230710403	G,G	T,T	0.774354,0.985119	-0.000880232,0.0754981	0.00472994,0.0353055	0.0693728,1.48835	0.000278094	0.000555633
3	rs60263715	230271678	NA,A	NA,G	NA,0.662698	NA,-0.0141072	NA,0.0090414	NA,0.925579	0.000277661	0.000554705
3	rs66984364	230323310	A,A	G,G	0.832008,0.672619	0.00312853,0.0204962	0.00528849,0.00910944	0.256383,1.61173	0.000277652	0.000554622
3	rs6684537	230275443	G,G	A,A	0.957256,0.981151	0.0280949,-0.0234847	0.00977441,0.0314332	2.39267,0.342003	0.000277456	0.000554866
3	rs34895094	230632019	G,NA	T,NA	0.93837,NA	-0.00979475,NA	0.00822159,NA	0.63168,NA	0.000277038	0.000553405
3	rs149534488	230764979	NA,A	NA,C	NA,0.974206	NA,0.0219	NA,0.0269663	NA,0.380157	0.00027701	0.000553445
3	rs10779848	230136986	C,C	T,T	0.777336,0.56746	-0.00756905,-0.00643582	0.00475237,0.00862824	0.953779,0.341296	0.0002763	0.000557656
3	rs76586027	230629070	NA,T	NA,C	NA,0.947421	NA,0.0153318	NA,0.0191524	NA,0.373235	0.000275495	0.000550389
3	rs41513546	230275697	A,A	G,G	0.957256,0.981151	0.0277616,-0.0257694	0.00977441,0.0314332	2.34601,0.384764	0.000275071	0.000550088
3	rs853010	230631025	G,G	T,T	0.236581,0.206349	-0.0019616,0.018094	0.0046523,0.010563	0.1718,1.06188	0.000274905	0.000549512
3	rs71654334	230629227	T,NA	C,NA	0.93837,NA	-0.00970922,NA	0.00822159,NA	0.624106,NA	0.000273523	0.000546384
3	rs112692153	230622422	C,NA	T,NA	0.988072,NA	0.0210925,NA	0.0182119,NA	0.607666,NA	0.00027255	0.000544614
3	rs79524880	230640208	A,NA	G,NA	0.991054,NA	0.0298475,NA	0.0209976,NA	0.809169,NA	0.000272453	0.00054408
3	rs16851421	230425090	G,G	A,A	0.683897,0.204365	-0.00214856,-0.0225909	0.00425236,0.0106009	0.212274,1.48035	0.000272141	0.000542791
3	rs56085304	230277133	C,C	G,G	0.945328,0.992063	0.0246723,0.053074	0.00869693,0.0481747	2.34148,0.567684	0.000271501	0.000542911
3	rs35477106	230634744	C,NA	A,NA	0.93837,NA	-0.00965785,NA	0.00822159,NA	0.619576,NA	0.000271446	0.000542238
3	rs74384584	230327008	T,NA	C,NA	0.955268,NA	0.0126993,NA	0.00956466,NA	0.734555,NA	0.00027128	0.000542228
3	rs75002551	230518755	NA,T	NA,C	NA,0.953373	NA,0.0144019	NA,0.0202746	NA,0.321033	0.000270653	0.000540754
3	rs9432148	230413313	C,C	T,T	0.765408,0.8125	0.00961128,0.0211649	0.00466591,0.0109519	1.40441,1.27332	0.000269687	0.000538234
3	rs190621367	230335911	NA,T	NA,C	NA,0.991071	NA,-0.0387665	NA,0.0454422	NA,0.404936	0.000269539	0.000538417
3	rs11122465	230345325	C,C	T,T	0.591451,0.100198	-0.00580425,-0.018203	0.00402215,0.0142364	0.826812,0.696739	0.000269388	0.000536642
3	rs72758252	230194220	T,NA	C,NA	0.984095,NA	0.0203681,NA	0.0158037,NA	0.704517,NA	0.000269312	0.000537043
3	rs146972956	230361799	A,NA	G,NA	0.989066,NA	-0.0285527,NA	0.0190121,NA	0.87568,NA	0.000267827	0.000534877
3	rs147755464	230072766	NA,T	NA,C	NA,0.97123	NA,0.0194593	NA,0.0255725	NA,0.349994	0.000267346	0.000534202
3	rs111877095	229817422	G,NA	A,NA	0.987078,NA	0.0118561,NA	0.0175062,NA	0.302558,NA	0.000267243	0.000533888
3	rs4846923	230307222	G,G	T,T	0.296223,0.460317	0.00582007,-0.00881582	0.00433025,0.0085764	0.747312,0.517141	0.000267075	0.000534046
3	rs12410318	230681980	T,T	A,A	0.871769,0.780754	-0.009714,-0.00849413	0.00591347,0.0103319	0.998063,0.386153	0.000266855	0.000533429
3	rs78261342	230638025	C,NA	G,NA	0.939364,NA	-0.00998298,NA	0.00828432,NA	0.641712,NA	0.000266855	0.000533045
3	rs147139640	230358230	A,NA	G,NA	0.989066,NA	-0.0284831,NA	0.0190121,NA	0.872599,NA	0.00026665	0.000532526
3	rs12724368	230633289	T,NA	C,NA	0.93837,NA	-0.00952594,NA	0.00822159,NA	0.608008,NA	0.000266233	0.000531826
3	rs115821248	230359574	T,NA	G,NA	0.989066,NA	-0.0284467,NA	0.0190121,NA	0.870986,NA	0.000266036	0.000531302
3	rs12038714	230321492	G,G	A,A	0.829026,0.668651	0.00287687,0.0203022	0.00525159,0.00908156	0.233719,1.59547	0.000265865	0.000531077
3	rs28685166	230166214	C,C	T,T	0.890656,0.935516	-0.0109893,-0.000309772	0.00633559,0.0174041	1.08185,0.00621147	0.000265749	0.000534664
3	rs75657903	229908399	NA,C	NA,A	NA,0.989087	NA,-0.0323788	NA,0.0411453	NA,0.365202	0.000265699	0.000530747
3	rs79311984	230635906	NA,T	NA,C	NA,0.952381	NA,0.0145875	NA,0.0200728	NA,0.330321	0.000265569	0.000530562
3	rs184413567	230597647	NA,G	NA,A	NA,0.988095	NA,-0.0262839	NA,0.0394133	NA,0.296838	0.000265185	0.000529819
3	rs186751584	230066128	NA,C	NA,A	NA,0.97123	NA,0.0190972	NA,0.0255725	NA,0.341805	0.000264802	0.000529116
3	rs78698802	230512485	C,C	G,G	0.94831,0.981151	0.022464,0.0210888	0.00893021,0.0314332	1.92496,0.299055	0.000264227	0.000526988
3	rs76656939	230624940	A,NA	G,NA	0.93837,NA	-0.00945898,NA	0.00822159,NA	0.602171,NA	0.000263651	0.000526668
3	rs71654331	230625208	C,NA	G,NA	0.93837,NA	-0.00945143,NA	0.00822159,NA	0.601515,NA	0.000263362	0.000526092
3	rs190248726	230597913	NA,T	NA,A	NA,0.996032	NA,-0.0435269	NA,0.0679934	NA,0.282274	0.000262824	0.000525063
3	rs78493600	230235609	NA,T	NA,C	NA,0.9375	NA,0.0169809	NA,0.0176595	NA,0.473321	0.000262548	0.000524494
3	rs12741338	230704738	C,NA	T,NA	0.932406,NA	0.00979609,NA	0.00787557,NA	0.670497,NA	0.000262436	0.000524125
3	rs78121894	230636514	A,NA	G,NA	0.939364,NA	-0.00986441,NA	0.00828432,NA	0.631233,NA	0.000262326	0.000524001
3	rs34535377	230636745	T,NA	C,NA	0.939364,NA	-0.00985512,NA	0.00828432,NA	0.630415,NA	0.000261977	0.000523304
3	rs71654333	230625732	A,NA	T,NA	0.93837,NA	-0.0094084,NA	0.00822159,NA	0.597777,NA	0.000261728	0.000522827
3	rs4846831	230224699	NA,A	NA,G	NA,0.717262	NA,-0.0119067	NA,0.00949232	NA,0.678371	0.00026158	0.000522543
3	rs117950511	230221068	NA,G	NA,A	NA,0.97619	NA,0.0177512	NA,0.0280389	NA,0.278459	0.000261571	0.000522551
3	rs11588358	230409058	T,T	C,C	0.569583,0.939484	0.00712535,0.0099975	0.00399316,0.0179277	1.12866,0.238765	0.0002614	0.000522545
3	rs11587292	230274414	C,C	G,G	0.957256,0.981151	0.0277084,-0.0240284	0.00977441,0.0314332	2.3386,0.352019	0.000261374	0.00052269
3	rs77124101	230514912	A,A	G,G	0.94831,0.981151	0.0225128,0.0198256	0.00893021,0.0314332	1.9317,0.277183	0.00026136	0.000521268
3	rs12566812	230246686	NA,C	NA,T	NA,0.984127	NA,0.0224861	NA,0.0342017	NA,0.291674	0.000260033	0.000519499
3	rs6700433	230345480	T,T	A,A	0.591451,0.099206	-0.00580425,-0.017771	0.00402215,0.0142995	0.826812,0.66968	0.000259606	0.000517171
3	rs567675502	230529582	NA,T	NA,A	NA,0.931548	NA,0.0112321	NA,0.016928	NA,0.294996	0.000258823	0.000516952
3	rs12065546	230295245	T,T	C,C	0.154076,0.037698	0.0104214,-0.0423296	0.00547654,0.0224434	1.24374,1.22704	0.000258792	0.000517226
3	rs71654332	230625230	A,NA	G,NA	0.93837,NA	-0.00932232,NA	0.00822159,NA	0.590331,NA	0.000258509	0.000516398
3	rs77941957	230418266	C,NA	T,NA	0.988072,NA	-0.0281367,NA	0.0182119,NA	0.912381,NA	0.000258482	0.000516319
3	rs76730222	230502618	A,A	G,G	0.94831,0.986111	0.0218591,0.0302707	0.00893021,0.0365264	1.84242,0.390135	0.000258254	0.000515091
3	rs80114319	230707862	T,NA	G,NA	0.931412,NA	0.00962992,NA	0.00782246,NA	0.660946,NA	0.000256997	0.00051329
3	rs11122523	230626235	A,A	T,T	0.481113,0.399802	-4.54819e-05,0.0173533	0.00395712,0.00872637	0.00400104,1.33027	0.000256892	0.000513489
3	rs34625706	230621134	C,NA	A,NA	0.93837,NA	-0.00927497,NA	0.00822159,NA	0.586251,NA	0.000256767	0.000512919
3	rs141113860	230614003	NA,T	NA,C	NA,0.977182	NA,-0.0200431	NA,0.0286274	NA,0.315296	0.000255741	0.000510854
3	rs10495292	230124881	NA,C	NA,T	NA,0.936508	NA,0.0113291	NA,0.0175302	NA,0.285579	0.000255636	0.000510719
3	rs143724675	230116579	A,NA	C,NA	0.991054,NA	-0.0312208,NA	0.0209976,NA	0.86313,NA	0.000255627	0.000510816
3	rs34058951	230621832	G,NA	T,NA	0.93837,NA	-0.00923827,NA	0.00822159,NA	0.583097,NA	0.00025543	0.00051025
3	rs75135933	230139303	G,NA	A,NA	0.988072,NA	-0.0243184,NA	0.0182119,NA	0.740464,NA	0.00025534	0.000510193
3	rs34146948	230620848	C,NA	T,NA	0.93837,NA	-0.00923192,NA	0.00822159,NA	0.582553,NA	0.0002552	0.00050979
3	rs147419609	230104247	G,NA	A,NA	0.981113,NA	0.022231,NA	0.0145245,NA	0.900068,NA	0.000254802	0.000509279
3	rs12748964	230412834	T,T	C,C	0.956262,0.694444	-0.00419733,-0.0184226	0.00966771,0.00927981	0.177719,1.32681	0.00025448	0.00050797
3	rs146898120	230344949	NA,A	NA,G	NA,0.969246	NA,-0.0199377	NA,0.0247591	NA,0.376064	0.00025322	0.000505846
3	rs141035386	230569082	A,NA	G,NA	0.985089,NA	0.0175612,NA	0.0163138,NA	0.550181,NA	0.00025302	0.000505653
3	rs116908188	230591191	NA,T	NA,G	NA,0.90873	NA,-0.0101638	NA,0.014843	NA,0.306714	0.000253013	0.000505472
3	rs6686475	230668422	T,T	C,C	0.843936,0.919643	0.0133446,0.0159137	0.00544795,0.0157247	1.84446,0.506501	0.000252385	0.00050394
3	rs79274680	230501169	A,A	C,C	0.94831,0.986111	0.0217227,0.0304914	0.00893021,0.0365264	1.82404,0.393788	0.000252315	0.000503253
3	rs74230136	230500424	C,C	T,T	0.94831,0.986111	0.0217227,0.0304715	0.00893021,0.0365264	1.82404,0.393458	0.000252218	0.000503061
3	rs80067573	230168913	NA,C	NA,T	NA,0.951389	NA,-0.0136399	NA,0.0198773	NA,0.307519	0.000251132	0.000501636
3	rs149873755	230545173	T,NA	A,NA	0.986084,NA	0.0164844,NA	0.0168779,NA	0.48317,NA	0.000250468	0.000500527
3	rs4846916	230296492	A,A	G,G	0.154076,0.037698	0.010114,-0.0426702	0.00547654,0.0224434	1.18858,1.24206	0.00025015	0.000499938
3	rs141536572	230292310	NA,G	NA,T	NA,0.973214	NA,-0.0175748	NA,0.0264757	NA,0.295152	0.000249704	0.000498808
3	rs112959434	230162421	G,NA	C,NA	0.987078,NA	-0.0220082,NA	0.0175062,NA	0.680494,NA	0.000249432	0.000498392
3	rs12217064	230592870	NA,T	NA,G	NA,0.730159	NA,-0.00674817	NA,0.00963031	NA,0.315624	0.000249102	0.000497632
3	rs144174493	230339431	NA,C	NA,A	NA,0.991071	NA,-0.0289046	NA,0.0454422	NA,0.280066	0.000249068	0.000497633
3	rs182403984	230562300	G,NA	C,NA	0.989066,NA	0.0149553,NA	0.0190121,NA	0.365016,NA	0.000248599	0.000496559
3	rs145917325	230700399	NA,T	NA,A	NA,0.957341	NA,-0.0134223	NA,0.0211527	NA,0.27924	0.00024851	0.000496452
3	rs74514910	230386008	A,NA	G,NA	0.989066,NA	-0.0272949,NA	0.0190121,NA	0.82074,NA	0.000247819	0.000494932
3	rs4846841	230302661	G,G	A,A	0.217694,0.710317	0.00859841,-0.0131048	0.00479102,0.00942357	1.13845,0.784274	0.000247133	0.000493907
3	rs79601495	230679281	NA,A	NA,G	NA,0.980159	NA,-0.0203609	NA,0.0306528	NA,0.295391	0.000247062	0.000493484
3	rs143576657	230535540	NA,T	NA,C	NA,0.959325	NA,0.0135216	NA,0.0216401	NA,0.274026	0.000246803	0.000493047
3	rs61826561	230275676	A,A	T,T	0.957256,0.991071	0.0276259,0.0373077	0.00977441,0.0454422	2.32715,0.385471	0.000246522	0.000492878
3	rs115071473	230515468	NA,A	NA,G	NA,0.953373	NA,0.0113342	NA,0.0202746	NA,0.239472	0.000246081	0.000491654
3	rs4846840	230302521	G,G	T,T	0.217694,0.71131	0.00859841,-0.0130703	0.00479102,0.00943317	1.13845,0.780212	0.000245546	0.000490738
3	rs61825385	230196103	C,NA	T,NA	0.971173,NA	-0.00800025,NA	0.0118166,NA	0.302437,NA	0.00024534	0.000490627
3	rs4375279	230148557	C,C	T,T	0.888668,0.911706	-0.0106357,-0.00193372	0.00628579,0.0150664	1.04267,0.0467842	0.000244767	0.000492381
3	rs12739356	230148755	G,G	C,C	0.889662,0.935516	-0.0106479,-0.000312555	0.00631051,0.0174041	1.03838,0.00626766	0.000244354	0.00049152
3	rs10864731	230356507	A,A	G,G	0.917495,0.248016	0.00547046,-0.0203654	0.00718617,0.00989826	0.35017,1.40185	0.000244082	0.000487057
3	rs590820	230309619	G,G	A,A	0.577535,0.30754	-0.00536733,0.00404862	0.00400272,0.00926307	0.744857,0.179103	0.000244049	0.000488056
3	rs10779842	230450968	C,C	A,A	0.115308,0.059524	0.010255,-0.0252428	0.00619033,0.0180669	1.01056,0.789526	0.00024371	0.000486698
3	rs4846915	230296470	A,A	C,C	0.154076,0.037698	0.0100237,-0.0425066	0.00547654,0.0224434	1.17259,1.23484	0.00024322	0.000486084
3	rs72647703	230379400	A,NA	G,NA	0.989066,NA	-0.026971,NA	0.0190121,NA	0.806852,NA	0.00024308	0.00048547
3	rs75186035	230410773	T,NA	C,NA	0.940358,NA	-0.0153071,NA	0.00834865,NA	1.17568,NA	0.000243068	0.000485314
3	rs9787097	230076470	NA,T	NA,C	NA,0.930556	NA,0.00955209	NA,0.0168156	NA,0.244123	0.00024272	0.000484915
3	rs828448	230507333	C,C	T,T	0.597416,0.866071	0.0092555,-0.0148479	0.00403156,0.0125513	1.66375,0.625585	0.000242558	0.000484121
3	rs138340123	230408831	G,NA	C,NA	0.992048,NA	0.0269458,NA	0.0222601,NA	0.645722,NA	0.000242296	0.000483794
3	rs1954264	230641163	T,T	C,C	0.515905,0.78373	0.00601939,0.0192207	0.0039563,0.010383	0.892307,1.19284	0.000241973	0.000483471
3	rs35803716	230348563	T,T	C,C	0.917495,0.248016	0.00547046,-0.0203155	0.00718617,0.00989826	0.35017,1.39656	0.000241962	0.000482829
3	rs12040171	230269980	T,T	C,C	0.987078,0.840278	-0.0427306,-0.00415406	0.0175062,0.0116683	1.83413,0.141564	0.000241705	0.000482865
3	rs35201011	230736056	A,NA	G,NA	0.994036,NA	-0.0263171,NA	0.0256781,NA	0.515107,NA	0.000241212	0.000481704
3	rs115060117	230104164	NA,G	NA,T	NA,0.963294	NA,0.0136323	NA,0.0227328	NA,0.260646	0.000240976	0.000481456
3	rs140435684	230251620	NA,T	NA,A	NA,0.984127	NA,0.0179434	NA,0.0342017	NA,0.221967	0.00024066	0.000480796
3	rs12022656	230551957	NA,T	NA,C	NA,0.6875	NA,-0.0059716	NA,0.00922235	NA,0.286258	0.000240408	0.000480275
3	rs147231029	230249695	NA,G	NA,C	NA,0.984127	NA,0.0178001	NA,0.0342017	NA,0.219859	0.000240136	0.000479749
3	rs16851155	230356560	G,NA	A,NA	0.989066,NA	-0.0267538,NA	0.0190121,NA	0.797598,NA	0.00023999	0.000479302
3	rs115419635	230005544	A,NA	G,NA	0.989066,NA	0.0118765,NA	0.0190121,NA	0.27394,NA	0.000239357	0.000478251
3	rs145620085	230276860	NA,G	NA,A	NA,0.954365	NA,-0.00911746	NA,0.0204832	NA,0.182942	0.000239295	0.000478035
3	rs76953446	229962784	A,NA	G,NA	0.979125,NA	-0.0150857,NA	0.0138296,NA	0.560119,NA	0.000239112	0.000477669
3	rs61823328	230430073	G,G	A,A	0.597416,0.566468	0.00325049,-0.0168123	0.00403156,0.00862591	0.376656,1.28996	0.000238526	0.000476379
3	rs75191987	230701187	A,NA	G,NA	0.932406,NA	0.00914075,NA	0.00787557,NA	0.609444,NA	0.000238509	0.000476354
3	rs35980530	230702549	G,NA	A,NA	0.932406,NA	0.00914075,NA	0.00787557,NA	0.609444,NA	0.000238509	0.000476354
3	rs74497629	230448786	NA,C	NA,T	NA,0.960318	NA,0.0107811	NA,0.0218976	NA,0.205877	0.000238367	0.000476214
3	rs189575478	230317298	NA,T	NA,C	NA,0.986111	NA,0.0164013	NA,0.0365264	NA,0.184813	0.000238266	0.000476009
3	rs151020836	230652628	NA,G	NA,A	NA,0.977182	NA,0.0166733	NA,0.0286274	NA,0.251594	0.000238203	0.000475848
3	rs77703515	230356006	T,NA	A,NA	0.987078,NA	-0.0260619,NA	0.0175062,NA	0.864682,NA	0.000237706	0.000474585
3	rs12411047	230145632	A,A	G,G	0.887674,0.935516	-0.0104668,-0.000672935	0.00626142,0.0174041	1.02413,0.0136058	0.000237575	0.000477859
3	rs76289500	229934657	A,NA	G,NA	0.987078,NA	0.0245993,NA	0.0175062,NA	0.795969,NA	0.000237483	0.000474545
3	rs73111911	230291790	NA,A	NA,G	NA,0.943452	NA,-0.0119697	NA,0.018507	NA,0.285852	0.000237348	0.000474172
3	rs144177991	230392448	C,NA	T,NA	0.985089,NA	0.0167836,NA	0.0163138,NA	0.517732,NA	0.000237233	0.000473762
3	rs75982378	230466548	NA,T	NA,C	NA,0.930556	NA,0.0093398	NA,0.0168156	NA,0.237618	0.000237061	0.000473598
3	rs115435074	230333837	T,NA	C,NA	0.988072,NA	-0.023731,NA	0.0182119,NA	0.715441,NA	0.000237003	0.000473434
3	rs11122385	230274046	T,T	C,C	0.952286,0.981151	0.0277762,-0.0176975	0.00927543,0.0314332	2.56097,0.241526	0.000236863	0.000473897
3	rs12403323	230355438	T,T	C,C	0.916501,0.248016	0.00548741,-0.0203155	0.00714714,0.00989826	0.353969,1.39656	0.000236738	0.000472403
3	rs78879405	229944758	G,NA	C,NA	0.987078,NA	0.0245076,NA	0.0175062,NA	0.791746,NA	0.000236115	0.000471812
3	rs11122463	230333877	A,A	G,G	0.683897,0.947421	0.00646536,0.00834555	0.00425236,0.0191524	0.891414,0.178472	0.000236062	0.000471214
3	rs148726505	230368606	A,NA	G,NA	0.989066,NA	-0.0264597,NA	0.0190121,NA	0.785144,NA	0.000235917	0.000471171
3	rs138067557	230459651	NA,T	NA,C	NA,0.931548	NA,-0.00842571	NA,0.016928	NA,0.208541	0.00023587	0.00047122
3	rs184693384	230454472	C,NA	A,NA	0.980119,NA	-0.0163566,NA	0.0141639,NA	0.60525,NA	0.000235867	0.000471125
3	rs184256971	230405017	T,NA	C,NA	0.989066,NA	-0.0264464,NA	0.0190121,NA	0.784586,NA	0.000235737	0.000470811
3	rs146764450	230712238	NA,C	NA,A	NA,0.950397	NA,0.0115262	NA,0.0196877	NA,0.253176	0.000235733	0.000470936
3	rs11577278	230550194	A,NA	T,NA	0.932406,NA	-0.00871824,NA	0.00787557,NA	0.571388,NA	0.000235712	0.000470947
3	rs12409545	230145622	G,G	T,T	0.888668,0.935516	-0.0106531,-0.000776386	0.00628579,0.0174041	1.0452,0.0157344	0.000235552	0.000473754
3	rs16850296	229935550	NA,A	NA,G	NA,0.927579	NA,-0.00826005	NA,0.0164929	NA,0.210071	0.000234892	0.000469248
3	rs147827229	229949610	T,NA	C,NA	0.989066,NA	0.0132007,NA	0.0190121,NA	0.312047,NA	0.000234843	0.000469177
3	rs148591245	230364466	A,NA	G,NA	0.989066,NA	-0.0263532,NA	0.0190121,NA	0.780659,NA	0.000234474	0.000468289
3	rs4846917	230299222	C,C	T,T	0.217694,0.712302	0.00837481,-0.0131795	0.00479102,0.00944284	1.09442,0.788344	0.000234292	0.000468245
3	rs186842465	229864291	A,NA	G,NA	0.985089,NA	-0.00808818,NA	0.0163138,NA	0.207577,NA	0.00023376	0.000466709
3	rs144590424	230243882	G,NA	A,NA	0.988072,NA	-0.010655,NA	0.0182119,NA	0.25297,NA	0.000233544	0.000467007
3	rs150175650	230408138	NA,G	NA,A	NA,0.981151	NA,-0.0170046	NA,0.0314332	NA,0.230235	0.000233079	0.000465647
3	rs6696829	230429520	C,C	G,G	0.597416,0.56746	0.00329664,-0.0167697	0.00403156,0.00862824	0.383499,1.28445	0.000232791	0.000464932
3	rs61824835	230628791	G,G	A,A	0.818091,0.710317	-0.00417128,0.0167665	0.00512521,0.00942357	0.381203,1.12375	0.000232667	0.000464701
3	rs115178318	230391641	C,NA	A,NA	0.989066,NA	-0.0261892,NA	0.0190121,NA	0.77377,NA	0.000232281	0.00046391
3	rs181467265	230528140	A,NA	G,NA	0.992048,NA	-0.0272469,NA	0.0222601,NA	0.655721,NA	0.000232205	0.000463854
3	rs115412723	230122115	T,NA	C,NA	0.983101,NA	0.0242471,NA	0.0153396,NA	0.943286,NA	0.000232136	0.000463951
3	rs853024	230629482	T,T	C,C	0.180915,0.289683	0.00413723,-0.016861	0.00513615,0.00942357	0.376208,1.13326	0.000231816	0.000462977
3	rs116488983	230432030	A,NA	G,NA	0.99006,NA	0.0176722,NA	0.01993,NA	0.425697,NA	0.000231164	0.000461545
3	rs17658260	230652444	T,T	C,C	0.910537,0.943452	0.0166339,-0.000463474	0.00692737,0.018507	1.78669,0.00876483	0.000231043	0.00046094
3	rs118004861	229935657	NA,A	NA,C	NA,0.941468	NA,-0.00810277	NA,0.0182098	NA,0.182869	0.000230946	0.000461346
3	rs77687527	230541589	NA,C	NA,T	NA,0.981151	NA,0.0118911	NA,0.0314332	NA,0.151681	0.000230516	0.000460521
3	rs61823630	230150993	G,G	A,A	0.889662,0.936508	-0.0104546,-0.000157434	0.00631051,0.0175302	1.01064,0.00312312	0.000230509	0.000463623
3	rs141602473	230445531	NA,G	NA,A	NA,0.979167	NA,-0.00983733	NA,0.0299292	NA,0.129366	0.000230371	0.000460272
3	rs12567337	230018897	NA,A	NA,C	NA,0.945437	NA,0.00782053	NA,0.0188207	NA,0.168927	0.000230144	0.000459717
3	rs149283475	230400073	NA,T	NA,C	NA,0.970238	NA,-0.0148282	NA,0.0251555	NA,0.255274	0.000229696	0.000458863
3	rs76226065	230729548	NA,G	NA,A	NA,0.987103	NA,-0.0195964	NA,0.0378862	NA,0.218255	0.000229532	0.000458535
3	rs368667618	230053788	NA,T	NA,C	NA,0.984127	NA,0.0158564	NA,0.0342017	NA,0.19184	0.000229483	0.000458486
3	rs149634114	230089242	NA,A	NA,C	NA,0.981151	NA,-0.015298	NA,0.0314332	NA,0.203091	0.000229195	0.000457836
3	rs139917055	230328810	A,NA	T,NA	0.977137,NA	-0.0187555,NA	0.0132281,NA	0.806228,NA	0.000228889	0.00045728
3	rs76633174	230251885	NA,C	NA,G	NA,0.972222	NA,0.0150005	NA,0.0260119	NA,0.2486	0.000228835	0.000457165
3	rs12136450	230076055	T,NA	C,NA	0.957256,NA	0.0137216,NA	0.00977441,NA	0.79488,NA	0.000228757	0.000455832
3	rs12117248	230076169	C,NA	T,NA	0.957256,NA	0.0137216,NA	0.00977441,NA	0.79488,NA	0.000228757	0.000455832
3	rs111876738	230659330	T,T	A,A	0.833002,0.918651	0.0121872,0.0175062	0.00530104,0.0156369	1.66749,0.580193	0.000228548	0.000456371
3	rs73111203	230017275	NA,A	NA,G	NA,0.90377	NA,-0.00617289	NA,0.014495	NA,0.173791	0.000228113	0.000455701
3	rs116966880	230625626	NA,T	NA,C	NA,0.974206	NA,-0.0125476	NA,0.0269663	NA,0.192661	0.0002278	0.000455094
3	rs117730088	230643486	NA,T	NA,C	NA,0.972222	NA,0.0132961	NA,0.0260119	NA,0.215209	0.000227718	0.000454921
3	rs78128701	229819517	NA,A	NA,G	NA,0.973214	NA,0.0119331	NA,0.0264757	NA,0.185624	0.000227625	0.000454758
3	rs117956598	230498057	NA,C	NA,G	NA,0.985119	NA,0.0160202	NA,0.0353055	NA,0.187085	0.000227342	0.000454174
3	rs78363998	230583388	T,NA	C,NA	0.978131,NA	0.0109201,NA	0.0135185,NA	0.377565,NA	0.000227192	0.000453974
3	rs78030300	230410150	NA,T	NA,C	NA,0.987103	NA,0.0162972	NA,0.0378862	NA,0.175824	0.000227128	0.000453705
3	rs148372455	230538923	T,NA	C,NA	0.99503,NA	0.0190369,NA	0.0281148,NA	0.302478,NA	0.000226932	0.000453196
3	rs142288564	230095449	NA,G	NA,C	NA,0.949405	NA,-0.0106494	NA,0.019504	NA,0.232801	0.000226896	0.000453329
3	rs77789069	229825438	NA,C	NA,T	NA,0.801587	NA,0.00409818	NA,0.0107187	NA,0.153533	0.000226794	0.000453082
3	rs186474097	230525203	NA,C	NA,G	NA,0.972222	NA,-0.0121166	NA,0.0260119	NA,0.192905	0.000226737	0.000452969
3	rs12724046	230619824	G,NA	A,NA	0.93837,NA	-0.00835431,NA	0.00822159,NA	0.509253,NA	0.000226577	0.00045262
3	rs681106	230314527	A,A	G,G	0.634195,0.30754	-0.00613352,0.0051988	0.00410491,0.00926307	0.869262,0.240608	0.000226545	0.000452829
3	rs118095149	230082488	NA,C	NA,T	NA,0.963294	NA,0.0105832	NA,0.0227328	NA,0.192777	0.000226464	0.000452455
3	rs6672118	230496112	C,C	T,T	0.947316,0.985119	0.0211637,0.0253555	0.0088502,0.0353055	1.77501,0.32546	0.000226206	0.0004512
3	rs11585755	230469110	T,NA	C,NA	0.982107,NA	0.0190042,NA	0.014915,NA	0.693349,NA	0.00022598	0.000451337
3	rs143460749	230087031	NA,G	NA,A	NA,0.963294	NA,0.0104334	NA,0.0227328	NA,0.18959	0.00022587	0.000451267
3	rs78785136	230212316	NA,C	NA,A	NA,0.941468	NA,-0.00961721	NA,0.0182098	NA,0.22373	0.000225582	0.000450591
3	rs146828635	230086077	NA,C	NA,A	NA,0.963294	NA,0.0102882	NA,0.0227328	NA,0.186513	0.000225304	0.000450136
3	rs76327346	230302022	NA,T	NA,C	NA,0.967262	NA,-0.0127625	NA,0.0240217	NA,0.225323	0.000225031	0.000449546
3	rs76625660	230735982	NA,T	NA,C	NA,0.934524	NA,0.00704245	NA,0.0172809	NA,0.165185	0.000224808	0.000449118
3	rs6666008	230430380	G,G	A,A	0.597416,0.565476	0.00325049,-0.0165159	0.00403156,0.00862361	0.376656,1.25596	0.000224441	0.000448254
3	rs12117278	230629919	C,C	G,G	0.779324,0.798611	0.00276911,-0.0154954	0.00476763,0.010659	0.250755,0.835585	0.000224414	0.000448606
3	rs1264091	230335736	T,NA	C,NA	0.012922,NA	0.0251243,NA	0.0175065,NA	0.820313,NA	0.000224343	0.000447921
3	rs3748013	230458649	NA,A	NA,G	NA,0.989087	NA,0.0171572	NA,0.0411453	NA,0.169613	0.000224118	0.000447727
3	rs11591207	230538372	T,NA	A,NA	0.932406,NA	-0.00813612,NA	0.00787557,NA	0.52062,NA	0.000224101	0.000447746
3	rs910502	230294185	T,T	A,A	0.154076,0.037698	0.0102044,-0.0408448	0.00547654,0.0224434	1.20467,1.16258	0.000224098	0.000447887
3	rs117255963	230534638	NA,T	NA,G	NA,0.887897	NA,-0.00679159	NA,0.0135492	NA,0.210284	0.000224083	0.00044769
3	rs115369827	229902851	G,NA	A,NA	0.978131,NA	-0.0138318,NA	0.0135185,NA	0.51396,NA	0.000223791	0.000446909
3	rs12131044	230444754	T,NA	C,NA	0.989066,NA	-0.0240783,NA	0.0190121,NA	0.687519,NA	0.000223763	0.000447128
3	rs116274463	229793318	NA,T	NA,C	NA,0.973214	NA,-0.0120477	NA,0.0264757	NA,0.187705	0.000223483	0.000446457
3	rs55716461	230432077	T,T	C,C	0.815109,0.897817	0.0158872,-0.00509457	0.005093,0.014113	2.74181,0.143808	0.000223323	0.000446702
3	rs74965501	230231575	NA,T	NA,G	NA,0.970238	NA,-0.0141917	NA,0.0251555	NA,0.242114	0.000223235	0.000445926
3	rs853450	230687365	G,G	A,A	0.610338,0.530754	0.00374089,0.0122867	0.00405425,0.00856557	0.448357,0.819728	0.000223174	0.000445619
3	rs28453915	230182093	T,NA	C,NA	0.986084,NA	-0.0198997,NA	0.0168779,NA	0.622728,NA	0.000223103	0.000445727
3	rs75371673	230496178	T,T	C,C	0.94831,0.986111	0.021449,0.0260468	0.00893021,0.0365264	1.78748,0.322588	0.000223051	0.000444942
3	rs828458	230509745	T,T	C,C	0.611332,0.865079	0.0100265,-0.0122999	0.00405613,0.0125123	1.87166,0.487323	0.000222403	0.000443898
3	rs147658865	230597964	NA,A	NA,C	NA,0.963294	NA,-0.00841254	NA,0.0227328	NA,0.147925	0.000222357	0.000444226
3	rs35169342	230545418	C,NA	T,NA	0.9334,NA	-0.00806119,NA	0.00792989,NA	0.50953,NA	0.00022224	0.000444015
3	rs12749084	230156182	A,A	G,G	0.890656,0.936508	-0.0103968,5.23317e-05	0.00633559,0.0175302	0.996562,0.00103566	0.000222189	0.000446882
3	rs61824026	229832283	C,NA	T,NA	0.987078,NA	-0.0111555,NA	0.0175062,NA	0.280691,NA	0.000222061	0.000443997
3	rs74142922	230651494	NA,T	NA,C	NA,0.972222	NA,0.0113525	NA,0.0260119	NA,0.178801	0.000221345	0.000442191
3	rs611229	230324067	G,G	T,T	0.634195,0.305556	-0.00606666,0.0056441	0.00410491,0.00927981	0.855634,0.265163	0.000221059	0.000441844
3	rs79434380	230451274	T,T	C,C	0.99006,0.901786	0.0304723,0.00992224	0.01993,0.0143636	0.898689,0.310072	0.000220957	0.000441052
3	rs11580919	230698513	G,NA	A,NA	0.931412,NA	0.00824592,NA	0.00782246,NA	0.534883,NA	0.000220955	0.00044129
3	rs828460	230509905	T,T	C,C	0.611332,0.865079	0.0100265,-0.0121386	0.00405613,0.0125123	1.87166,0.478888	0.00022079	0.000440683
3	rs139640755	230343161	T,NA	C,NA	0.991054,NA	-0.0291543,NA	0.0209976,NA	0.782525,NA	0.000220656	0.000440655
3	rs609526	230308906	A,A	T,T	0.581511,0.304563	-0.00514469,0.00312834	0.00400792,0.00928829	0.700556,0.132966	0.000220627	0.000441227
3	rs76805223	230499949	NA,C	NA,G	NA,0.972222	NA,0.00937498	NA,0.0260119	NA,0.14355	0.000220414	0.000440313
3	rs76914801	230313258	NA,C	NA,T	NA,0.992063	NA,-0.0177977	NA,0.0481747	NA,0.147642	0.00022031	0.00044015
3	rs76003634	230184989	A,NA	G,NA	0.986084,NA	-0.0196891,NA	0.0168779,NA	0.613702,NA	0.000220219	0.000439966
3	rs656029	230389838	T,NA	G,NA	0.081511,NA	-0.00871298,NA	0.00722594,NA	0.64226,NA	0.000219501	0.000438088
3	rs76046005	230374888	NA,T	NA,C	NA,0.967262	NA,0.00639212	NA,0.0240217	NA,0.102283	0.000218925	0.000437398
3	rs2281722	230297043	NA,G	NA,A	NA,0.607143	NA,0.000932067	NA,0.00875267	NA,0.0384868	0.00021879	0.000437081
3	rs12402067	230422101	T,T	C,C	0.798211,0.69246	-4.51943e-05,-0.0178493	0.00492643,0.00926307	0.00319054,1.2677	0.000218653	0.000436333
3	rs34530485	230438330	C,C	G,G	0.922465,0.96131	-0.0151974,0.0165291	0.00739292,0.0221651	1.39996,0.341196	0.00021863	0.000436681
3	rs77015371	230600233	NA,G	NA,C	NA,0.952381	NA,-0.00893767	NA,0.0200728	NA,0.18301	0.000218483	0.000436485
3	rs4846972	230625628	C,C	T,T	0.466203,0.394841	-0.000637337,0.0161903	0.00396336,0.00874495	0.0593613,1.19305	0.000218319	0.000436427
3	rs77793105	230032577	NA,T	NA,C	NA,0.978175	NA,0.0101996	NA,0.0292559	NA,0.138248	0.000218178	0.000435846
3	rs17842389	230429915	C,NA	T,NA	0.939364,NA	-0.0136917,NA	0.00828432,NA	1.00706,NA	0.000218127	0.000435525
3	rs182842011	230377053	G,NA	A,NA	0.991054,NA	-0.0289188,NA	0.0209976,NA	0.773564,NA	0.000218115	0.000435581
3	rs34034640	230552951	G,NA	C,NA	0.932406,NA	-0.00814089,NA	0.00787557,NA	0.521028,NA	0.000218045	0.00043565
3	rs140260725	229839014	NA,T	NA,C	NA,0.964286	NA,-0.00803961	NA,0.0230345	NA,0.138423	0.000218	0.000435521
3	rs79346025	230518426	T,T	C,C	0.94831,0.982143	0.0222347,0.00917685	0.00893021,0.0322783	1.89345,0.110039	0.000217861	0.000434523
3	rs114540488	229858181	T,NA	A,NA	0.982107,NA	-0.015935,NA	0.014915,NA	0.54463,NA	0.000217776	0.000435048
3	rs11122526	230647543	NA,G	NA,C	NA,0.97123	NA,-0.00650022	NA,0.0255725	NA,0.0972626	0.000217534	0.000434588
3	rs76955118	230308505	NA,T	NA,A	NA,0.992063	NA,-0.0157068	NA,0.0481747	NA,0.128197	0.000217335	0.000434204
3	rs72749917	230687598	G,NA	C,NA	0.949304,NA	0.00756831,NA	0.00901262,NA	0.396801,NA	0.000217262	0.000434021
3	rs114723241	230577645	C,NA	G,NA	0.977137,NA	0.0102612,NA	0.0132281,NA	0.358606,NA	0.000217125	0.000433831
3	rs139937285	229952529	NA,A	NA,C	NA,0.969246	NA,0.00828466	NA,0.0247591	NA,0.131991	0.00021705	0.000433599
3	rs9660101	230652897	NA,C	NA,T	NA,0.97123	NA,0.00954023	NA,0.0255725	NA,0.149293	0.000216905	0.000433321
3	rs78325889	229895682	NA,T	NA,C	NA,0.960318	NA,0.0069528	NA,0.0218976	NA,0.124445	0.000216841	0.000433199
3	rs34280587	230552814	C,NA	T,NA	0.932406,NA	-0.00809745,NA	0.00787557,NA	0.517315,NA	0.000216816	0.000433195
3	rs12139590	230463193	G,NA	C,NA	0.989066,NA	-0.023499,NA	0.0190121,NA	0.664627,NA	0.000216805	0.000433224
3	rs1555290	230294989	A,A	C,C	0.154076,0.037698	0.00993783,-0.0410508	0.00547654,0.0224434	1.1575,1.17142	0.000216461	0.000432611
3	rs117101181	230436929	NA,G	NA,A	NA,0.958333	NA,0.00493484	NA,0.0213919	NA,0.0874813	0.000216435	0.000432385
3	rs2181528	230319632	NA,A	NA,G	NA,0.946429	NA,-0.00468201	NA,0.0189842	NA,0.0940976	0.000216303	0.000432142
3	rs76428130	229932455	NA,T	NA,C	NA,0.979167	NA,0.0116696	NA,0.0299292	NA,0.157014	0.000216055	0.000431653
3	rs853006	230652782	G,NA	T,NA	0.04672,NA	-0.00675244,NA	0.00936867,NA	0.326919,NA	0.000215845	0.000431279
3	rs58576595	230664174	NA,G	NA,A	NA,0.973214	NA,0.00944576	NA,0.0264757	NA,0.141906	0.000215754	0.000431024
3	rs12123787	230625402	A,A	T,T	0.77833,0.792659	0.00276466,-0.0149369	0.00475997,0.0105443	0.250755,0.805199	0.000215548	0.000430911
3	rs115785806	230362688	T,NA	C,NA	0.940358,NA	-0.0143008,NA	0.00834865,NA	1.06187,NA	0.00021552	0.00043042
3	rs4846982	230693532	C,C	T,T	0.395626,0.454365	-0.00372369,-0.0125055	0.00404338,0.00858518	0.447229,0.837983	0.000215494	0.00043026
3	rs16850873	230220311	NA,A	NA,G	NA,0.955357	NA,-0.00881607	NA,0.0206987	NA,0.173819	0.000215341	0.000430164
3	rs34897003	230372117	A,NA	G,NA	0.989066,NA	-0.0248184,NA	0.0190121,NA	0.717252,NA	0.00021534	0.000430088
3	rs74873378	230389850	NA,G	NA,C	NA,0.93254	NA,-0.0028971	NA,0.017043	NA,0.062974	0.000214741	0.000429011
3	rs16851868	230651802	NA,C	NA,G	NA,0.972222	NA,0.00871951	NA,0.0260119	NA,0.132259	0.000214736	0.000428991
3	rs79188874	230537849	NA,A	NA,T	NA,0.934524	NA,0.0036197	NA,0.0172809	NA,0.0787885	0.000214422	0.000428361
3	rs35517185	230553415	T,NA	C,NA	0.932406,NA	-0.00800622,NA	0.00787557,NA	0.509551,NA	0.000214279	0.000428125
3	rs35364632	230553797	A,NA	G,NA	0.932406,NA	-0.00800622,NA	0.00787557,NA	0.509551,NA	0.000214279	0.000428125
3	rs142300285	230646613	NA,C	NA,A	NA,0.982143	NA,-0.00910627	NA,0.0322783	NA,0.109102	0.000214272	0.000428072
3	rs41434056	230363074	C,NA	T,NA	0.940358,NA	-0.0142516,NA	0.00834865,NA	1.05645,NA	0.000214237	0.000427859
3	rs77470056	230355395	A,NA	G,NA	0.940358,NA	-0.0142516,NA	0.00834865,NA	1.05645,NA	0.000214237	0.000427859
3	rs34747159	230358407	C,NA	T,NA	0.940358,NA	-0.0142516,NA	0.00834865,NA	1.05645,NA	0.000214237	0.000427859
3	rs78345172	230361735	C,NA	T,NA	0.940358,NA	-0.0142516,NA	0.00834865,NA	1.05645,NA	0.000214237	0.000427859
3	rs12041375	230534040	A,A	G,G	0.817097,0.625992	-0.0104048,-0.00729544	0.00511437,0.00883443	1.3777,0.388362	0.000213781	0.000426906
3	rs6666360	229830140	C,NA	A,NA	0.119284,NA	-0.00385474,NA	0.00610001,NA	0.27783,NA	0.000213672	0.000427137
3	rs6675755	230643364	NA,A	NA,G	NA,0.97123	NA,-0.00473952	NA,0.0255725	NA,0.0690687	0.000213605	0.000426738
3	rs116957843	229928398	NA,G	NA,C	NA,0.979167	NA,-0.00486746	NA,0.0299292	NA,0.0600776	0.00021349	0.000426486
3	rs74142924	230652839	NA,A	NA,G	NA,0.972222	NA,0.00805396	NA,0.0260119	NA,0.120993	0.000213414	0.00042635
3	rs77016191	230378766	C,NA	T,NA	0.947316,NA	-0.0153141,NA	0.0088502,NA	1.07798,NA	0.000213413	0.000426223
3	rs74602239	230714726	NA,C	NA,T	NA,0.940476	NA,-0.00475738	NA,0.0180669	NA,0.101108	0.000213323	0.000426181
3	rs80258856	230272763	NA,T	NA,C	NA,0.985119	NA,-0.00967814	NA,0.0353055	NA,0.10569	0.000213312	0.000426145
3	rs150003348	230361051	T,NA	A,NA	0.940358,NA	-0.0142069,NA	0.00834865,NA	1.05153,NA	0.000213083	0.000425556
3	rs78884792	230366047	T,NA	C,NA	0.940358,NA	-0.0142069,NA	0.00834865,NA	1.05153,NA	0.000213083	0.000425556
3	rs76984065	230360493	G,NA	A,NA	0.940358,NA	-0.0142069,NA	0.00834865,NA	1.05153,NA	0.000213083	0.000425556
3	rs12096860	230614438	NA,G	NA,C	NA,0.764881	NA,0.0021961	NA,0.01008	NA,0.0822146	0.000212962	0.000425452
3	rs60099055	230283533	NA,G	NA,T	NA,0.570437	NA,-0.00126545	NA,0.00863547	NA,0.0537964	0.000212732	0.000424985
3	rs12041751	230258704	NA,A	NA,G	NA,0.972222	NA,-0.00353506	NA,0.0260119	NA,0.0496844	0.000212699	0.000424913
3	rs77166026	230331537	A,A	G,G	0.88668,0.763889	-0.0070266,-0.0188355	0.00623739,0.0100654	0.585124,1.21253	0.00021269	0.000424167
3	rs35745805	230532864	A,NA	G,NA	0.934394,NA	-0.00773204,NA	0.00798549,NA	0.477668,NA	0.000212598	0.000424664
3	rs190308462	229976464	NA,A	NA,G	NA,0.980159	NA,0.0077499	NA,0.0306528	NA,0.0966926	0.000212597	0.000424701
3	rs111372768	230267512	NA,A	NA,G	NA,0.985119	NA,-0.00910341	NA,0.0353055	NA,0.0988005	0.000212548	0.000424619
3	rs270858	230528790	A,NA	G,NA	0.866799,NA	-0.0056519,NA	0.00581871,NA	0.47967,NA	0.000212481	0.000424903
3	rs142376969	229782864	NA,T	NA,C	NA,0.997024	NA,-0.0179767	NA,0.078473	NA,0.0868191	0.00021238	0.000424298
3	rs74505700	230360655	G,NA	T,NA	0.939364,NA	-0.0140974,NA	0.00828432,NA	1.05153,NA	0.000212257	0.00042392
3	rs57012367	230283647	NA,C	NA,G	NA,0.570437	NA,-0.00135906	NA,0.00863547	NA,0.0580193	0.000212244	0.000424012
3	rs12410363	229838589	NA,G	NA,C	NA,0.964286	NA,-0.00560991	NA,0.0230345	NA,0.0928121	0.000212225	0.000423982
3	rs78982739	230368134	A,NA	G,NA	0.940358,NA	-0.0141622,NA	0.00834865,NA	1.04662,NA	0.000211941	0.000423277
3	rs118063557	230121549	NA,T	NA,C	NA,0.980159	NA,0.00498138	NA,0.0306528	NA,0.0600296	0.000211929	0.000423389
3	rs78428815	230278488	NA,G	NA,T	NA,0.571429	NA,-0.00138369	NA,0.00863795	NA,0.0591185	0.000211909	0.000423341
3	rs74143201	230498762	A,A	G,G	0.947316,0.986111	0.0208356,0.028056	0.0088502,0.0365264	1.73142,0.35416	0.000211746	0.000422383
3	rs12742742	230066716	C,C	A,A	0.926441,0.900794	-0.0156958,0.0113979	0.0075738,0.0142995	1.41759,0.371202	0.000211743	0.000424805
3	rs140355963	230294432	NA,C	NA,G	NA,0.925595	NA,0.00440488	NA,0.0162889	NA,0.104116	0.000211527	0.000422591
3	rs182969840	229982837	NA,T	NA,A	NA,0.935516	NA,0.00371199	NA,0.0174041	NA,0.0803432	0.000211458	0.000422449
3	rs12021687	230618219	NA,A	NA,G	NA,0.764881	NA,0.00184428	NA,0.01008	NA,0.068122	0.000211443	0.000422416
3	rs115754799	230361142	T,NA	C,NA	0.941352,NA	-0.0143192,NA	0.00841466,NA	1.05153,NA	0.000211111	0.000421613
3	rs58005293	230092557	NA,T	NA,G	NA,0.948413	NA,-0.00377006	NA,0.0193256	NA,0.0729739	0.000211072	0.000421661
3	rs2281720	230297429	NA,G	NA,T	NA,0.618056	NA,-0.000701451	NA,0.00879811	NA,0.0285135	0.000210932	0.00042139
3	rs57502291	230052192	NA,C	NA,G	NA,0.931548	NA,-0.0031155	NA,0.016928	NA,0.0685528	0.000210885	0.0004213
3	rs79400208	230377548	NA,A	NA,G	NA,0.93254	NA,-0.0014222	NA,0.017043	NA,0.0298878	0.000210807	0.000421151
3	rs78915563	230554257	C,NA	T,NA	0.986084,NA	0.0154102,NA	0.0168779,NA	0.442226,NA	0.000210786	0.000421055
3	rs61824784	230495600	G,NA	A,NA	0.929423,NA	0.00850812,NA	0.00771974,NA	0.567981,NA	0.000210731	0.000421158
3	rs76177557	230367875	G,NA	A,NA	0.940358,NA	-0.014113,NA	0.00834865,NA	1.04123,NA	0.000210699	0.000420798
3	rs76981936	230370106	A,NA	G,NA	0.940358,NA	-0.014113,NA	0.00834865,NA	1.04123,NA	0.000210699	0.000420798
3	rs55882850	230432029	T,T	C,C	0.815109,0.891865	0.0159355,-0.00162139	0.005093,0.0137648	2.75582,0.0427605	0.000210692	0.000421416
3	rs10864767	230144099	NA,G	NA,A	NA,0.02381	NA,0.00657008	NA,0.0280386	NA,0.088984	0.000210662	0.000420868
3	rs61825389	230236352	NA,T	NA,C	NA,0.880952	NA,0.00553271	NA,0.0131998	NA,0.170629	0.000210571	0.000420674
3	rs117932424	229784727	NA,G	NA,T	NA,0.97123	NA,-0.00525646	NA,0.0255725	NA,0.0772011	0.000210471	0.000420484
3	rs12739491	230558045	C,NA	T,NA	0.931412,NA	-0.00808599,NA	0.00782246,NA	0.521028,NA	0.000210434	0.000420459
3	rs116957411	229802338	NA,A	NA,G	NA,0.97619	NA,0.00338112	NA,0.0280389	NA,0.0438228	0.000210302	0.000420143
3	rs139306592	230376230	T,NA	C,NA	0.994036,NA	-0.0203129,NA	0.0256781,NA	0.367634,NA	0.00020974	0.000419092
3	rs115047514	230280696	T,NA	C,NA	0.951292,NA	-0.00354114,NA	0.00918509,NA	0.154999,NA	0.000209722	0.000419485
3	rs28663131	230284817	NA,A	NA,G	NA,0.569444	NA,-0.0019819	NA,0.00863302	NA,0.0870213	0.000209689	0.000418911
3	rs4847004	230145688	NA,G	NA,A	NA,0.97619	NA,-0.00564601	NA,0.0280389	NA,0.0755066	0.000209586	0.000418718
3	rs80026194	230473614	NA,T	NA,C	NA,0.967262	NA,-0.00458445	NA,0.0240217	NA,0.0712733	0.000209418	0.000418367
3	rs12033507	230115293	NA,C	NA,A	NA,0.953373	NA,-0.00259442	NA,0.0202746	NA,0.0466377	0.000209363	0.000418282
3	rs79877199	230488733	NA,C	NA,T	NA,0.980159	NA,-0.00430727	NA,0.0306528	NA,0.0514645	0.000209314	0.000418155
3	rs117282505	230647816	NA,A	NA,T	NA,0.979167	NA,0.00305296	NA,0.0299292	NA,0.0368017	0.000209312	0.000418166
3	rs66734993	230302348	NA,G	NA,T	NA,0.604167	NA,-0.000892066	NA,0.00874115	NA,0.0368196	0.00020916	0.000417852
3	rs140811233	230181461	T,NA	C,NA	0.986084,NA	-0.0188179,NA	0.0168779,NA	0.57696,NA	0.000209016	0.000417585
3	rs148741018	230477094	NA,T	NA,A	NA,0.964286	NA,-0.00212314	NA,0.0230345	NA,0.0331259	0.00020898	0.000417497
3	rs145440299	229871220	NA,G	NA,A	NA,0.988095	NA,0.00568185	NA,0.0394133	NA,0.0528735	0.000208949	0.000417426
3	rs79613204	230289550	NA,G	NA,C	NA,0.56746	NA,-0.00220346	NA,0.00862824	NA,0.0977622	0.00020889	0.000417315
3	rs78938043	230301976	NA,T	NA,A	NA,0.980159	NA,0.00603893	NA,0.0306528	NA,0.0737507	0.000208886	0.000417304
3	rs117658324	230175067	NA,A	NA,T	NA,0.864087	NA,0.00103129	NA,0.0124737	NA,0.0296028	0.000208826	0.000417223
3	rs71654341	230685826	T,NA	C,NA	0.934394,NA	0.00914169,NA	0.00798549,NA	0.598088,NA	0.000208799	0.000417067
3	rs852998	230647439	C,C	T,T	0.83002,0.813492	0.0127165,0.00620609	0.00526376,0.0109743	1.80416,0.242811	0.000208795	0.000416792
3	rs852999	230647453	C,C	T,T	0.83002,0.813492	0.0127165,0.00620609	0.00526376,0.0109743	1.80416,0.242811	0.000208795	0.000416792
3	rs55677553	230157590	G,NA	A,NA	0.971173,NA	0.00802822,NA	0.0118166,NA	0.303746,NA	0.000208779	0.000416388
3	rs10864765	230140023	NA,A	NA,C	NA,0.977182	NA,-0.00515675	NA,0.0286274	NA,0.066995	0.000208709	0.000416963
3	rs6693514	230140408	NA,C	NA,T	NA,0.977182	NA,-0.00515675	NA,0.0286274	NA,0.066995	0.000208709	0.000416963
3	rs144040424	230002517	NA,C	NA,G	NA,0.946429	NA,-0.0027836	NA,0.0189842	NA,0.0538297	0.000208644	0.000416825
3	rs76024366	230055082	NA,G	NA,A	NA,0.978175	NA,-0.00217493	NA,0.0292559	NA,0.026531	0.000208629	0.000416803
3	rs139896083	230593883	NA,T	NA,C	NA,0.989087	NA,0.00832994	NA,0.0411453	NA,0.0759466	0.000208625	0.000416785
3	rs12409144	230326819	NA,G	NA,A	NA,0.945437	NA,0.00234884	NA,0.0188207	NA,0.0454289	0.000208607	0.000416749
3	rs142781555	229874010	NA,T	NA,C	NA,0.972222	NA,0.0027939	NA,0.0260119	NA,0.038833	0.000208566	0.000416668
3	rs141779906	230760464	NA,A	NA,G	NA,0.984127	NA,-0.00380854	NA,0.0342017	NA,0.0403221	0.000208544	0.000416627
3	rs10735525	230139146	NA,A	NA,G	NA,0.977182	NA,-0.00491191	NA,0.0286274	NA,0.0636034	0.000208521	0.000416586
3	rs10746516	230135089	NA,T	NA,C	NA,0.97619	NA,-0.00467426	NA,0.0280389	NA,0.0616799	0.000208411	0.000416366
3	rs4846928	230341905	T,T	C,C	0.857853,0.25	-0.00343546,-0.0206156	0.00566193,0.00987194	0.264396,1.4345	0.000208309	0.000415681
3	rs76452143	230161731	A,NA	C,NA	0.986084,NA	-0.0187553,NA	0.0168779,NA	0.574356,NA	0.000208254	0.000416062
3	rs11122608	230156172	NA,C	NA,A	NA,0.97619	NA,-0.00408734	NA,0.0280389	NA,0.0534987	0.000208253	0.000416051
3	rs147775651	230765488	NA,A	NA,G	NA,0.990079	NA,-0.00408184	NA,0.0431319	NA,0.0340444	0.000208229	0.00041599
3	rs146011332	229940306	NA,C	NA,T	NA,0.975198	NA,0.00179595	NA,0.0274863	NA,0.0232359	0.000208174	0.000415883
3	rs145506990	230567042	NA,C	NA,T	NA,0.985119	NA,-0.00409075	NA,0.0353055	NA,0.0420299	0.000208124	0.000415779
3	rs113202442	230561389	A,NA	C,NA	0.931412,NA	-0.00799715,NA	0.00782246,NA	0.513395,NA	0.000208086	0.000415769
3	rs10746517	230139418	NA,A	NA,G	NA,0.97619	NA,-0.00405043	NA,0.0280389	NA,0.0529885	0.00020807	0.000415684
3	rs10779853	230159065	NA,T	NA,C	NA,0.97619	NA,-0.00376995	NA,0.0280389	NA,0.0491275	0.000208055	0.000415654
3	rs76381237	230504509	T,T	C,C	0.94831,0.985119	0.0207598,0.0289582	0.00893021,0.0353055	1.69704,0.385005	0.000208052	0.000415006
3	rs117757503	229914532	NA,T	NA,C	NA,0.927579	NA,0.000186878	NA,0.0164929	NA,0.00394409	0.000207987	0.000415511
3	rs4846993	230137537	NA,C	NA,G	NA,0.97619	NA,-0.00393352	NA,0.0280389	NA,0.0513756	0.000207945	0.000415434
3	rs12565811	229968987	NA,G	NA,A	NA,0.964286	NA,-0.00188667	NA,0.0230345	NA,0.0293178	0.000207904	0.000415349
3	rs6687864	230421722	A,A	G,G	0.87674,0.959325	-0.0120759,0.0152227	0.00601441,0.0216401	1.35006,0.317154	0.000207896	0.000415219
3	rs147975369	230086891	NA,T	NA,G	NA,0.983135	NA,-0.00216844	NA,0.0331973	NA,0.0232286	0.00020789	0.000415312
3	rs76807071	230324133	NA,T	NA,C	NA,0.984127	NA,0.00137803	NA,0.0342017	NA,0.0141871	0.000207888	0.000415315
3	rs77194221	230565296	NA,A	NA,G	NA,0.953373	NA,-0.000737865	NA,0.0202746	NA,0.0127948	0.000207862	0.000415261
3	rs6669595	230138308	NA,A	NA,G	NA,0.97619	NA,-0.0036813	NA,0.0280389	NA,0.0479131	0.000207817	0.000415177
3	rs11122603	230154374	NA,G	NA,A	NA,0.97619	NA,-0.00313548	NA,0.0280389	NA,0.0405001	0.000207732	0.000415007
3	rs61164006	230609770	NA,C	NA,T	NA,0.765873	NA,0.000400416	NA,0.0100948	NA,0.0139632	0.000207716	0.00041497
3	rs11122606	230156061	NA,G	NA,A	NA,0.97619	NA,-0.00300121	NA,0.0280389	NA,0.0386932	0.000207676	0.000414895
3	rs146911682	230415372	NA,G	NA,A	NA,0.987103	NA,-3.47244e-05	NA,0.0378862	NA,0.000317714	0.000207675	0.000414885
3	rs16850486	230011313	NA,G	NA,A	NA,0.9375	NA,-0.0011865	NA,0.0176595	NA,0.0239106	0.00020766	0.000414856
3	rs77370845	229808445	NA,A	NA,G	NA,0.945437	NA,-0.000598	NA,0.0188207	NA,0.0111501	0.000207631	0.000414799
3	rs117128950	229958312	NA,T	NA,A	NA,0.975198	NA,0.0024329	NA,0.0274863	NA,0.0317652	0.000207616	0.000414767
3	rs10735526	230158734	NA,T	NA,C	NA,0.97619	NA,-0.00281689	NA,0.0280389	NA,0.0362234	0.000207607	0.000414756
3	rs117760629	230609292	NA,A	NA,G	NA,0.764881	NA,0.000266513	NA,0.01008	NA,0.00925871	0.000207587	0.000414712
3	rs6681621	230159486	NA,T	NA,A	NA,0.97619	NA,-0.00274688	NA,0.0280389	NA,0.0352885	0.000207583	0.000414708
3	rs148632648	229845788	NA,A	NA,C	NA,0.991071	NA,0.00136635	NA,0.0454422	NA,0.0105444	0.000207569	0.000414674
3	rs4497213	230164157	NA,A	NA,C	NA,0.97619	NA,-0.00245884	NA,0.0280389	NA,0.031461	0.000207495	0.000414533
3	rs76280343	230165467	NA,C	NA,G	NA,0.954365	NA,-0.00124033	NA,0.0204832	NA,0.0214932	0.000207493	0.000414521
3	rs4325133	230163111	NA,T	NA,A	NA,0.97619	NA,-0.00241233	NA,0.0280389	NA,0.0308459	0.000207483	0.000414508
3	rs183346822	230524898	NA,A	NA,C	NA,0.986111	NA,-0.00125594	NA,0.0365264	NA,0.0120789	0.000207483	0.000414506
3	rs146582518	230536187	NA,T	NA,C	NA,0.933532	NA,0.000585966	NA,0.0171606	NA,0.011994	0.000207462	0.000414462
3	rs76817589	230626496	NA,C	NA,T	NA,0.977182	NA,-0.000583051	NA,0.0286274	NA,0.00711496	0.00020746	0.000414459
3	rs6702864	230161767	NA,G	NA,A	NA,0.97619	NA,-0.00229111	NA,0.0280389	NA,0.0292461	0.000207454	0.000414449
3	rs4428899	230163373	NA,A	NA,T	NA,0.97619	NA,-0.00228077	NA,0.0280389	NA,0.0291099	0.000207451	0.000414444
3	rs144960690	230001301	T,NA	C,NA	0.974155,NA	-0.0139823,NA	0.0124606,NA	0.582016,NA	0.000207445	0.0004143
3	rs4240942	230163840	NA,A	NA,T	NA,0.97619	NA,-0.00202846	NA,0.0280389	NA,0.025798	0.000207402	0.000414346
3	rs10864786	230162924	NA,T	NA,C	NA,0.97619	NA,-0.00190024	NA,0.0280389	NA,0.0241238	0.000207383	0.000414307
3	rs4240943	230164049	NA,C	NA,T	NA,0.97619	NA,-0.00189168	NA,0.0280389	NA,0.0240123	0.000207382	0.000414305
3	rs79874713	230110102	NA,A	NA,G	NA,0.883929	NA,-0.000529184	NA,0.0133454	NA,0.0139587	0.000207378	0.000414296
3	rs4240941	230163632	NA,T	NA,C	NA,0.97619	NA,-0.00183285	NA,0.0280389	NA,0.0232462	0.000207375	0.00041429
3	rs192359832	230414039	NA,T	NA,A	NA,0.989087	NA,-0.00174048	NA,0.0411453	NA,0.0149065	0.000207367	0.000414275
3	rs77281993	230212206	NA,G	NA,T	NA,0.943452	NA,-0.00278228	NA,0.018507	NA,0.0552711	0.00020736	0.00041426
3	rs141386663	229886872	NA,C	NA,A	NA,0.988095	NA,0.000875931	NA,0.0394133	NA,0.00776953	0.000207352	0.000414244
3	rs186391792	230742407	NA,A	NA,G	NA,0.994048	NA,-0.00357984	NA,0.0555718	NA,0.0228999	0.000207352	0.000414243
3	rs147910076	230742346	NA,A	NA,G	NA,0.979167	NA,0.000727559	NA,0.0299292	NA,0.0085055	0.000207349	0.000414238
3	rs2139771	230165000	NA,C	NA,T	NA,0.97619	NA,-0.00144106	NA,0.0280389	NA,0.0181765	0.000207348	0.000414235
3	rs77379624	230512792	NA,C	NA,T	NA,0.978175	NA,-0.000370889	NA,0.0292559	NA,0.00441518	0.000207347	0.000414233
3	rs74145438	230211432	A,A	G,G	0.916501,0.902778	-0.0105838,-0.0185105	0.00714714,0.0144288	0.858087,0.699986	0.000207168	0.000414714
3	rs114891493	230060419	G,NA	A,NA	0.987078,NA	-0.0255819,NA	0.0175062,NA	0.841848,NA	0.000206395	0.0004122
3	rs115063866	230680331	C,NA	G,NA	0.988072,NA	0.0147145,NA	0.0182119,NA	0.377669,NA	0.000206329	0.000412331
3	rs4846924	230330187	T,T	G,G	0.88668,0.764881	-0.00725208,-0.0184015	0.00623739,0.01008	0.610905,1.168	0.00020621	0.000411239
3	rs138134082	230561627	C,NA	G,NA	0.931412,NA	-0.00791034,NA	0.00782246,NA	0.505979,NA	0.000205843	0.000411286
3	rs6671405	230498406	G,G	C,C	0.947316,0.986111	0.0206986,0.0278575	0.0088502,0.0365264	1.71338,0.350995	0.000205495	0.000409921
3	rs12139328	230331142	G,NA	A,NA	0.945328,NA	0.00631509,NA	0.00869693,NA	0.329977,NA	0.00020549	0.000410417
3	rs79731394	230366337	G,NA	C,NA	0.939364,NA	-0.0138222,NA	0.00828432,NA	1.02126,NA	0.00020542	0.00041027
3	rs75492738	230353778	C,NA	A,NA	0.940358,NA	-0.0138848,NA	0.00834865,NA	1.01642,NA	0.000205124	0.000409667
3	rs34048719	230619430	T,NA	C,NA	0.939364,NA	-0.00801642,NA	0.00828432,NA	0.477278,NA	0.000204907	0.000409324
3	rs114189950	229893230	T,NA	C,NA	0.988072,NA	0.024481,NA	0.0182119,NA	0.747458,NA	0.000204848	0.000409322
3	rs58680978	230332414	T,T	G,G	0.880716,0.763889	-0.0067373,-0.0187357	0.00610001,0.0100654	0.569622,1.20282	0.000204582	0.000408005
3	rs59579164	230330493	T,T	C,C	0.88668,0.764881	-0.00707703,-0.0185433	0.00623739,0.01008	0.59085,1.1816	0.000204539	0.000407918
3	rs79278742	230350175	G,NA	A,NA	0.982107,NA	-0.0160354,NA	0.014915,NA	0.549255,NA	0.000204534	0.000408748
3	rs853001	230647526	C,C	T,T	0.818091,0.784722	0.012403,0.00503274	0.00512521,0.0104003	1.8091,0.201726	0.000204162	0.000407547
3	rs80101064	230343692	G,NA	A,NA	0.972167,NA	-0.000443616,NA	0.0120196,NA	0.0129783,NA	0.00020403	0.000408096
3	rs2009265	230498061	T,T	C,C	0.947316,0.986111	0.0206496,0.0279696	0.0088502,0.0365264	1.70695,0.352781	0.000203969	0.000406879
3	rs35282446	230619629	C,NA	A,NA	0.939364,NA	-0.00797203,NA	0.00828432,NA	0.473794,NA	0.000203851	0.000407215
3	rs72650167	230406884	T,NA	C,NA	0.988072,NA	0.0255482,NA	0.0182119,NA	0.794074,NA	0.000203797	0.000407099
3	rs9431818	230417999	T,T	C,C	0.493042,0.094246	0.00272644,-0.029312	0.00395468,0.0146307	0.309309,1.34555	0.000203458	0.000406275
3	rs116323045	230158886	T,NA	G,NA	0.986084,NA	-0.018338,NA	0.0168779,NA	0.557126,NA	0.000203315	0.000406194
3	rs10158214	230705757	A,A	G,G	0.421471,0.498016	0.00340445,-0.0152975	0.00400399,0.00854942	0.403207,1.13332	0.000202942	0.000405426
3	rs144895550	230382879	C,NA	A,NA	0.940358,NA	-0.0137908,NA	0.00834865,NA	1.00628,NA	0.000202913	0.000405253
3	rs16851200	230383839	T,NA	C,NA	0.940358,NA	-0.0137908,NA	0.00834865,NA	1.00628,NA	0.000202913	0.000405253
3	rs16851202	230383885	G,NA	A,NA	0.940358,NA	-0.0137908,NA	0.00834865,NA	1.00628,NA	0.000202913	0.000405253
3	rs74143197	230497633	C,C	T,T	0.947316,0.986111	0.0206496,0.0276583	0.0088502,0.0365264	1.70695,0.34783	0.000202871	0.000404689
3	rs74143198	230498094	C,C	A,A	0.946322,0.983135	0.0204683,0.0253614	0.00877248,0.0331973	1.70695,0.351748	0.000202863	0.000404681
3	rs61563010	230332488	T,T	C,C	0.880716,0.762897	-0.0067373,-0.0186578	0.00610001,0.0100508	0.569622,1.19788	0.000202795	0.000404449
3	rs74143196	230497493	T,T	C,C	0.947316,0.986111	0.0206496,0.0275935	0.0088502,0.0365264	1.70695,0.346802	0.000202645	0.000404237
3	rs71654326	230565689	G,NA	A,NA	0.931412,NA	-0.00778009,NA	0.00782246,NA	0.494933,NA	0.000202567	0.000404741
3	rs12729707	230556792	C,NA	T,NA	0.931412,NA	-0.00777956,NA	0.00782246,NA	0.494888,NA	0.000202554	0.000404715
3	rs146715441	230651563	A,NA	G,NA	0.982107,NA	-0.0174661,NA	0.014915,NA	0.616934,NA	0.000202554	0.00040453
3	rs1637928	230697720	G,G	A,A	0.611332,0.542659	0.0028711,0.0135676	0.00405613,0.00858064	0.319626,0.943727	0.000202526	0.000404413
3	rs10779824	230231256	T,T	C,C	0.744533,0.728175	-0.00305231,-0.00222405	0.00453346,0.00960817	0.300365,0.0878068	0.000202398	0.000404491
3	rs17782420	230527248	T,T	C,C	0.859841,0.895833	0.0111618,-0.0172492	0.00569534,0.0139934	1.30087,0.662137	0.000202243	0.00040351
3	rs72753752	229846418	A,NA	G,NA	0.992048,NA	-0.00504125,NA	0.0222601,NA	0.0857437,NA	0.000202125	0.000403605
3	rs79075855	230348903	A,NA	C,NA	0.940358,NA	-0.013746,NA	0.00834865,NA	1.00147,NA	0.000201877	0.000403185
3	rs16851220	230387285	A,NA	G,NA	0.940358,NA	-0.013746,NA	0.00834865,NA	1.00147,NA	0.000201877	0.000403185
3	rs34029153	230619385	A,NA	C,NA	0.939364,NA	-0.00788588,NA	0.00828432,NA	0.467061,NA	0.000201834	0.000403185
3	rs78194966	230575116	A,NA	G,NA	0.986084,NA	0.0146508,NA	0.0168779,NA	0.414126,NA	0.000201758	0.000403026
3	rs16841496	230713240	C,C	A,A	0.428429,0.447421	0.00362857,-0.0151199	0.00399544,0.00859702	0.439155,1.10446	0.00020115	0.000401772
3	rs16851183	230373229	C,NA	T,NA	0.939364,NA	-0.0136401,NA	0.00828432,NA	1.00147,NA	0.000201136	0.000401718
3	rs74143195	230496497	C,C	T,T	0.947316,0.986111	0.0206496,0.0271505	0.0088502,0.0365264	1.70695,0.339806	0.000201121	0.000401199
3	rs111958556	230300474	A,NA	C,NA	0.967197,NA	-0.0051419,NA	0.0111,NA	0.191656,NA	0.000200944	0.000401251
3	rs41271493	230399674	A,NA	G,NA	0.989066,NA	-0.0234739,NA	0.0190121,NA	0.663645,NA	0.000200906	0.000401268
3	rs114720807	230351078	T,NA	C,NA	0.940358,NA	-0.0137012,NA	0.00834865,NA	0.996665,NA	0.000200852	0.000401139
3	rs189592321	230359651	A,NA	G,NA	0.991054,NA	-0.0271593,NA	0.0209976,NA	0.708063,NA	0.000200802	0.000401022
3	rs1637941	230715075	C,C	T,T	0.568588,0.553571	-0.00353331,0.0153892	0.00399204,0.00859885	0.424687,1.13368	0.000200801	0.000401098
3	rs3761946	230706868	T,T	C,C	0.421471,0.460317	0.00345081,-0.0151236	0.00400399,0.0085764	0.410303,1.10884	0.000200701	0.000400927
3	rs6665985	230434992	A,A	G,G	0.571571,0.561508	0.00594566,-0.0160805	0.00399544,0.00861478	0.864162,1.20793	0.000200597	0.000400791
3	rs116537941	230259882	G,NA	A,NA	0.982107,NA	-0.0267372,NA	0.014915,NA	1.13649,NA	0.000200411	0.000400428
3	rs1752179	230718512	C,C	T,T	0.868787,0.6875	-0.00660553,0.0135647	0.00585591,0.00922235	0.586171,0.849757	0.000200357	0.000400328
3	rs148442855	230163868	T,NA	C,NA	0.985089,NA	-0.0102783,NA	0.0163138,NA	0.276814,NA	0.000200193	0.000399705
3	rs140260187	230425572	A,NA	G,NA	0.940358,NA	-0.0135339,NA	0.00834865,NA	0.978819,NA	0.000199423	0.000398224
3	rs853000	230647485	A,A	G,G	0.83002,0.813492	0.0126687,0.00561312	0.00526376,0.0109743	1.79333,0.215371	0.000199413	0.000398071
3	rs78417924	230135841	A,NA	G,NA	0.958251,NA	0.0114096,NA	0.00988495,NA	0.604845,NA	0.000198987	0.000397891
```
