## Supplementary material for "Characterization of shared and ancestry-specific signals driving complex traits using multi-ancestry fine-mapping": susiex_nc3.cs80.snp

```
BP	SNP	PIP(CS1)	LogBF(CS1,Pop1)	LogBF(CS1,Pop2)	PIP(CS2)	LogBF(CS2,Pop1)	LogBF(CS2,Pop2)	PIP(CS3)	LogBF(CS3,Pop1)	LogBF(CS3,Pop2)
229772693	rs3811473	1.1969e-08	-1.60797	-1.1687	4.16024e-05	-1.6503	-1.18665	4.17132e-05	-1.65005	-1.18653
229772932	rs3811474	2.08508e-08	-1.52429	-0.69731	8.12248e-05	-1.44151	-0.726384	8.14495e-05	-1.44129	-0.726126
229773441	rs3811475	2.15082e-08	-1.50422	-0.686343	8.72161e-05	-1.38101	-0.715717	8.74629e-05	-1.38073	-0.715456
229774290	rs11585720	1.33008e-08	-1.7113	-0.959875	4.89491e-05	-1.72698	-0.947352	4.90593e-05	-1.72696	-0.947405
229774379	rs115060502	3.48057e-08	-1.70921	-1.96932e-10	0.000128839	-1.70655	-1.96932e-10	0.000129143	-1.70648	-1.96932e-10
229775239	rs12136137	1.9833e-08	-1.57434	-0.69731	7.8306e-05	-1.4781	-0.726384	7.85192e-05	-1.47793	-0.726126
229776053	rs3955545	1.2088e-08	-1.60244	-1.16434	4.2009e-05	-1.64415	-1.18308	4.21222e-05	-1.64387	-1.18295
229776847	rs12145096	2.1704e-08	-1.50623	-0.675267	8.47764e-05	-1.42015	-0.704941	8.50121e-05	-1.41993	-0.704678
229777009	rs61825537	1.32479e-08	-1.59855	-1.07661	5.829e-05	-1.41645	-1.08324	5.84202e-05	-1.41647	-1.08326
229777774	rs4925503	1.74309e-08	-1.68622	-0.714533	6.95644e-05	-1.57973	-0.743129	6.97619e-05	-1.57944	-0.742875
229778229	rs6587347	1.34371e-08	-1.70918	-0.951801	4.93744e-05	-1.72659	-0.939096	4.94858e-05	-1.72656	-0.939149
229778561	rs74582728	8.2284e-08	-1.19797e-10	-0.848819	0.000308895	-1.19797e-10	-0.83211	0.000309599	-1.19797e-10	-0.832122
229778600	rs6587348	1.33827e-08	-1.70918	-0.955853	4.91702e-05	-1.72659	-0.943239	4.92813e-05	-1.72656	-0.943292
229778986	rs56163439	2.23793e-08	-1.49864	-0.65222	8.74782e-05	-1.41121	-0.68251	8.77221e-05	-1.41098	-0.682241
229779618	rs34055291	1.34362e-08	-1.70924	-0.951801	4.94155e-05	-1.72575	-0.939096	4.95275e-05	-1.72572	-0.939149
229780040	rs34234307	1.33827e-08	-1.70918	-0.955853	4.91702e-05	-1.72659	-0.943239	4.92813e-05	-1.72656	-0.943292
229780381	rs12728867	1.3329e-08	-1.70918	-0.959875	4.89684e-05	-1.72659	-0.947352	4.9079e-05	-1.72656	-0.947405
229780420	rs2184249	2.15164e-08	-1.52666	-0.66352	8.37037e-05	-1.44432	-0.693509	8.39359e-05	-1.4441	-0.693243
229780714	rs12406702	1.32056e-08	-1.7113	-0.967057	4.85979e-05	-1.72698	-0.954552	4.87068e-05	-1.72696	-0.954617
229781130	rs78796116	3.50439e-08	-1.70239	-1.96932e-10	0.000168355	-1.43904	-1.96932e-10	0.000168886	-1.43818	-1.96932e-10
229781532	rs881694	1.23002e-08	-1.60244	-1.14694	4.26432e-05	-1.64415	-1.16809	4.27589e-05	-1.64387	-1.16795
229781744	rs2274994	1.23243e-08	-1.60244	-1.14498	4.27159e-05	-1.64415	-1.16639	4.28319e-05	-1.64387	-1.16624
229782864	rs142376969	5.75881e-08	-1.19797e-10	-1.20568	0.000211905	-1.19797e-10	-1.20897	0.00021238	-1.19797e-10	-1.20902
229783236	rs6587349	3.43563e-08	-1.72221	-1.96932e-10	0.00014934	-1.55889	-1.96932e-10	0.000149578	-1.55958	-1.96932e-10
229783240	rs2274995	1.2535e-08	-1.59069	-1.13979	4.33256e-05	-1.63451	-1.16186	4.34441e-05	-1.63422	-1.16171
229784725	rs10799544	1.28149e-08	-1.59663	-1.11176	4.42979e-05	-1.6394	-1.13478	4.44196e-05	-1.63911	-1.13461
229784727	rs117932424	5.71613e-08	-1.19797e-10	-1.21312	0.00021	-1.19797e-10	-1.21801	0.000210471	-1.19797e-10	-1.21805
229784831	rs12567004	2.35766e-08	-1.487	-0.611737	9.22475e-05	-1.39756	-0.643079	9.25061e-05	-1.39733	-0.6428
229785425	rs6696449	1.29967e-08	-1.7113	-0.983001	4.78045e-05	-1.72698	-0.971014	4.79122e-05	-1.72696	-0.971065
229786567	rs12120159	3.41803e-08	-1.72735	-1.96932e-10	0.000130656	-1.69255	-1.96932e-10	0.000130923	-1.69279	-1.96932e-10
229786593	rs61825538	1.26089e-08	-1.57284	-1.15176	5.6859e-05	-1.37072	-1.15382	5.6983e-05	-1.37078	-1.15386
229787055	rs41310553	4.00377e-07	0.733411	-1.96932e-10	0.00111602	0.452414	-1.96932e-10	0.00112194	0.455419	-1.96932e-10
229787438	rs34590774	3.72451e-08	-1.64147	-1.96932e-10	0.000159166	-1.49517	-1.96932e-10	0.000159483	-1.49546	-1.96932e-10
229787850	rs4925504	2.0111e-08	-1.5669	-0.690834	7.22914e-05	-1.55006	-0.734346	7.24934e-05	-1.54979	-0.734115
229788407	rs10127637	2.07152e-08	-1.248	-0.980125	8.65888e-05	-1.09449	-1.00945	8.67802e-05	-1.09472	-1.0093
229788784	rs6658432	1.19035e-08	-1.71157	-1.07059	4.32988e-05	-1.7266	-1.07038	4.34011e-05	-1.72659	-1.07032
229789328	rs6666416	1.39712e-08	-1.61408	-1.00792	4.70778e-05	-1.66555	-1.04776	4.7199e-05	-1.66539	-1.04764
229790048	rs7521953	1.42048e-08	-1.60287	-1.00255	4.77048e-05	-1.6572	-1.04288	4.78281e-05	-1.65703	-1.04276
229790324	rs77485596	3.51912e-08	-1.6982	-1.96932e-10	0.000143599	-1.59809	-1.96932e-10	0.000143948	-1.59795	-1.96932e-10
229790865	rs10495287	2.08279e-08	-1.53231	-0.690389	7.50043e-05	-1.5138	-0.733771	7.52163e-05	-1.5135	-0.733534
229791384	rs10495286	1.89649e-08	-1.55579	-0.760619	6.84213e-05	-1.53839	-0.801036	6.86123e-05	-1.53811	-0.800815
229791474	rs77593473	4.13845e-08	-1.53609	-1.96932e-10	0.00014143	-1.61331	-1.96932e-10	0.000141742	-1.61339	-1.96932e-10
229791727	rs61825539	6.27021e-08	-1.1206	-1.96932e-10	0.000445253	-0.46647	-1.96932e-10	0.00044504	-0.469236	-1.96932e-10
229792273	rs12745369	1.17898e-08	-1.71706	-1.07471	4.3087e-05	-1.72739	-1.0745	4.31883e-05	-1.72739	-1.07444
229792602	rs16850044	1.86859e-08	-1.56552	-0.765706	6.73969e-05	-1.54861	-0.8059	6.75845e-05	-1.54834	-0.80568
229792776	rs12727551	1.17939e-08	-1.71354	-1.07787	4.29679e-05	-1.72699	-1.07767	4.30692e-05	-1.72698	-1.07761
229793075	rs6686108	1.17906e-08	-1.71709	-1.0746	4.31009e-05	-1.72738	-1.07419	4.32019e-05	-1.72738	-1.07414
229793082	rs6686112	1.17893e-08	-1.71709	-1.07471	4.30876e-05	-1.72738	-1.0745	4.31889e-05	-1.72738	-1.07444
229793318	rs116274463	6.17999e-08	-1.19797e-10	-1.13509	0.000222963	-1.19797e-10	-1.15811	0.000223483	-1.19797e-10	-1.15807
229794047	rs61825540	6.19349e-08	-1.13291	-1.96932e-10	0.000437409	-0.484243	-1.96932e-10	0.000437208	-0.48699	-1.96932e-10
229794105	rs61825541	1.19877e-08	-1.70236	-1.07276	4.33296e-05	-1.72373	-1.07255	4.34324e-05	-1.72371	-1.07249
229794223	rs77354825	3.52144e-08	-1.69754	-1.96932e-10	0.000129498	-1.70145	-1.96932e-10	0.000129826	-1.7012	-1.96932e-10
229795045	rs41309637	3.43697e-08	-1.72182	-1.96932e-10	0.000133447	-1.67141	-1.96932e-10	0.000133737	-1.67153	-1.96932e-10
229795070	rs1048306	1.35419e-08	-1.60287	-1.05033	4.59731e-05	-1.6572	-1.07985	4.60881e-05	-1.65703	-1.07982
229795330	rs3820361	1.20641e-08	-1.69892	-1.06985	4.34445e-05	-1.72399	-1.06964	4.35477e-05	-1.72397	-1.06957
229795714	rs11589905	2.1012e-08	-1.56362	-0.650281	7.53153e-05	-1.58619	-0.657243	7.55242e-05	-1.5858	-0.657146
229796271	rs34451708	1.23846e-08	-1.69973	-1.04281	4.46943e-05	-1.72268	-1.04259	4.48006e-05	-1.72266	-1.04252
229796466	rs12401607	1.24354e-08	-1.70236	-1.03609	4.49491e-05	-1.72373	-1.03585	4.5056e-05	-1.72371	-1.03579
229796524	rs12401609	1.24583e-08	-1.69697	-1.03964	4.48893e-05	-1.7215	-1.03941	4.49962e-05	-1.72148	-1.03934
229796829	rs34214627	2.27632e-08	-1.66974	-0.464112	8.49739e-05	-1.63136	-0.491411	8.51855e-05	-1.63108	-0.491492
229796879	rs6699500	1.24926e-08	-1.69105	-1.04281	4.48703e-05	-1.71875	-1.04259	4.49775e-05	-1.71872	-1.04252
229796919	rs6699598	1.2244e-08	-1.6846	-1.06936	4.3816e-05	-1.71547	-1.06964	4.39205e-05	-1.71543	-1.06958
229797040	rs6704530	1.23051e-08	-1.70486	-1.04412	4.44098e-05	-1.72464	-1.04701	4.45146e-05	-1.72463	-1.04696
229797348	rs143333826	1.38816e-06	1.97674	-1.96932e-10	0.00909786	2.55068	-1.96932e-10	0.00911436	2.55021	-1.96932e-10
229797639	rs1889330	1.23555e-08	-1.70997	-1.03493	4.48983e-05	-1.72602	-1.03469	4.50046e-05	-1.72601	-1.03463
229798410	rs12403056	1.23299e-08	-1.71204	-1.03493	4.48742e-05	-1.72655	-1.03469	4.49804e-05	-1.72655	-1.03463
229798763	rs12141228	1.85807e-08	-1.58681	-0.750059	6.68964e-05	-1.57103	-0.790936	6.70817e-05	-1.57078	-0.790712
229798874	rs12403112	1.24566e-08	-1.69476	-1.04199	4.48492e-05	-1.72005	-1.04176	4.4956e-05	-1.72002	-1.04169
229799214	rs34225164	2.21877e-08	-1.67262	-0.48684	8.27891e-05	-1.63509	-0.513729	8.29949e-05	-1.63481	-0.513809
229799545	rs12754018	1.8635e-08	-1.70719	-0.626767	6.44402e-05	-1.72521	-0.674166	6.46058e-05	-1.72516	-0.67393
229799638	rs2385789	1.28932e-08	-1.70036	-1.00194	4.65654e-05	-1.72256	-1.00169	4.66764e-05	-1.72254	-1.00161
229800499	rs78536535	3.59286e-08	-1.67746	-1.96932e-10	0.000148886	-1.56193	-1.96932e-10	0.00014924	-1.56184	-1.96932e-10
229800825	rs7526973	1.34077e-08	-1.68951	-0.973652	4.81476e-05	-1.71746	-0.973386	4.8263e-05	-1.71743	-0.973308
229801100	rs12760277	1.20354e-08	-1.72115	-1.04999	4.54855e-05	-1.69952	-1.0482	4.55884e-05	-1.6996	-1.04815
229801119	rs188902105	3.09859e-07	-1.19797e-10	0.477122	0.00100643	-1.19797e-10	0.349051	0.00100882	-1.19797e-10	0.349133
229802338	rs116957411	5.64166e-08	-1.19797e-10	-1.22623	0.000209829	-1.19797e-10	-1.21882	0.000210302	-1.19797e-10	-1.21885
229802551	rs879265	1.77261e-08	-1.68627	-0.69769	6.57122e-05	-1.66243	-0.717392	6.58811e-05	-1.66221	-0.717342
229802850	rs74144438	2.53279e-08	-1.58629	-0.440796	8.93242e-05	-1.56996	-0.502882	8.95753e-05	-1.56968	-0.502641
229802996	rs11581050	2.1899e-08	-1.6156	-0.556953	7.31894e-05	-1.71388	-0.55818	7.33701e-05	-1.71374	-0.558139
229803654	rs12738647	1.15305e-08	-1.70693	-1.10707	4.30266e-05	-1.68209	-1.1212	4.31346e-05	-1.6819	-1.12117
229803872	rs60200112	8.23785e-08	-1.19797e-10	-0.84767	0.000295065	-1.19797e-10	-0.877916	0.000295773	-1.19797e-10	-0.877808
229803899	rs71652398	5.0763e-08	-1.33183	-1.96932e-10	0.000152808	-1.53593	-1.96932e-10	0.000153107	-1.53626	-1.96932e-10
229804105	rs142089585	7.51207e-08	-1.19797e-10	-0.939899	0.000303208	-1.19797e-10	-0.850694	0.000303961	-1.19797e-10	-0.850501
229804538	rs2274996	2.51451e-08	-1.70998	-0.324357	8.46048e-05	-1.72672	-0.400402	8.48036e-05	-1.72677	-0.40029
229804646	rs2274997	2.55522e-08	-1.71062	-0.307652	8.60694e-05	-1.72658	-0.383373	8.62719e-05	-1.72664	-0.383253
229804873	rs12062780	1.00892e-08	-1.71794	-1.22959	3.73025e-05	-1.72708	-1.21897	3.73859e-05	-1.7271	-1.21901
229804892	rs7522954	1.08179e-08	-1.72487	-1.15292	4.25861e-05	-1.63959	-1.174	4.26637e-05	-1.64003	-1.17402
229804893	rs7551681	2.84772e-08	-1.49055	-0.419344	8.99237e-05	-1.6688	-0.397346	9.01615e-05	-1.66846	-0.397333
229804995	rs10495285	1.00276e-08	-1.72596	-1.22769	3.75033e-05	-1.72534	-1.21535	3.75887e-05	-1.7253	-1.21539
229805213	rs12117146	1.08942e-08	-1.7208	-1.14996	4.46325e-05	-1.5952	-1.17145	4.47083e-05	-1.59576	-1.17148
229805876	rs6671464	1.19388e-08	-1.66181	-1.11739	4.027e-05	-1.72389	-1.14561	4.03563e-05	-1.72401	-1.14564
229806368	rs2891865	2.57367e-08	-1.69015	-0.320926	8.4922e-05	-1.7264	-0.396975	8.51301e-05	-1.72634	-0.396877
229806441	rs6587350	1.08648e-08	-1.67319	-1.20028	4.00503e-05	-1.69375	-1.18123	4.01446e-05	-1.69363	-1.18128
229806662	rs6666991	1.86914e-08	-1.69141	-0.63952	6.48212e-05	-1.72735	-0.66613	6.49766e-05	-1.72736	-0.666017
229807009	rs6667396	1.08024e-08	-1.67719	-1.20203	3.98368e-05	-1.69689	-1.18344	3.99304e-05	-1.69678	-1.18348
229807031	rs6675090	9.98855e-09	-1.72649	-1.23107	3.72324e-05	-1.72575	-1.22218	3.73176e-05	-1.72572	-1.22222
229807492	rs2385790	2.5915e-08	-1.70879	-0.295386	8.69938e-05	-1.72676	-0.372516	8.71974e-05	-1.72681	-0.372417
229807672	rs4925461	1.08439e-08	-1.67022	-1.20517	4.00917e-05	-1.68652	-1.18743	4.01865e-05	-1.6864	-1.18747
229808445	rs77370845	5.61429e-08	-1.19797e-10	-1.23109	0.000207156	-1.19797e-10	-1.23164	0.000207631	-1.19797e-10	-1.23164
229808492	rs10495284	2.06473e-08	-1.71554	-0.515871	7.75619e-05	-1.66511	-0.548923	7.77451e-05	-1.66517	-0.548797
229809407	rs7538437	1.07949e-08	-1.71978	-1.16014	4.46785e-05	-1.58544	-1.18018	4.47502e-05	-1.58611	-1.1802
229809786	rs10799546	2.08353e-08	-1.7213	-0.501051	7.76063e-05	-1.67902	-0.534447	7.77903e-05	-1.67906	-0.53432
229809903	rs10799547	2.0696e-08	-1.7213	-0.507758	7.70995e-05	-1.67902	-0.540999	7.72823e-05	-1.67906	-0.540873
229810034	rs72753732	9.39305e-08	-0.71644	-1.96932e-10	0.000300245	-0.860513	-1.96932e-10	0.000301246	-0.859473	-1.96932e-10
229810260	rs4925505	1.11759e-08	-1.71504	-1.13019	4.71423e-05	-1.55765	-1.15429	4.72181e-05	-1.55831	-1.15431
229810806	rs2891866	1.07561e-08	-1.6533	-1.23023	3.97098e-05	-1.66038	-1.22314	3.98062e-05	-1.66022	-1.22316
229811770	rs12122148	5.76767e-08	-1.20414	-1.96932e-10	0.000164214	-1.46394	-1.96932e-10	0.000164727	-1.46311	-1.96932e-10
229811840	rs12118849	5.76767e-08	-1.20414	-1.96932e-10	0.000164214	-1.46394	-1.96932e-10	0.000164727	-1.46311	-1.96932e-10
229811937	rs34018354	1.06706e-08	-1.68411	-1.2074	3.96213e-05	-1.67608	-1.20967	3.97278e-05	-1.6757	-1.20965
229811989	rs4925506	1.18498e-08	-1.6785	-1.10819	5.62051e-05	-1.39851	-1.1376	5.62585e-05	-1.39982	-1.13762
229812260	rs6659265	2.47155e-08	-1.55423	-0.497333	8.10109e-05	-1.69412	-0.476409	8.12185e-05	-1.69386	-0.476395
229812357	rs12024557	2.91327e-08	-1.68108	-0.206056	9.50267e-05	-1.7241	-0.286853	9.52651e-05	-1.72399	-0.286749
229813451	rs11580083	1.2712e-08	-1.72701	-0.989439	4.62063e-05	-1.69049	-1.04151	4.63005e-05	-1.69067	-1.04158
229814220	rs4925463	2.26424e-08	-1.69648	-0.442692	7.52313e-05	-1.72588	-0.518665	7.54065e-05	-1.72594	-0.518561
229814716	rs12750981	1.39514e-08	-1.72431	-0.899108	4.98441e-05	-1.69065	-0.965564	4.995e-05	-1.69073	-0.965646
229817160	rs12127581	3.53723e-08	-1.69307	-1.96932e-10	0.000126222	-1.72707	-1.96932e-10	0.000126508	-1.72709	-1.96932e-10
229817422	rs111877095	4.24971e-08	-1.50956	-1.96932e-10	0.000266674	-0.979087	-1.96932e-10	0.000267243	-0.97924	-1.96932e-10
229819517	rs78128701	6.12596e-08	-1.19797e-10	-1.14387	0.000227123	-1.19797e-10	-1.13962	0.000227625	-1.19797e-10	-1.1397
229819730	rs189458112	5.19593e-08	-1.30853	-1.96932e-10	0.000306458	-0.840033	-1.96932e-10	0.000306986	-0.840596	-1.96932e-10
229822279	rs12745210	1.09071e-08	-1.64993	-1.21965	3.97885e-05	-1.67485	-1.20669	3.98838e-05	-1.67471	-1.20672
229822729	rs140677128	3.84557e-08	-1.60949	-1.96932e-10	0.000158921	-1.49671	-1.96932e-10	0.000159345	-1.49633	-1.96932e-10
229822759	rs144603308	5.18944e-08	-1.30979	-1.96932e-10	0.000128286	-1.71085	-1.96932e-10	0.000128568	-1.71094	-1.96932e-10
229823179	rs4925508	1.30959e-08	-1.45405	-1.23264	4.4171e-05	-1.545	-1.23204	4.42911e-05	-1.54457	-1.23205
229823398	rs61824021	2.19254e-08	-1.53798	-0.633366	7.05344e-05	-1.69417	-0.614837	7.07133e-05	-1.69394	-0.614829
229823966	rs9787347	2.29534e-08	-1.50952	-0.616009	7.29031e-05	-1.67915	-0.596835	7.30942e-05	-1.67883	-0.596823
229824670	rs77180898	1.25698e-08	-1.72712	-1.00058	5.77149e-05	-1.54873	-0.960866	5.78324e-05	-1.54891	-0.960944
229824672	rs11583220	1.52147e-07	0.94027	-1.17442	0.000282048	0.231637	-1.15467	0.000282361	0.230494	-1.15471
229824770	rs4562666	3.10076e-08	-1.6723	-0.152462	0.00010076	-1.71698	-0.235384	0.000101025	-1.71675	-0.235277
229824978	rs71652400	1.13396e-08	-1.66873	-1.16196	4.30833e-05	-1.6362	-1.16578	4.32063e-05	-1.63567	-1.16574
229825051	rs6700582	2.32723e-08	-1.50272	-0.609007	7.36603e-05	-1.67592	-0.589725	7.38542e-05	-1.67559	-0.589713
229825438	rs77789069	6.01096e-08	-1.19797e-10	-1.16283	0.000226279	-1.19797e-10	-1.14334	0.000226794	-1.19797e-10	-1.14336
229825710	rs3850816	1.43257e-08	-1.70781	-0.889132	5.95352e-05	-1.54401	-0.934531	5.96226e-05	-1.54478	-0.934581
229825867	rs3862181	3.82689e-08	-1.61436	-1.96932e-10	0.000193272	-1.30101	-1.96932e-10	0.000193487	-1.30219	-1.96932e-10
229826305	rs7542633	2.59727e-08	-1.35745	-0.644504	7.74769e-05	-1.58911	-0.626024	7.77009e-05	-1.58852	-0.626017
229826378	rs12036586	3.12094e-08	-1.65282	-0.165457	0.000100293	-1.70862	-0.248403	0.000100555	-1.70839	-0.248303
229827218	rs60308892	1.89129e-08	-1.63025	-0.688903	6.5084e-05	-1.71874	-0.67069	6.52445e-05	-1.7186	-0.670662
229827300	rs4925464	1.08008e-08	-1.70007	-1.17931	3.80931e-05	-1.72133	-1.20375	3.81755e-05	-1.72147	-1.20374
229827383	rs4925465	1.08738e-08	-1.69755	-1.17509	3.81043e-05	-1.72417	-1.20062	3.81879e-05	-1.72428	-1.2006
229827923	rs12135566	3.78465e-08	-1.62546	-1.96932e-10	0.000133456	-1.67134	-1.96932e-10	0.000133826	-1.67086	-1.96932e-10
229828336	rs2385791	2.41828e-08	-1.67966	-0.393688	8.79019e-05	-1.62586	-0.463027	8.80903e-05	-1.6261	-0.462939
229828563	rs55705983	1.90376e-08	-1.7232	-0.58938	7.16473e-05	-1.71514	-0.578219	7.18074e-05	-1.71522	-0.578192
229828705	rs77655020	3.48415e-08	-1.70819	-1.96932e-10	0.000126468	-1.72512	-1.96932e-10	0.000126759	-1.72511	-1.96932e-10
229828858	rs1112398	1.05271e-08	-1.72181	-1.18324	3.90599e-05	-1.69338	-1.20663	3.91364e-05	-1.69373	-1.20662
229829134	rs1931331	1.7625e-08	-1.67298	-0.716697	6.24687e-05	-1.72718	-0.703269	6.26146e-05	-1.72716	-0.703246
229829304	rs16850115	1.81116e-08	-1.67911	-0.683333	6.46018e-05	-1.72739	-0.66948	6.47514e-05	-1.72739	-0.669456
229829500	rs10916537	3.84027e-08	-1.61087	-1.96932e-10	0.000194582	-1.29426	-1.96932e-10	0.000194797	-1.29544	-1.96932e-10
229829737	rs16850116	1.05854e-08	-1.71713	-1.18238	3.87496e-05	-1.70198	-1.20601	3.88277e-05	-1.70227	-1.206
229830140	rs6666360	3.94407e-08	-1.5842	-1.96932e-10	0.000213471	-1.20161	-1.96932e-10	0.000213672	-1.20296	-1.96932e-10
229830759	rs1931332	1.36741e-08	-1.69019	-0.9533	5.96796e-05	-1.4869	-0.989223	5.97628e-05	-1.48773	-0.98929
229831331	rs16850124	3.10801e-08	-1.60714	-0.215287	9.82337e-05	-1.68153	-0.296235	9.85118e-05	-1.68109	-0.296137
229831603	rs6587352	1.04633e-08	-1.7061	-1.20502	3.75566e-05	-1.71762	-1.22164	3.76364e-05	-1.7178	-1.22163
229831604	rs7541981	1.19807e-08	-1.62084	-1.15486	3.85861e-05	-1.72584	-1.18638	3.86792e-05	-1.72573	-1.18636
229831790	rs145877557	3.73246e-08	-1.63934	-1.96932e-10	0.000164222	-1.4639	-1.96932e-10	0.000164422	-1.46496	-1.96932e-10
229831810	rs6688847	1.08339e-08	-1.6722	-1.20411	3.97492e-05	-1.69644	-1.18608	3.98431e-05	-1.69632	-1.18613
229832161	rs12139794	4.14412e-08	-1.53472	-1.96932e-10	0.000139964	-1.62373	-1.96932e-10	0.000140366	-1.62315	-1.96932e-10
229832283	rs61824026	4.03222e-08	-1.56209	-1.96932e-10	0.000221945	-1.16268	-1.96932e-10	0.000222061	-1.16445	-1.96932e-10
229832654	rs10799548	4.43985e-08	-1.46579	-1.96932e-10	0.000135217	-1.65823	-1.96932e-10	0.000135541	-1.65813	-1.96932e-10
229832744	rs12129820	4.21173e-08	-1.51854	-1.96932e-10	0.000141648	-1.61177	-1.96932e-10	0.000142059	-1.61116	-1.96932e-10
229832956	rs144233888	4.21173e-08	-1.51854	-1.96932e-10	0.000141648	-1.61177	-1.96932e-10	0.000142059	-1.61116	-1.96932e-10
229833070	rs6692508	1.15851e-08	-1.63752	-1.17176	3.80417e-05	-1.72723	-1.1992	3.81307e-05	-1.72719	-1.19919
229833137	rs10916538	1.16555e-08	-1.57307	-1.23015	4.09757e-05	-1.62987	-1.22226	4.10861e-05	-1.62945	-1.22229
229833221	rs6660892	1.13564e-08	-1.64817	-1.18105	3.77784e-05	-1.72737	-1.206	3.7865e-05	-1.72738	-1.20599
229833260	rs6663962	1.14324e-08	-1.65132	-1.17122	3.80538e-05	-1.72731	-1.1988	3.81407e-05	-1.72733	-1.19879
229834050	rs12045643	2.52232e-08	-1.71933	-0.311896	8.66043e-05	-1.72101	-0.382748	8.67971e-05	-1.72121	-0.382614
229834300	rs4112198	1.19071e-08	-1.62769	-1.15418	3.85814e-05	-1.72649	-1.18585	3.86736e-05	-1.72641	-1.18583
229834301	rs4112199	1.19463e-08	-1.62769	-1.15089	3.868e-05	-1.72649	-1.1833	3.87724e-05	-1.72641	-1.18328
229834534	rs3910447	1.12832e-08	-1.65234	-1.18334	3.76786e-05	-1.72725	-1.20877	3.77644e-05	-1.72728	-1.20875
229834710	rs7551445	1.02258e-08	-1.7061	-1.22798	3.71417e-05	-1.71762	-1.23275	3.72204e-05	-1.7178	-1.23275
229834722	rs7519836	1.14354e-08	-1.6158	-1.20648	3.72668e-05	-1.72506	-1.22195	3.73577e-05	-1.72493	-1.22193
229835044	rs150053861	3.45252e-08	-1.71731	-1.96932e-10	0.0001266	-1.72408	-1.96932e-10	0.000126895	-1.72404	-1.96932e-10
229835349	rs10916539	1.08607e-08	-1.65362	-1.22023	3.68818e-05	-1.72663	-1.23076	3.69641e-05	-1.72671	-1.23075
229835413	rs7525615	1.08374e-08	-1.65491	-1.22108	3.6912e-05	-1.7256	-1.23098	3.69926e-05	-1.72571	-1.23098
229835731	rs61824028	1.71652e-08	-1.70584	-0.710264	6.02667e-05	-1.72586	-0.740477	6.04282e-05	-1.72579	-0.740157
229835854	rs7518596	1.10838e-08	-1.63264	-1.22087	3.68364e-05	-1.72739	-1.23124	3.69208e-05	-1.72739	-1.23123
229836166	rs16850132	1.79699e-08	-1.64653	-0.723771	6.36517e-05	-1.67472	-0.736967	6.38451e-05	-1.67421	-0.736732
229836213	rs12407105	1.09339e-08	-1.63633	-1.23079	3.68425e-05	-1.7259	-1.23256	3.69313e-05	-1.72577	-1.23257
229836254	rs12410851	1.09339e-08	-1.63633	-1.23079	3.68425e-05	-1.7259	-1.23256	3.69313e-05	-1.72577	-1.23257
229836438	rs12408230	1.09829e-08	-1.63159	-1.23106	3.68718e-05	-1.72524	-1.23243	3.69615e-05	-1.72509	-1.23243
229836532	rs17594623	1.0841e-08	-1.64546	-1.23021	3.67993e-05	-1.72686	-1.23278	3.68863e-05	-1.72678	-1.23278
229836569	rs17648509	1.0931e-08	-1.63633	-1.23106	3.68474e-05	-1.7259	-1.23243	3.69362e-05	-1.72577	-1.23243
229836579	rs17648527	1.0931e-08	-1.63633	-1.23106	3.68474e-05	-1.7259	-1.23243	3.69362e-05	-1.72577	-1.23243
229836960	rs883452	1.0539e-08	-1.67154	-1.23237	3.68699e-05	-1.72685	-1.23086	3.69516e-05	-1.72692	-1.23087
229837185	rs4925509	1.09157e-08	-1.63633	-1.23246	3.68997e-05	-1.7259	-1.23101	3.69885e-05	-1.72577	-1.23102
229837263	rs944986	1.03465e-08	-1.72739	-1.19495	3.87858e-05	-1.71407	-1.19299	3.8882e-05	-1.7139	-1.19296
229838076	rs4272661	1.10186e-08	-1.62672	-1.23269	3.69806e-05	-1.72446	-1.23026	3.70713e-05	-1.72429	-1.23027
229838095	rs4272662	1.09651e-08	-1.63159	-1.23269	3.69517e-05	-1.72524	-1.23026	3.70415e-05	-1.72509	-1.23027
229838204	rs2385792	1.09981e-08	-1.62972	-1.23155	3.68958e-05	-1.7249	-1.23211	3.69859e-05	-1.72475	-1.23212
229838405	rs12133140	3.47155e-08	-1.71181	-1.96932e-10	0.000126527	-1.72465	-1.96932e-10	0.000126829	-1.72456	-1.96932e-10
229838459	rs954247	1.1145e-08	-1.62176	-1.22624	3.77549e-05	-1.72275	-1.21125	3.78465e-05	-1.72259	-1.21127
229838570	rs954248	1.11283e-08	-1.61663	-1.23287	3.70684e-05	-1.72253	-1.22982	3.71611e-05	-1.72231	-1.22982
229838589	rs12410363	5.79319e-08	-1.19797e-10	-1.19973	0.000211745	-1.19797e-10	-1.20973	0.000212225	-1.19797e-10	-1.20975
229838715	rs12037495	1.84994e-08	-1.68811	-0.653146	6.27137e-05	-1.68306	-0.743472	6.28506e-05	-1.68346	-0.743182
229838717	rs2891867	1.89696e-08	-1.62426	-0.691892	6.71191e-05	-1.65649	-0.702155	6.73287e-05	-1.65589	-0.701918
229838918	rs2151692	1.11613e-08	-1.61376	-1.23278	3.7229e-05	-1.72192	-1.22611	3.73225e-05	-1.72169	-1.22612
229838956	rs1962108	1.09974e-08	-1.62876	-1.23257	3.71598e-05	-1.72479	-1.22509	3.72504e-05	-1.72463	-1.2251
229838959	rs184782065	3.43406e-08	-1.72267	-1.96932e-10	0.000148205	-1.56652	-1.96932e-10	0.00014852	-1.56668	-1.96932e-10
229839014	rs140260725	5.9763e-08	-1.19797e-10	-1.16861	0.000217509	-1.19797e-10	-1.18287	0.000218	-1.19797e-10	-1.18291
229839107	rs2009650	1.10781e-08	-1.62174	-1.23229	3.72464e-05	-1.72355	-1.224	3.73385e-05	-1.72336	-1.22401
229839317	rs74142810	1.81706e-08	-1.68514	-0.674047	6.2148e-05	-1.67515	-0.76044	6.22806e-05	-1.67559	-0.760158
229840126	rs6685531	1.08905e-08	-1.63817	-1.23293	3.69483e-05	-1.72612	-1.22947	3.70368e-05	-1.72601	-1.22948
229840133	rs6682515	1.07489e-08	-1.65139	-1.2328	3.68828e-05	-1.72723	-1.23013	3.69685e-05	-1.72719	-1.23014
229840409	rs77663107	3.42855e-08	-1.72427	-1.96932e-10	0.000128062	-1.7126	-1.96932e-10	0.00012833	-1.71279	-1.96932e-10
229840425	rs6587353	1.12795e-08	-1.60317	-1.23283	3.71635e-05	-1.71941	-1.23038	3.72587e-05	-1.71913	-1.23038
229840693	rs7541744	1.11494e-08	-1.61617	-1.23144	3.76919e-05	-1.71349	-1.22218	3.77874e-05	-1.71323	-1.22219
229840914	rs7525861	1.1346e-08	-1.63132	-1.19881	3.93418e-05	-1.71849	-1.17434	3.94392e-05	-1.71828	-1.17436
229840921	rs10916540	1.13218e-08	-1.63132	-1.20094	3.92315e-05	-1.71849	-1.17714	3.93286e-05	-1.71828	-1.17716
229841139	rs7535031	1.1071e-08	-1.62563	-1.22904	3.79093e-05	-1.71317	-1.21674	3.8005e-05	-1.71292	-1.21676
229841432	rs7525094	1.14071e-08	-1.59484	-1.22991	3.80961e-05	-1.70611	-1.21889	3.81952e-05	-1.70578	-1.21891
229842680	rs142539265	3.42378e-08	-1.72567	-1.96932e-10	0.000128802	-1.70684	-1.96932e-10	0.000129071	-1.70704	-1.96932e-10
229843039	rs34362643	1.01758e-08	-1.72426	-1.21472	3.9691e-05	-1.67574	-1.20825	3.9795e-05	-1.67542	-1.20824
229843372	rs71652401	1.00197e-08	-1.72552	-1.22893	3.84029e-05	-1.69137	-1.22561	3.85012e-05	-1.6911	-1.22561
229843408	rs12044686	1.60365e-08	-1.6489	-0.835227	5.24249e-05	-1.71031	-0.895419	5.25431e-05	-1.71056	-0.895202
229843417	rs2385793	1.01225e-08	-1.72209	-1.22214	3.91816e-05	-1.67986	-1.21704	3.92832e-05	-1.67957	-1.21704
229843521	rs2385794	1.01714e-08	-1.72426	-1.21515	3.9671e-05	-1.67574	-1.20875	3.9775e-05	-1.67542	-1.20874
229843526	rs1931323	1.07738e-08	-1.65647	-1.22541	3.72707e-05	-1.71494	-1.23197	3.73512e-05	-1.71507	-1.23196
229844777	rs6587354	3.47187e-08	-1.71172	-1.96932e-10	0.000126921	-1.72155	-1.96932e-10	0.000127212	-1.72154	-1.96932e-10
229844782	rs12142170	4.16914e-08	-1.5287	-1.96932e-10	0.000141736	-1.61115	-1.96932e-10	0.000142096	-1.6109	-1.96932e-10
229845060	rs16850138	1.59705e-08	-1.6489	-0.839352	5.20942e-05	-1.71031	-0.901747	5.22124e-05	-1.71056	-0.901516
229845181	rs35442570	1.02361e-08	-1.72377	-1.2093	3.95633e-05	-1.68521	-1.202	3.96652e-05	-1.68493	-1.20199
229845582	rs12746484	3.42225e-08	-1.72611	-1.96932e-10	0.00013576	-1.65423	-1.96932e-10	0.000136082	-1.65414	-1.96932e-10
229845788	rs148632648	5.60376e-08	-1.19797e-10	-1.23297	0.000207092	-1.19797e-10	-1.23195	0.000207569	-1.19797e-10	-1.23194
229845799	rs1931324	1.12529e-08	-1.61697	-1.22139	3.69163e-05	-1.72624	-1.23021	3.69997e-05	-1.72628	-1.23021
229845969	rs114152826	4.14388e-08	-1.53478	-1.96932e-10	0.000136881	-1.646	-1.96932e-10	0.000137337	-1.64496	-1.96932e-10
229846418	rs72753752	3.50028e-08	-1.70357	-1.96932e-10	0.000201486	-1.25939	-1.96932e-10	0.000202125	-1.25851	-1.96932e-10
229847706	rs12748594	1.05398e-08	-1.72641	-1.17743	4.0946e-05	-1.68636	-1.1665	4.1052e-05	-1.68607	-1.16649
229847900	rs72753753	4.6485e-08	-1.41987	-1.96932e-10	0.000152272	-1.53944	-1.96932e-10	0.000152856	-1.5379	-1.96932e-10
229848463	rs116732839	7.61839e-08	-0.925845	-1.96932e-10	0.00029522	-0.877393	-1.96932e-10	0.000296094	-0.876721	-1.96932e-10
229848937	rs35554191	1.03801e-08	-1.72598	-1.19313	4.03493e-05	-1.68373	-1.18381	4.04541e-05	-1.68343	-1.1838
229849261	rs115366652	3.44932e-08	-1.71823	-1.96932e-10	0.000127846	-1.71428	-1.96932e-10	0.000128118	-1.71445	-1.96932e-10
229850656	rs1889192	1.01487e-08	-1.72485	-1.2168	3.94959e-05	-1.67824	-1.21068	3.95991e-05	-1.67792	-1.21067
229851132	rs35975062	1e-08	-1.72441	-1.232	3.78262e-05	-1.70201	-1.2301	3.79218e-05	-1.70178	-1.2301
229851315	rs34019060	3.57928e-08	-1.68125	-1.96932e-10	0.000126205	-1.7272	-1.96932e-10	0.000126496	-1.72719	-1.96932e-10
229851411	rs12047405	2.68206e-08	-1.16172	-0.808106	7.69794e-05	-1.48949	-0.732085	7.72893e-05	-1.48791	-0.731935
229851742	rs142480125	1.33949e-07	-1.19797e-10	-0.361539	0.000477095	-1.19797e-10	-0.397396	0.000478041	-1.19797e-10	-0.397702
229852505	rs12755664	3.41876e-08	-1.72713	-1.96932e-10	0.000131176	-1.68857	-1.96932e-10	0.000131468	-1.68864	-1.96932e-10
229852540	rs10916541	1.36784e-08	-1.6667	-0.976478	4.72476e-05	-1.72247	-0.987241	4.73561e-05	-1.72265	-0.987049
229853311	rs36043030	3.41868e-08	-1.72715	-1.96932e-10	0.000126882	-1.72185	-1.96932e-10	0.000127169	-1.72188	-1.96932e-10
229854523	rs78748604	1.01698e-08	-1.70721	-1.23237	3.81553e-05	-1.70215	-1.2213	3.82493e-05	-1.70198	-1.22129
229854696	rs72753754	3.47642e-08	-1.71041	-1.96932e-10	0.000195083	-1.29169	-1.96932e-10	0.000195695	-1.29084	-1.96932e-10
229854886	rs34380720	1.12601e-08	-1.70426	-1.13347	4.28651e-05	-1.67337	-1.13369	4.29478e-05	-1.6736	-1.13381
229854990	rs71652402	1.13508e-08	-1.70372	-1.12599	4.31253e-05	-1.67479	-1.12621	4.32088e-05	-1.67502	-1.12634
229855121	rs7552904	1.05723e-08	-1.68983	-1.21093	3.79348e-05	-1.71471	-1.21454	3.80265e-05	-1.71457	-1.21454
229855811	rs2095228	1.04401e-08	-1.69569	-1.21765	3.76015e-05	-1.71801	-1.22006	3.76917e-05	-1.7179	-1.22006
229858181	rs114540488	6.36784e-08	-1.10515	-1.96932e-10	0.000217255	-1.18404	-1.96932e-10	0.000217776	-1.18393	-1.96932e-10
229858267	rs11589231	1.25801e-08	-1.57599	-1.15089	4.30547e-05	-1.64421	-1.15843	4.31555e-05	-1.64409	-1.1585
229858622	rs71654303	1.19424e-08	-1.69224	-1.08666	4.57843e-05	-1.65011	-1.09106	4.58713e-05	-1.65036	-1.0912
229859308	rs143082139	3.52618e-08	-1.69619	-1.96932e-10	0.000141248	-1.6146	-1.96932e-10	0.00014152	-1.61496	-1.96932e-10
229859700	rs11576374	1.04393e-08	-1.69706	-1.21636	3.73524e-05	-1.72524	-1.21947	3.74395e-05	-1.7252	-1.21948
229859764	rs11589807	1.30372e-08	-1.54727	-1.14392	4.43319e-05	-1.6226	-1.1508	4.44359e-05	-1.62247	-1.15088
229859801	rs11576392	1.22433e-08	-1.70409	-1.04993	5.0985e-05	-1.54238	-1.0912	5.10865e-05	-1.54275	-1.09113
229859942	rs36017930	1.22008e-08	-1.72738	-1.03011	4.78635e-05	-1.7268	-0.969957	4.79681e-05	-1.72681	-0.970056
229860205	rs34493481	3.48121e-08	-1.70903	-1.96932e-10	0.000134347	-1.66468	-1.96932e-10	0.000134637	-1.66482	-1.96932e-10
229861220	rs67678913	3.41867e-08	-1.72716	-1.96932e-10	0.000126351	-1.72605	-1.96932e-10	0.000126639	-1.72605	-1.96932e-10
229861486	rs1930903	1.05303e-08	-1.67655	-1.22819	3.74161e-05	-1.71798	-1.22503	3.75066e-05	-1.71785	-1.22503
229862312	rs76199316	1.37417e-08	-1.6852	-0.953364	5.25753e-05	-1.64914	-0.953723	5.26719e-05	-1.64939	-0.953929
229862576	rs75950257	1.40145e-08	-1.69458	-0.924328	5.34467e-05	-1.66213	-0.924296	5.35437e-05	-1.66235	-0.924547
229862601	rs11581988	3.42689e-08	-1.72476	-1.96932e-10	0.000136555	-1.64838	-1.96932e-10	0.00013676	-1.64917	-1.96932e-10
229862610	rs75915400	1.40431e-08	-1.6503	-0.966572	5.43295e-05	-1.6035	-0.966543	5.44245e-05	-1.60381	-0.966775
229863007	rs12742436	1.45252e-08	-1.69234	-0.890768	5.54445e-05	-1.65899	-0.890735	5.55441e-05	-1.65922	-0.890998
229863514	rs35314384	1.76531e-08	-1.65689	-0.731188	6.29197e-05	-1.61191	-0.811346	6.30295e-05	-1.6122	-0.811591
229863680	rs1107887	1.02992e-08	-1.69394	-1.23299	3.84788e-05	-1.6875	-1.2275	3.85753e-05	-1.6873	-1.22749
229864223	rs4925511	1.27637e-08	-1.57389	-1.1385	4.35753e-05	-1.64677	-1.14385	4.36851e-05	-1.64645	-1.14394
229864291	rs186842465	3.97197e-08	-1.57715	-1.96932e-10	0.000232964	-1.11423	-1.96932e-10	0.00023376	-1.11311	-1.96932e-10
229864470	rs34946973	3.51706e-08	-1.69879	-1.96932e-10	0.000131749	-1.68421	-1.96932e-10	0.00013205	-1.68422	-1.96932e-10
229865146	rs77186737	3.4344e-08	-1.72257	-1.96932e-10	0.000126659	-1.72361	-1.96932e-10	0.000126957	-1.72355	-1.96932e-10
229866874	rs35742706	3.5623e-08	-1.68601	-1.96932e-10	0.000133798	-1.66878	-1.96932e-10	0.000134104	-1.66879	-1.96932e-10
229867467	rs914909	1.07979e-08	-1.72736	-1.15229	5.09195e-05	-1.4736	-1.16127	5.09689e-05	-1.47482	-1.16136
229867900	rs71654304	3.55025e-08	-1.68939	-1.96932e-10	0.000133258	-1.67282	-1.96932e-10	0.000133562	-1.67283	-1.96932e-10
229868998	rs78239908	1.02046e-08	-1.70316	-1.233	3.89296e-05	-1.6739	-1.22946	3.9027e-05	-1.6737	-1.22945
229869669	rs7535703	3.42414e-08	-1.72556	-1.96932e-10	0.000126184	-1.72737	-1.96932e-10	0.000126472	-1.72737	-1.96932e-10
229871220	rs145440299	5.62604e-08	-1.19797e-10	-1.229	0.000208464	-1.19797e-10	-1.22534	0.000208949	-1.19797e-10	-1.22531
229872298	rs568150	1.20251e-08	-1.72381	-1.04819	4.83928e-05	-1.62715	-1.05861	4.84703e-05	-1.62788	-1.05857
229873625	rs113364435	3.85059e-08	-1.60818	-1.96932e-10	0.000144344	-1.59291	-1.96932e-10	0.000144607	-1.59338	-1.96932e-10
229873666	rs12734562	3.50403e-08	-1.7025	-1.96932e-10	0.000131146	-1.6888	-1.96932e-10	0.000131446	-1.68881	-1.96932e-10
229874010	rs142781555	5.62896e-08	-1.19797e-10	-1.22848	0.000208089	-1.19797e-10	-1.22715	0.000208566	-1.19797e-10	-1.22714
229874672	rs2210590	1.48418e-08	-1.66788	-0.893676	5.84404e-05	-1.60702	-0.890088	5.85317e-05	-1.60747	-0.890364
229874998	rs16850159	3.49787e-08	-1.70426	-1.96932e-10	0.000130858	-1.691	-1.96932e-10	0.000131157	-1.691	-1.96932e-10
229875488	rs117071857	1.68556e-07	-1.19797e-10	-0.131727	0.000597777	-1.19797e-10	-0.171895	0.000599245	-1.19797e-10	-0.171729
229876097	rs559272	1.50246e-08	-1.49383	-1.05548	4.97732e-05	-1.59075	-1.06688	4.99021e-05	-1.59035	-1.06698
229879047	rs588535	1.11271e-08	-1.6221	-1.22751	3.74598e-05	-1.71169	-1.23016	3.75554e-05	-1.71142	-1.23016
229879268	rs150749696	3.95875e-07	0.722103	-1.96932e-10	0.00111896	0.455046	-1.96932e-10	0.00112146	0.454991	-1.96932e-10
229879507	rs74695553	1.02304e-08	-1.71424	-1.21939	3.76539e-05	-1.70662	-1.23006	3.77448e-05	-1.70648	-1.23007
229881681	rs12731650	3.50787e-08	-1.7014	-1.96932e-10	0.000131325	-1.68744	-1.96932e-10	0.000131625	-1.68745	-1.96932e-10
229881804	rs59698443	1.09269e-07	-1.19797e-10	-0.565184	0.00039089	-1.19797e-10	-0.596687	0.000391854	-1.19797e-10	-0.59651
229882848	rs35927095	3.55881e-08	-1.68699	-1.96932e-10	0.000139425	-1.62758	-1.96932e-10	0.000139721	-1.62775	-1.96932e-10
229884444	rs501457	3.4463e-08	-1.71911	-1.96932e-10	0.000133002	-1.67475	-1.96932e-10	0.000133249	-1.67518	-1.96932e-10
229884455	rs140731650	3.40751e-07	0.572158	-1.96932e-10	0.000660337	-0.0723625	-1.96932e-10	0.00066057	-0.0742966	-1.96932e-10
229885017	rs474614	1.12529e-08	-1.62831	-1.21006	3.81042e-05	-1.70975	-1.21504	3.82018e-05	-1.70947	-1.21504
229886002	rs34743705	3.51444e-08	-1.69953	-1.96932e-10	0.000131629	-1.68513	-1.96932e-10	0.000131929	-1.68514	-1.96932e-10
229886872	rs141386663	5.60563e-08	-1.19797e-10	-1.23264	0.000206878	-1.19797e-10	-1.23298	0.000207352	-1.19797e-10	-1.23298
229888090	rs17595207	1.29561e-08	-1.68009	-1.01734	5.22336e-05	-1.60528	-1.00411	5.23179e-05	-1.60571	-1.00435
229888337	rs670054	1.78137e-08	-1.47307	-0.905961	5.83111e-05	-1.58169	-0.917633	5.84601e-05	-1.58128	-0.91777
229889411	rs663857	1.7653e-08	-1.47441	-0.913682	5.79914e-05	-1.5796	-0.925215	5.81409e-05	-1.57918	-0.92535
229890565	rs687723	1.1096e-08	-1.64129	-1.21113	3.77685e-05	-1.71767	-1.21597	3.78627e-05	-1.71746	-1.21597
229891652	rs78097539	3.42914e-08	-1.7241	-1.96932e-10	0.000126279	-1.72662	-1.96932e-10	0.000126573	-1.72658	-1.96932e-10
229893230	rs114189950	8.24773e-08	-0.846473	-1.96932e-10	0.000204434	-1.24487	-1.96932e-10	0.000204848	-1.24513	-1.96932e-10
229894195	rs584728	1.36283e-08	-1.55183	-1.09502	4.557e-05	-1.64602	-1.09984	4.56768e-05	-1.64586	-1.09994
229894231	rs630297	1.37811e-08	-1.53635	-1.09935	4.59669e-05	-1.63281	-1.10438	4.60749e-05	-1.63265	-1.10448
229894656	rs680398	1.18526e-08	-1.63444	-1.15201	8.17448e-05	-1.01497	-1.14654	8.17731e-05	-1.01703	-1.14642
229895024	rs112706368	3.63408e-08	-1.66606	-1.96932e-10	0.000133736	-1.66924	-1.96932e-10	0.000134023	-1.66939	-1.96932e-10
229895470	rs139968494	3.59837e-08	-1.67593	-1.96932e-10	0.000128661	-1.70793	-1.96932e-10	0.000128941	-1.70804	-1.96932e-10
229895682	rs78325889	5.85164e-08	-1.19797e-10	-1.18969	0.000216347	-1.19797e-10	-1.18823	0.000216841	-1.19797e-10	-1.18823
229897241	rs12739557	3.4987e-08	-1.70402	-1.96932e-10	0.000131057	-1.68948	-1.96932e-10	0.000131359	-1.68947	-1.96932e-10
229897609	rs479951	1.05557e-08	-1.72394	-1.17839	4.29626e-05	-1.63482	-1.16997	4.30297e-05	-1.63562	-1.16989
229897970	rs35859973	3.4466e-08	-1.71902	-1.96932e-10	0.000128069	-1.71254	-1.96932e-10	0.000128364	-1.71253	-1.96932e-10
229898781	rs139877007	3.66869e-08	-1.65657	-1.96932e-10	0.000126985	-1.72104	-1.96932e-10	0.000127273	-1.72107	-1.96932e-10
229899224	rs11810979	3.43256e-08	-1.7231	-1.96932e-10	0.00012743	-1.71755	-1.96932e-10	0.000127724	-1.71753	-1.96932e-10
229900090	rs78949413	1.08327e-08	-1.70523	-1.1712	4.10652e-05	-1.70582	-1.14413	4.11462e-05	-1.70618	-1.14409
229900495	rs525095	1.07364e-08	-1.66419	-1.22116	5.09494e-05	-1.40685	-1.22743	5.09534e-05	-1.409	-1.22749
229900511	rs592228	1.18255e-08	-1.72626	-1.06248	5.36779e-05	-1.53589	-1.04622	5.37435e-05	-1.5371	-1.04608
229900762	rs80201204	5.28767e-08	-1.29103	-1.96932e-10	0.000165864	-1.45395	-1.96932e-10	0.00016627	-1.45378	-1.96932e-10
229900945	rs7526088	1.42531e-08	-1.54992	-1.0521	5.35574e-05	-1.50738	-1.07698	5.36128e-05	-1.50836	-1.07725
229901871	rs66771927	3.47265e-08	-1.71149	-1.96932e-10	0.000129446	-1.70185	-1.96932e-10	0.000129747	-1.70181	-1.96932e-10
229901955	rs683477	1.04769e-08	-1.68605	-1.22377	4.82802e-05	-1.45897	-1.22912	4.82932e-05	-1.46094	-1.22916
229902212	rs488404	1.19924e-08	-1.72728	-1.04744	5.34243e-05	-1.55578	-1.03106	5.3494e-05	-1.55693	-1.0309
229902504	rs602122	1.05813e-08	-1.67552	-1.22439	4.95282e-05	-1.43306	-1.22951	4.95371e-05	-1.43512	-1.22956
229902851	rs115369827	5.90269e-08	-1.181	-1.96932e-10	0.000223109	-1.15745	-1.96932e-10	0.000223791	-1.15669	-1.96932e-10
229902994	rs589521	1.062e-08	-1.67187	-1.22439	4.99566e-05	-1.42444	-1.22951	4.99641e-05	-1.42654	-1.22956
229903245	rs182771413	3.42781e-08	-1.72449	-1.96932e-10	0.000126301	-1.72644	-1.96932e-10	0.000126586	-1.72648	-1.96932e-10
229905386	rs485056	1.17559e-08	-1.72728	-1.06735	5.23336e-05	-1.55578	-1.05169	5.24008e-05	-1.55693	-1.05155
229906069	rs34724547	3.51591e-08	-1.69911	-1.96932e-10	0.000131255	-1.68797	-1.96932e-10	0.000131558	-1.68795	-1.96932e-10
229906537	rs34508131	1.44847e-08	-1.54793	-1.03798	5.36844e-05	-1.51814	-1.06385	5.37386e-05	-1.51914	-1.06413
229907437	rs61823561	9.25213e-08	-0.731557	-1.96932e-10	0.00136199	0.651586	-1.96932e-10	0.00135726	0.645823	-1.96932e-10
229908230	rs56769019	3.51401e-08	-1.69965	-1.96932e-10	0.000131171	-1.68861	-1.96932e-10	0.000131474	-1.68859	-1.96932e-10
229908399	rs75657903	7.42453e-08	-1.19797e-10	-0.951621	0.000265044	-1.19797e-10	-0.985217	0.000265699	-1.19797e-10	-0.985034
229908770	rs16850205	3.46371e-08	-1.71407	-1.96932e-10	0.000128893	-1.70613	-1.96932e-10	0.00012919	-1.70612	-1.96932e-10
229908946	rs55787806	1.47243e-08	-1.54111	-1.02839	5.52184e-05	-1.49891	-1.05491	5.52725e-05	-1.49993	-1.0552
229909296	rs12737527	1.48731e-08	-1.71554	-0.843902	6.30419e-05	-1.66298	-0.758333	6.31685e-05	-1.66293	-0.758668
229910278	rs683906	1.91627e-08	-1.72369	-0.58234	7.66929e-05	-1.62328	-0.602021	7.68199e-05	-1.624	-0.601937
229910411	rs683422	1.89185e-08	-1.40673	-0.91213	6.28526e-05	-1.5218	-0.902521	6.30159e-05	-1.52143	-0.90258
229910737	rs643009	1.06882e-08	-1.67679	-1.21307	4.88711e-05	-1.45437	-1.22155	4.88827e-05	-1.45634	-1.22163
229911788	rs16850207	3.47945e-08	-1.70954	-1.96932e-10	0.000129621	-1.70049	-1.96932e-10	0.00012992	-1.70048	-1.96932e-10
229912176	rs34715042	3.43163e-08	-1.72338	-1.96932e-10	0.000128445	-1.70961	-1.96932e-10	0.000128739	-1.70961	-1.96932e-10
229912382	rs570701	1.98096e-08	-1.65177	-0.621063	7.21241e-05	-1.70354	-0.583182	7.22354e-05	-1.70411	-0.58336
229912395	rs77203166	1.15905e-08	-1.60659	-1.20222	5.82996e-05	-1.30193	-1.19759	5.84241e-05	-1.30198	-1.19769
229912669	rs613961	1.1986e-08	-1.72251	-1.05274	5.63518e-05	-1.47207	-1.06143	5.6342e-05	-1.47432	-1.06164
229913100	rs640333	1.12215e-08	-1.63673	-1.20443	4.67827e-05	-1.50793	-1.21167	4.67886e-05	-1.50998	-1.21178
229914532	rs117757503	5.60642e-08	-1.19797e-10	-1.2325	0.000207511	-1.19797e-10	-1.22993	0.000207987	-1.19797e-10	-1.22992
229914568	rs508422	1.03789e-08	-1.72612	-1.1931	3.98097e-05	-1.68551	-1.19549	3.98498e-05	-1.68661	-1.19567
229914599	rs623448	1.27367e-08	-1.50415	-1.21036	3.87112e-05	-1.70226	-1.20672	3.8823e-05	-1.70159	-1.2068
229916660	rs557208	1.04496e-08	-1.72162	-1.19081	3.89278e-05	-1.70977	-1.19363	3.8984e-05	-1.71044	-1.19381
229916682	rs557141	1.02959e-08	-1.72738	-1.19987	3.96611e-05	-1.68253	-1.20221	3.97031e-05	-1.6836	-1.20237
229916739	rs645616	1.04628e-08	-1.72036	-1.19081	3.88486e-05	-1.71181	-1.19363	3.89062e-05	-1.71244	-1.19381
229917070	rs644240	1.04598e-08	-1.72036	-1.1911	3.88387e-05	-1.71181	-1.19389	3.88965e-05	-1.71244	-1.19406
229917079	rs644226	1.04683e-08	-1.72162	-1.18902	3.89961e-05	-1.70977	-1.19188	3.90525e-05	-1.71044	-1.19205
229917191	rs116192418	3.78785e-08	-1.62461	-1.96932e-10	0.000173046	-1.41156	-1.96932e-10	0.000173308	-1.41233	-1.96932e-10
229917397	rs642874	1.0593e-08	-1.71941	-1.17939	3.92462e-05	-1.71268	-1.18258	3.93033e-05	-1.71331	-1.18278
229917415	rs529604	1.0593e-08	-1.71941	-1.17939	3.92462e-05	-1.71268	-1.18258	3.93033e-05	-1.71331	-1.18278
229917468	rs528847	1.06088e-08	-1.71792	-1.17939	3.92771e-05	-1.71189	-1.18258	3.93334e-05	-1.71255	-1.18278
229917472	rs642492	1.59718e-08	-1.4675	-1.02067	4.79654e-05	-1.68402	-1.01061	4.80794e-05	-1.68399	-1.01056
229917648	rs527081	1.06867e-08	-1.71792	-1.17207	3.95572e-05	-1.71189	-1.17547	3.96133e-05	-1.71255	-1.17568
229917676	rs526980	1.0744e-08	-1.71632	-1.16833	3.96256e-05	-1.7138	-1.17184	3.96832e-05	-1.71441	-1.17206
229917678	rs631351	1.07645e-08	-1.71632	-1.16642	3.96993e-05	-1.7138	-1.16998	3.97569e-05	-1.71441	-1.1702
229918228	rs522229	1.07645e-08	-1.71632	-1.16642	3.96993e-05	-1.7138	-1.16998	3.97569e-05	-1.71441	-1.1702
229918296	rs628676	1.08243e-08	-1.72075	-1.15645	4.03318e-05	-1.70771	-1.16027	4.03846e-05	-1.70844	-1.16051
229918410	rs499481	1.05174e-08	-1.72723	-1.17874	4.0213e-05	-1.68898	-1.18194	4.02571e-05	-1.68997	-1.18214
229919253	rs1195028	1.09781e-08	-1.72308	-1.14001	4.11767e-05	-1.70302	-1.14422	4.12261e-05	-1.70384	-1.14449
229920061	rs139475537	2.7201e-06	2.64943	-1.96932e-10	0.00506258	1.96452	-1.96932e-10	0.00507285	1.96426	-1.96932e-10
229920215	rs516394	1.06873e-08	-1.72713	-1.16281	4.06295e-05	-1.69415	-1.16647	4.06749e-05	-1.69509	-1.1667
229920588	rs512839	1.11564e-08	-1.71874	-1.12824	4.12266e-05	-1.71332	-1.13271	4.12831e-05	-1.71395	-1.13299
229921700	rs481515	1.07963e-08	-1.72732	-1.15247	4.11621e-05	-1.69121	-1.15638	4.12058e-05	-1.69219	-1.15663
229921927	rs479531	1.1411e-08	-1.71555	-1.10887	4.18693e-05	-1.71682	-1.11374	4.19291e-05	-1.71737	-1.11405
229922363	rs182330451	3.4337e-08	-1.72277	-1.96932e-10	0.000128747	-1.70726	-1.96932e-10	0.000129019	-1.70744	-1.96932e-10
229923769	rs642749	1.15723e-08	-1.71222	-1.09816	4.2006e-05	-1.72379	-1.10351	4.20754e-05	-1.72411	-1.10383
229923888	rs529677	1.16568e-08	-1.71377	-1.08934	4.26125e-05	-1.71838	-1.09458	4.26742e-05	-1.71889	-1.09491
229923917	rs642253	1.16015e-08	-1.70982	-1.09804	4.2134e-05	-1.72114	-1.10312	4.21991e-05	-1.72156	-1.10344
229923958	rs641884	1.10732e-08	-1.72733	-1.12714	4.22385e-05	-1.69097	-1.13081	4.22811e-05	-1.69195	-1.13111
229924497	rs1195025	1.15673e-08	-1.71555	-1.09526	4.24318e-05	-1.71682	-1.1004	4.24917e-05	-1.71737	-1.10072
229924545	rs1195024	1.10515e-08	-1.72581	-1.13062	4.15928e-05	-1.70215	-1.13504	4.16423e-05	-1.70297	-1.13531
229924772	rs112617617	1.12051e-08	-1.72733	-1.11529	4.26969e-05	-1.69095	-1.12003	4.27398e-05	-1.69194	-1.12033
229925517	rs558197	1.16e-08	-1.71721	-1.09078	4.2691e-05	-1.71513	-1.096	4.27492e-05	-1.71572	-1.09632
229925964	rs532771	1.17744e-08	-1.71721	-1.07586	4.33208e-05	-1.71513	-1.08135	4.33792e-05	-1.71572	-1.0817
229926845	rs504173	1.1471e-08	-1.71889	-1.10029	4.21822e-05	-1.71851	-1.1046	4.22458e-05	-1.71898	-1.10491
229927798	rs583645	1.15028e-08	-1.72733	-1.08907	4.38085e-05	-1.69097	-1.09432	4.3851e-05	-1.69195	-1.09465
229928398	rs116957843	5.69007e-08	-1.19797e-10	-1.21769	0.000212984	-1.19797e-10	-1.2039	0.00021349	-1.19797e-10	-1.20381
229928790	rs676667	1.13421e-08	-1.72733	-1.10314	4.32078e-05	-1.69097	-1.10812	4.32505e-05	-1.69195	-1.10844
229928893	rs149991710	3.41932e-08	-1.72697	-1.96932e-10	0.000126987	-1.72103	-1.96932e-10	0.000127285	-1.72097	-1.96932e-10
229929059	rs551370	3.42351e-08	-1.72574	-1.96932e-10	0.000136147	-1.65138	-1.96932e-10	0.000136449	-1.65145	-1.96932e-10
229929298	rs2780629	1.13337e-08	-1.72653	-1.10468	4.30058e-05	-1.69414	-1.10964	4.30485e-05	-1.69512	-1.10995
229929496	rs72756129	3.76986e-08	-1.62937	-1.96932e-10	0.000148461	-1.56479	-1.96932e-10	0.000148622	-1.56599	-1.96932e-10
229929602	rs2780630	1.13706e-08	-1.726	-1.10196	4.29981e-05	-1.69699	-1.10697	4.30424e-05	-1.69793	-1.10728
229929957	rs76622882	4.31196e-08	-1.49502	-1.96932e-10	0.000162089	-1.47697	-1.96932e-10	0.000162394	-1.47738	-1.96932e-10
229930778	rs6587355	1.15724e-08	-1.71869	-1.09168	4.28504e-05	-1.71338	-1.09402	4.29069e-05	-1.71402	-1.09435
229931762	rs4925517	1.13512e-08	-1.71995	-1.10972	4.20559e-05	-1.71099	-1.11512	4.21103e-05	-1.71168	-1.11542
229932455	rs76428130	5.96481e-08	-1.19797e-10	-1.17053	0.000215584	-1.19797e-10	-1.19176	0.000216055	-1.19797e-10	-1.19186
229932541	rs556198	1.13248e-08	-1.72417	-1.10783	4.21064e-05	-1.70649	-1.11842	4.21612e-05	-1.70724	-1.11866
229933038	rs551636	3.5308e-08	-1.69489	-1.96932e-10	0.000128315	-1.71062	-1.96932e-10	0.000128606	-1.71064	-1.96932e-10
229933255	rs549718	2.00108e-08	-1.65149	-0.611239	6.9555e-05	-1.72202	-0.60097	6.97095e-05	-1.72159	-0.601473
229933461	rs526822	1.85134e-08	-1.65149	-0.689016	6.45605e-05	-1.72202	-0.675486	6.47069e-05	-1.72159	-0.675941
229933511	rs115886806	3.41789e-08	-1.72739	-1.96932e-10	0.000126663	-1.72358	-1.96932e-10	0.000126938	-1.7237	-1.96932e-10
229933786	rs114157940	3.62338e-08	-1.669	-1.96932e-10	0.000156368	-1.5129	-1.96932e-10	0.000156672	-1.51324	-1.96932e-10
229934657	rs76289500	8.75285e-08	-0.787031	-1.96932e-10	0.000237031	-1.09692	-1.96932e-10	0.000237483	-1.0973	-1.96932e-10
229934731	rs493929	1.76344e-08	-1.6407	-0.74845	6.09587e-05	-1.71924	-0.735675	6.11048e-05	-1.7187	-0.736105
229934756	rs493849	1.60731e-08	-1.67488	-0.806972	5.74076e-05	-1.72122	-0.793716	5.7542e-05	-1.72078	-0.794105
229935150	rs688512	1.72781e-08	-1.64536	-0.764199	5.99107e-05	-1.72063	-0.751632	6.00518e-05	-1.72014	-0.752056
229935292	rs489174	1.78012e-08	-1.64536	-0.734373	6.20753e-05	-1.72063	-0.716139	6.22204e-05	-1.72014	-0.716581
229935481	rs542832	1.70155e-08	-1.64988	-0.774988	5.91849e-05	-1.72188	-0.762566	5.93218e-05	-1.72144	-0.762984
229935550	rs16850296	6.36643e-08	-1.19797e-10	-1.10537	0.000234348	-1.19797e-10	-1.10831	0.000234892	-1.19797e-10	-1.10827
229935553	rs17596523	2.27389e-07	0.167667	-1.96932e-10	0.000387122	-0.606373	-1.96932e-10	0.000390081	-0.601044	-1.96932e-10
229935622	rs675869	1.72045e-08	-1.64988	-0.763942	5.98448e-05	-1.72188	-0.751478	5.99837e-05	-1.72144	-0.751889
229935627	rs675854	1.70053e-08	-1.66671	-0.758759	5.99357e-05	-1.72561	-0.746227	6.00634e-05	-1.72536	-0.746641
229935657	rs118004861	6.05504e-08	-1.19797e-10	-1.15552	0.000230393	-1.19797e-10	-1.12533	0.000230946	-1.19797e-10	-1.12522
229935677	rs541010	1.73842e-08	-1.64988	-0.753549	6.04782e-05	-1.72188	-0.740949	6.06183e-05	-1.72144	-0.741364
229935706	rs675449	1.72135e-08	-1.65429	-0.759018	6.00828e-05	-1.72301	-0.746382	6.02186e-05	-1.72261	-0.746808
229935739	rs540201	1.60423e-08	-1.67324	-0.810523	5.68751e-05	-1.72567	-0.798589	5.69961e-05	-1.72542	-0.798991
229936080	rs537366	1.73588e-08	-1.6407	-0.764199	5.99936e-05	-1.71924	-0.751632	6.01378e-05	-1.7187	-0.752056
229936211	rs76246765	8.29141e-08	-1.19797e-10	-0.84119	0.000310113	-1.19797e-10	-0.828177	0.000310877	-1.19797e-10	-0.828001
229936215	rs536330	1.71725e-08	-1.6407	-0.774988	5.93412e-05	-1.71924	-0.762566	5.94842e-05	-1.7187	-0.762984
229936218	rs536305	1.71893e-08	-1.64536	-0.769352	5.95986e-05	-1.72063	-0.756854	5.97392e-05	-1.72014	-0.757275
229936567	rs511737	1.71893e-08	-1.64536	-0.769352	5.95986e-05	-1.72063	-0.756854	5.97392e-05	-1.72014	-0.757275
229936639	rs2786930	1.71116e-08	-1.64988	-0.769352	5.95239e-05	-1.72188	-0.756854	5.96615e-05	-1.72144	-0.757275
229936793	rs660277	1.73485e-08	-1.64988	-0.755604	6.06715e-05	-1.72188	-0.737758	6.0811e-05	-1.72144	-0.738191
229937839	rs645326	1.56315e-08	-1.66945	-0.840259	5.52256e-05	-1.72494	-0.82875	5.53464e-05	-1.72465	-0.829138
229938992	rs557730	1.60502e-08	-1.65856	-0.824716	5.61278e-05	-1.724	-0.813476	5.62533e-05	-1.72365	-0.81388
229939169	rs657297	1.49824e-08	-1.66945	-0.882669	5.28747e-05	-1.72494	-0.872252	5.29911e-05	-1.72465	-0.872626
229939764	rs55726780	8.02314e-08	-0.874081	-1.96932e-10	0.000194827	-1.293	-1.96932e-10	0.00019551	-1.29179	-1.96932e-10
229939981	rs527577	1.49066e-08	-1.66552	-0.891671	5.24388e-05	-1.72408	-0.881388	5.25569e-05	-1.72375	-0.881757
229940306	rs146011332	5.62595e-08	-1.19797e-10	-1.22902	0.000207696	-1.19797e-10	-1.22904	0.000208174	-1.19797e-10	-1.22903
229941750	rs592004	1.49632e-08	-1.66945	-0.883957	5.30996e-05	-1.72494	-0.868007	5.32157e-05	-1.72465	-0.868397
229942723	rs11584394	3.34398e-06	2.85592	-1.96932e-10	0.00807587	2.43152	-1.96932e-10	0.00809014	2.431	-1.96932e-10
229944758	rs78879405	8.6913e-08	-0.794088	-1.96932e-10	0.000235666	-1.1027	-1.96932e-10	0.000236115	-1.10308	-1.96932e-10
229945046	rs485792	1.45119e-08	-1.64988	-0.934143	5.06104e-05	-1.72188	-0.919074	5.07325e-05	-1.72144	-0.919394
229945555	rs536723	1.46334e-08	-1.64988	-0.925806	5.10447e-05	-1.72188	-0.910531	5.11676e-05	-1.72144	-0.910855
229946421	rs12033406	1.88199e-08	-1.48357	-0.840512	7.45908e-05	-1.42984	-0.823257	7.46814e-05	-1.4305	-0.823669
229946430	rs114280128	4.84834e-08	-1.37777	-1.96932e-10	0.000167659	-1.44318	-1.96932e-10	0.000168133	-1.44264	-1.96932e-10
229947333	rs668454	1.3489e-08	-1.66648	-0.990637	4.77482e-05	-1.72204	-0.977134	4.78635e-05	-1.72161	-0.977431
229948045	rs113277976	3.41838e-08	-1.72724	-1.96932e-10	0.000126421	-1.72549	-1.96932e-10	0.000126709	-1.7255	-1.96932e-10
229949610	rs147827229	4.16995e-08	-1.52851	-1.96932e-10	0.000234348	-1.10831	-1.96932e-10	0.000234843	-1.10848	-1.96932e-10
229949655	rs113436809	3.43755e-08	-1.72165	-1.96932e-10	0.000128176	-1.71171	-1.96932e-10	0.000128484	-1.71159	-1.96932e-10
229949985	rs34425105	3.47362e-08	-1.71121	-1.96932e-10	0.000126873	-1.72193	-1.96932e-10	0.000127163	-1.72193	-1.96932e-10
229951022	rs635817	1.29114e-08	-1.67039	-1.03049	4.55525e-05	-1.72492	-1.02133	4.56575e-05	-1.72463	-1.0216
229951981	rs79264496	4.26302e-07	-1.19797e-10	0.796152	0.00142675	-1.19797e-10	0.698039	0.00142974	-1.19797e-10	0.697851
229952529	rs139937285	5.96291e-08	-1.19797e-10	-1.17085	0.000216536	-1.19797e-10	-1.18736	0.00021705	-1.19797e-10	-1.18727
229953478	rs667231	1.38616e-08	-1.72738	-0.902493	5.44593e-05	-1.70192	-0.865733	5.45186e-05	-1.70282	-0.866042
229954609	rs116795699	4.78178e-08	-1.3916	-1.96932e-10	0.000310226	-0.827812	-1.96932e-10	0.000310818	-0.828192	-1.96932e-10
229955036	rs145369315	9.98252e-08	-1.19797e-10	-0.655575	0.000394223	-1.19797e-10	-0.588196	0.000395237	-1.19797e-10	-0.587914
229955925	rs12044321	2.28502e-08	-1.45199	-0.678046	9.38246e-05	-1.35659	-0.667096	9.38885e-05	-1.35783	-0.667459
229956480	rs603991	1.35375e-08	-1.72732	-0.926212	5.3526e-05	-1.69493	-0.890017	5.35781e-05	-1.69594	-0.890316
229956608	rs500299	1.3286e-08	-1.72464	-0.94764	5.37975e-05	-1.66707	-0.912818	5.38297e-05	-1.66846	-0.913116
229957125	rs113231585	3.52697e-08	-1.69597	-1.96932e-10	0.00015171	-1.54314	-1.96932e-10	0.000151793	-1.54488	-1.96932e-10
229957869	rs577612	1.36866e-08	-1.72736	-0.915214	5.40675e-05	-1.69073	-0.884153	5.41146e-05	-1.69185	-0.884449
229958312	rs117128950	5.62244e-08	-1.19797e-10	-1.22964	0.000207139	-1.19797e-10	-1.23172	0.000207616	-1.19797e-10	-1.23171
229958521	rs115872915	4.44479e-08	-1.46468	-1.96932e-10	0.000170907	-1.42399	-1.96932e-10	0.000171242	-1.42432	-1.96932e-10
229958867	rs116394121	2.68026e-06	2.63467	-1.96932e-10	0.00652084	2.21765	-1.96932e-10	0.00653144	2.21698	-1.96932e-10
229958921	rs662363	1.39866e-08	-1.72152	-0.899379	5.69708e-05	-1.65457	-0.868001	5.69948e-05	-1.6561	-0.86834
229962784	rs76953446	6.77415e-08	-1.0433	-1.96932e-10	0.000238546	-1.09055	-1.96932e-10	0.000239112	-1.09047	-1.96932e-10
229963751	rs143787137	4.55092e-08	-1.44108	-1.96932e-10	0.000285732	-0.910059	-1.96932e-10	0.000286282	-0.910421	-1.96932e-10
229963872	rs79264979	7.72422e-08	-0.91205	-1.96932e-10	0.000302027	-0.854595	-1.96932e-10	0.000302004	-0.856959	-1.96932e-10
229964237	rs1765714	4.26647e-08	-1.50562	-1.96932e-10	0.000152787	-1.53607	-1.96932e-10	0.000153218	-1.53554	-1.96932e-10
229965229	rs522674	1.28024e-08	-1.72613	-0.983239	5.0486e-05	-1.6878	-0.955621	5.05319e-05	-1.68891	-0.955884
229965637	rs146256340	5.09891e-08	-1.32738	-1.96932e-10	0.000196043	-1.28678	-1.96932e-10	0.000196732	-1.28556	-1.96932e-10
229966131	rs658998	1.38049e-08	-1.72635	-0.907624	5.23005e-05	-1.70735	-0.900754	5.23627e-05	-1.70812	-0.901088
229966355	rs12724275	7.29088e-08	-0.969786	-1.96932e-10	0.00019749	-1.27943	-1.96932e-10	0.000197941	-1.27943	-1.96932e-10
229966563	rs489645	1.24727e-08	-1.72223	-1.01322	5.08522e-05	-1.6488	-0.987393	5.08751e-05	-1.65038	-0.987651
229967431	rs34352201	7.1448e-08	-0.990026	-1.96932e-10	0.000194446	-1.29496	-1.96932e-10	0.000194891	-1.29496	-1.96932e-10
229968987	rs12565811	5.61379e-08	-1.19797e-10	-1.23118	0.000207431	-1.19797e-10	-1.23031	0.000207904	-1.19797e-10	-1.23032
229971097	rs641178	1.2391e-08	-1.72285	-1.01917	5.03889e-05	-1.65175	-0.993589	5.04149e-05	-1.65328	-0.993836
229971114	rs80027332	2.26358e-08	-1.47051	-0.668948	9.07756e-05	-1.38594	-0.670786	9.08505e-05	-1.38707	-0.671112
229972072	rs656786	1.089e-08	-1.68986	-1.1813	3.92722e-05	-1.7265	-1.16809	3.93505e-05	-1.72666	-1.16823
229972316	rs74485460	1.80276e-07	-1.19797e-10	-0.0645086	0.000591137	-1.19797e-10	-0.183065	0.000592849	-1.19797e-10	-0.18246
229974348	rs687266	1.11721e-08	-1.7241	-1.12148	4.31547e-05	-1.69006	-1.11026	4.31948e-05	-1.69112	-1.11056
229974951	rs592405	1.11556e-08	-1.72676	-1.12029	4.36288e-05	-1.67651	-1.11289	4.36613e-05	-1.67775	-1.11318
229974961	rs592422	1.1139e-08	-1.72686	-1.12168	4.3644e-05	-1.68028	-1.10877	4.36777e-05	-1.68149	-1.10907
229974966	rs143446490	7.72369e-08	-1.19797e-10	-0.912119	0.000281343	-1.19797e-10	-0.925536	0.000282072	-1.19797e-10	-0.925237
229975457	rs605039	1.12708e-08	-1.7231	-1.11368	4.3376e-05	-1.69312	-1.10209	4.34179e-05	-1.69414	-1.10239
229975659	rs605942	1.123e-08	-1.7241	-1.11631	4.33893e-05	-1.69006	-1.10484	4.34294e-05	-1.69112	-1.10514
229976051	rs485749	1.10423e-08	-1.72072	-1.13654	4.21054e-05	-1.69885	-1.12609	4.21511e-05	-1.69978	-1.12636
229976394	rs10916561	1.1009e-08	-1.72729	-1.13299	4.38769e-05	-1.66137	-1.12235	4.39032e-05	-1.66278	-1.12263
229976464	rs190308462	5.74901e-08	-1.19797e-10	-1.20738	0.000212091	-1.19797e-10	-1.2081	0.000212597	-1.19797e-10	-1.208
229977608	rs634908	1.20439e-08	-1.72625	-1.04419	4.74292e-05	-1.67312	-1.03275	4.74577e-05	-1.6744	-1.03316
229978708	rs666637	1.11079e-08	-1.72322	-1.12811	4.2941e-05	-1.68806	-1.11723	4.29789e-05	-1.68918	-1.11751
229979950	rs61823602	3.54775e-08	-1.6901	-1.96932e-10	0.000133025	-1.67458	-1.96932e-10	0.000133331	-1.67456	-1.96932e-10
229979977	rs77153334	5.66285e-08	-1.22248	-1.96932e-10	0.00045856	-0.437022	-1.96932e-10	0.000457433	-0.44177	-1.96932e-10
229980241	rs72756153	4.14894e-08	-1.32257	-0.210988	0.000143717	-1.36393	-0.233336	0.000143695	-1.36533	-0.234381
229980610	rs587508	1.08454e-08	-1.72733	-1.14792	4.36745e-05	-1.65313	-1.13522	4.36978e-05	-1.65461	-1.13549
229980843	rs556738	1.06225e-08	-1.72712	-1.16889	4.2223e-05	-1.66562	-1.15653	4.22525e-05	-1.66698	-1.15676
229981623	rs528425	1.11741e-08	-1.72339	-1.122	4.32345e-05	-1.68908	-1.10939	4.32729e-05	-1.69019	-1.10968
229982179	rs604730	1.08184e-08	-1.72739	-1.15035	4.36499e-05	-1.64919	-1.13973	4.36726e-05	-1.6507	-1.13998
229982837	rs182969840	5.69258e-08	-1.19797e-10	-1.21725	0.000210979	-1.19797e-10	-1.21335	0.000211458	-1.19797e-10	-1.21337
229982892	rs1195042	1.007e-08	-1.71657	-1.23287	3.77186e-05	-1.7021	-1.23286	3.77733e-05	-1.70293	-1.23286
229983791	rs116075516	5.27773e-08	-1.29291	-1.96932e-10	0.000151679	-1.54335	-1.96932e-10	0.000152356	-1.54118	-1.96932e-10
229984588	rs548038	3.4185e-08	-1.72721	-1.96932e-10	0.000127169	-1.7196	-1.96932e-10	0.000127426	-1.71986	-1.96932e-10
229984950	rs16850412	2.52227e-08	-1.71031	-0.320946	9.96075e-05	-1.70331	-0.260562	9.98614e-05	-1.70295	-0.260661
229986652	rs150309942	1.41616e-07	-0.30588	-1.96932e-10	0.00044937	-0.457265	-1.96932e-10	0.000450127	-0.457869	-1.96932e-10
229986965	rs79633764	1.12936e-08	-1.68941	-1.14535	4.06236e-05	-1.70596	-1.15481	4.07254e-05	-1.70579	-1.15476
229990027	rs147849893	1.3216e-07	-1.19797e-10	-0.374979	0.000540875	-1.19797e-10	-0.271925	0.000541727	-1.19797e-10	-0.272637
229992180	rs12736573	3.766e-08	-1.6304	-1.96932e-10	0.000128409	-1.70989	-1.96932e-10	0.000128713	-1.70981	-1.96932e-10
229992299	rs76544816	4.08164e-08	-1.54991	-1.96932e-10	0.000127935	-1.71359	-1.96932e-10	0.000128219	-1.71366	-1.96932e-10
229993146	rs61823603	4.2345e-08	-1.51314	-1.96932e-10	0.000150472	-1.55134	-1.96932e-10	0.000150818	-1.55133	-1.96932e-10
229994469	rs72756156	3.47542e-08	-1.71069	-1.96932e-10	0.000131892	-1.68313	-1.96932e-10	0.000132108	-1.68378	-1.96932e-10
229994958	rs77135516	1.32909e-07	-0.369333	-1.96932e-10	0.000284819	-0.913259	-1.96932e-10	0.000284764	-0.915737	-1.96932e-10
229995746	rs115094307	4.82161e-08	-1.3833	-1.96932e-10	0.000138491	-1.63431	-1.96932e-10	0.000139041	-1.63263	-1.96932e-10
229996113	rs79107635	1.93869e-07	-1.19797e-10	0.00818659	0.000688361	-1.19797e-10	-0.0307989	0.000689684	-1.19797e-10	-0.0311661
229997958	rs34408093	7.5337e-08	-0.937025	-1.96932e-10	0.000175785	-1.39585	-1.96932e-10	0.000176165	-1.39598	-1.96932e-10
229998041	rs34942917	5.55484e-08	-1.24174	-1.96932e-10	0.000134069	-1.66676	-1.96932e-10	0.000134393	-1.66663	-1.96932e-10
229999314	rs72756157	1.0835e-08	-1.71012	-1.1661	4.08846e-05	-1.69625	-1.15811	4.09865e-05	-1.69597	-1.15818
229999509	rs12026331	1.74831e-08	-1.66989	-0.727868	6.6806e-05	-1.6879	-0.675421	6.68597e-05	-1.68864	-0.676162
229999879	rs76389578	5.8669e-08	-1.18708	-1.96932e-10	0.000314906	-0.812839	-1.96932e-10	0.000315609	-0.812895	-1.96932e-10
230001301	rs144960690	6.16849e-08	-1.13696	-1.96932e-10	0.000206837	-1.23318	-1.96932e-10	0.000207445	-1.23253	-1.96932e-10
230001772	rs201150764	4.12767e-07	-1.19797e-10	0.763888	0.00144774	-1.19797e-10	0.712644	0.00145046	-1.19797e-10	0.712239
230002172	rs143862222	4.63518e-08	-1.42273	-1.96932e-10	0.000142939	-1.60269	-1.96932e-10	0.000143068	-1.60408	-1.96932e-10
230002517	rs144040424	5.64075e-08	-1.19797e-10	-1.22639	0.000208168	-1.19797e-10	-1.22677	0.000208644	-1.19797e-10	-1.22677
230002826	rs116103971	1.4266e-07	-0.298535	-1.96932e-10	0.000379875	-0.62527	-1.96932e-10	0.000380054	-0.627086	-1.96932e-10
230005544	rs115419635	3.98027e-08	-1.57506	-1.96932e-10	0.000238911	-1.08902	-1.96932e-10	0.000239357	-1.08944	-1.96932e-10
230007006	rs148947591	1.773e-07	-1.19797e-10	-0.0811527	0.000629622	-1.19797e-10	-0.119992	0.000630871	-1.19797e-10	-0.120298
230008581	rs79788905	3.72388e-08	-1.64164	-1.96932e-10	0.000126403	-1.72564	-1.96932e-10	0.000126694	-1.72563	-1.96932e-10
230010905	rs115894679	3.43755e-08	-1.72165	-1.96932e-10	0.000127139	-1.71983	-1.96932e-10	0.000127442	-1.71974	-1.96932e-10
230011313	rs16850486	5.61591e-08	-1.19797e-10	-1.23081	0.000207183	-1.19797e-10	-1.23151	0.00020766	-1.19797e-10	-1.2315
230011624	rs36048106	6.28357e-08	-1.11847	-1.96932e-10	0.000138982	-1.63077	-1.96932e-10	0.000139319	-1.63063	-1.96932e-10
230013011	rs117219532	1.32515e-07	-1.19797e-10	-0.372298	0.000525354	-1.19797e-10	-0.301039	0.000525951	-1.19797e-10	-0.302191
230013938	rs2780623	4.46026e-08	-1.69627	0.235065	0.000166724	-1.70558	0.256809	0.000166943	-1.70678	0.257034
230014072	rs79978726	8.05988e-08	-1.19797e-10	-0.869512	0.000286647	-1.19797e-10	-0.906861	0.000287338	-1.19797e-10	-0.906742
230016672	rs116503257	3.47343e-08	-1.71127	-1.96932e-10	0.000137236	-1.64341	-1.96932e-10	0.000137312	-1.64514	-1.96932e-10
230017275	rs73111203	6.09914e-08	-1.19797e-10	-1.14826	0.000227578	-1.19797e-10	-1.13762	0.000228113	-1.19797e-10	-1.13756
230018473	rs2780624	2.91927e-08	-0.718726	-1.16635	0.000179792	-0.210098	-1.16321	0.000179153	-0.21607	-1.16309
230018897	rs12567337	6.05253e-08	-1.19797e-10	-1.15593	0.000229565	-1.19797e-10	-1.12893	0.000230144	-1.19797e-10	-1.12869
230021629	rs3853553	8.76008e-08	-1.7209	0.934692	0.00034168	-1.7209	0.989664	0.000341802	-1.72106	0.987891
230021650	rs115568628	3.57343e-08	-1.68288	-1.96932e-10	0.000126309	-1.72638	-1.96932e-10	0.000126601	-1.72636	-1.96932e-10
230022295	rs138791529	3.53854e-08	-1.6927	-1.96932e-10	0.000133542	-1.6707	-1.96932e-10	0.000133798	-1.67107	-1.96932e-10
230023416	rs71654306	6.41146e-08	-1.09832	-1.96932e-10	0.000157238	-1.50735	-1.96932e-10	0.000157289	-1.50931	-1.96932e-10
230025108	rs117787651	1.70789e-07	-1.19797e-10	-0.118565	0.00064546	-1.19797e-10	-0.0951497	0.000647035	-1.19797e-10	-0.0949983
230025195	rs137961098	1.29973e-07	-0.391672	-1.96932e-10	0.000300597	-0.859341	-1.96932e-10	0.00030076	-0.861087	-1.96932e-10
230025769	rs6693723	5.59856e-08	-1.2339	-1.96932e-10	0.000174067	-1.40567	-1.96932e-10	0.00017425	-1.40691	-1.96932e-10
230026140	rs74734388	6.48177e-08	-1.08742	-1.96932e-10	0.000149933	-1.55492	-1.96932e-10	0.000150111	-1.55602	-1.96932e-10
230026715	rs184354797	3.48205e-08	-1.70879	-1.96932e-10	0.000126236	-1.72696	-1.96932e-10	0.000126525	-1.72696	-1.96932e-10
230028256	rs148821740	5.37955e-08	-1.2738	-1.96932e-10	0.000165293	-1.45739	-1.96932e-10	0.000165442	-1.45878	-1.96932e-10
230028295	rs118025071	2.30271e-07	-1.19797e-10	0.180263	0.000931098	-1.19797e-10	0.271253	0.000932624	-1.19797e-10	0.270603
230028977	rs116420863	2.63421e-07	-1.63586	1.95062	0.000808466	-1.71021	1.84023	0.000809393	-1.71014	1.83902
230031332	rs114961056	3.61435e-08	-1.6715	-1.96932e-10	0.000126277	-1.72664	-1.96932e-10	0.000126568	-1.72662	-1.96932e-10
230032577	rs77793105	5.94264e-08	-1.19797e-10	-1.17426	0.000217656	-1.19797e-10	-1.1822	0.000218178	-1.19797e-10	-1.18209
230032716	rs141102300	5.12627e-08	-1.32203	-1.96932e-10	0.000149317	-1.55904	-1.96932e-10	0.000149611	-1.55936	-1.96932e-10
230035266	rs117956104	3.02838e-07	-1.19797e-10	0.454201	0.00108705	-1.19797e-10	0.426112	0.00108867	-1.19797e-10	0.425311
230035484	rs2780625	1.13022e-08	-1.68268	-1.15132	5.81669e-05	-1.38166	-1.12014	5.79373e-05	-1.38734	-1.1207
230037586	rs2780626	1.09531e-07	0.303163	-0.865951	0.000401352	0.266344	-0.836619	0.000399897	0.260162	-0.836355
230040580	rs74916973	1.00039e-07	-0.653439	-1.96932e-10	0.00159514	0.809603	-1.96932e-10	0.00158648	0.801874	-1.96932e-10
230041084	rs3853555	3.43703e-08	-1.7218	-1.96932e-10	0.000128764	-1.70713	-1.96932e-10	0.000129027	-1.70738	-1.96932e-10
230041365	rs2683460	1.0629e-08	-1.68878	-1.20663	5.07535e-05	-1.44817	-1.18996	5.05878e-05	-1.45341	-1.19028
230042580	rs76190799	3.47889e-08	-1.7097	-1.96932e-10	0.00012622	-1.72709	-1.96932e-10	0.000126509	-1.72709	-1.96932e-10
230046794	rs9787090	1.07285e-08	-1.66879	-1.2173	5.35908e-05	-1.3807	-1.20304	5.33868e-05	-1.38654	-1.2033
230047330	rs146802598	8.47339e-08	-0.81948	-1.96932e-10	0.000193737	-1.29861	-1.96932e-10	0.000193892	-1.3001	-1.96932e-10
230050901	rs181995252	6.55141e-08	-1.07673	-1.96932e-10	0.000189468	-1.32089	-1.96932e-10	0.000189903	-1.32089	-1.96932e-10
230051505	rs77968126	1.47334e-08	-1.6617	-0.907177	6.51163e-05	-1.50093	-0.888009	6.52641e-05	-1.50134	-0.88762
230051604	rs75898291	5.56872e-08	-1.23925	-1.96932e-10	0.000159218	-1.49484	-1.96932e-10	0.000159587	-1.49481	-1.96932e-10
230052192	rs57502291	5.72179e-08	-1.19797e-10	-1.21213	0.000210402	-1.19797e-10	-1.21609	0.000210885	-1.19797e-10	-1.21609
230053620	rs112610971	3.72047e-08	-1.64256	-1.96932e-10	0.000142405	-1.60644	-1.96932e-10	0.000142859	-1.60554	-1.96932e-10
230053788	rs368667618	6.1156e-08	-1.19797e-10	-1.14557	0.000228994	-1.19797e-10	-1.13142	0.000229483	-1.19797e-10	-1.13157
230053897	rs61823608	2.6388e-08	-1.50451	-0.481576	0.000123559	-1.24457	-0.503827	0.000123075	-1.25102	-0.50359
230053997	rs9435861	3.20882e-07	1.34153	-0.829458	0.000817617	0.946624	-0.805343	0.000813491	0.9391	-0.805164
230054024	rs149116377	3.66888e-08	-1.65652	-1.96932e-10	0.000154469	-1.52512	-1.96932e-10	0.000154719	-1.52579	-1.96932e-10
230054666	rs79791174	3.80281e-08	-1.62067	-1.96932e-10	0.000188449	-1.32629	-1.96932e-10	0.000188748	-1.32699	-1.96932e-10
230055082	rs76024366	5.6153e-08	-1.19797e-10	-1.23092	0.000208161	-1.19797e-10	-1.2268	0.000208629	-1.19797e-10	-1.22684
230055224	rs7546007	2.79779e-08	-1.44702	-0.480562	0.000134395	-1.1615	-0.502829	0.000133797	-1.16849	-0.502591
230055575	rs150668699	3.55883e-08	-1.68698	-1.96932e-10	0.00012619	-1.72732	-1.96932e-10	0.000126481	-1.72731	-1.96932e-10
230056781	rs4925523	1.07396e-08	-1.68961	-1.19545	4.99047e-05	-1.48094	-1.17406	4.97568e-05	-1.48584	-1.17442
230058795	rs76479462	6.04136e-08	-1.15778	-1.96932e-10	0.000168048	-1.44086	-1.96932e-10	0.000168554	-1.44014	-1.96932e-10
230059060	rs181476129	9.0029e-06	3.84631	-1.96932e-10	0.0142683	3.00068	-1.96932e-10	0.0142624	2.99798	-1.96932e-10
230060419	rs114891493	9.45547e-08	-0.709817	-1.96932e-10	0.000205753	-1.23843	-1.96932e-10	0.000206395	-1.23761	-1.96932e-10
230062143	rs114386579	3.47917e-08	-1.70962	-1.96932e-10	0.000126728	-1.72307	-1.96932e-10	0.000127033	-1.72295	-1.96932e-10
230062943	rs72756165	3.46938e-08	-1.71243	-1.96932e-10	0.000131787	-1.68393	-1.96932e-10	0.00013213	-1.68361	-1.96932e-10
230063424	rs4925524	1.21057e-08	-1.67375	-1.09158	5.93459e-05	-1.43753	-1.0442	5.91019e-05	-1.44326	-1.04487
230065760	rs145766667	5.08879e-08	-1.32937	-1.96932e-10	0.000150823	-1.549	-1.96932e-10	0.000151074	-1.54963	-1.96932e-10
230066128	rs186751584	7.09222e-08	-1.19797e-10	-0.997412	0.000264313	-1.19797e-10	-0.987978	0.000264802	-1.19797e-10	-0.988419
230066716	rs12742742	7.39328e-08	-0.00396087	-0.951878	0.000213032	-0.220503	-0.983164	0.000211743	-0.229073	-0.98295
230070288	rs35483840	1.3418e-08	-1.62366	-1.03873	4.37631e-05	-1.70499	-1.08133	4.38758e-05	-1.70478	-1.08125
230070289	rs116610871	3.43233e-08	-1.72317	-1.96932e-10	0.000126194	-1.72729	-1.96932e-10	0.000126481	-1.72731	-1.96932e-10
230070989	rs4846847	1.33499e-08	-1.70942	-0.958066	6.24649e-05	-1.54552	-0.884989	6.22818e-05	-1.5498	-0.885928
230072200	rs34980351	3.41947e-08	-1.72692	-1.96932e-10	0.000175797	-1.39578	-1.96932e-10	0.000176146	-1.39609	-1.96932e-10
230072766	rs147755464	7.15912e-08	-1.19797e-10	-0.988024	0.000266855	-1.19797e-10	-0.978405	0.000267346	-1.19797e-10	-0.978855
230074821	rs75229148	8.39241e-08	-0.829083	-1.96932e-10	0.000182525	-1.35823	-1.96932e-10	0.000183118	-1.35727	-1.96932e-10
230075085	rs188813933	3.66097e-08	-1.65868	-1.96932e-10	0.000172944	-1.41214	-1.96932e-10	0.000173304	-1.41235	-1.96932e-10
230076055	rs12136450	1.23572e-07	-0.442168	-1.96932e-10	0.000227003	-1.14015	-1.96932e-10	0.000228757	-1.13474	-1.96932e-10
230076169	rs12117248	1.23572e-07	-0.442168	-1.96932e-10	0.000227003	-1.14015	-1.96932e-10	0.000228757	-1.13474	-1.96932e-10
230076470	rs9787097	6.50701e-08	-1.19797e-10	-1.08353	0.00024219	-1.19797e-10	-1.07539	0.00024272	-1.19797e-10	-1.07549
230077805	rs16850603	2.82304e-08	-0.846937	-1.07166	6.25148e-05	-1.34401	-1.0857	6.26704e-05	-1.34368	-1.08583
230078095	rs6697741	2.91862e-08	-0.823069	-1.06223	6.40858e-05	-1.32821	-1.07668	6.42455e-05	-1.32787	-1.07682
230078158	rs182864635	9.24445e-08	-1.19797e-10	-0.732387	0.00037884	-1.19797e-10	-0.627998	0.00037946	-1.19797e-10	-0.628651
230078800	rs7519132	1.84687e-08	-1.28638	-1.05654	4.85201e-05	-1.6057	-1.07744	4.86303e-05	-1.60556	-1.07759
230079770	rs11577307	1.81401e-08	-1.31024	-1.05063	4.8495e-05	-1.61808	-1.06557	4.86057e-05	-1.61795	-1.06571
230080984	rs4567287	1.80203e-08	-1.31382	-1.05367	4.82654e-05	-1.61991	-1.06849	4.83755e-05	-1.61978	-1.06863
230081284	rs11589291	1.80849e-08	-1.31024	-1.05367	4.83537e-05	-1.61808	-1.06849	4.84641e-05	-1.61795	-1.06863
230081298	rs11578286	1.79168e-08	-1.31024	-1.06302	4.76327e-05	-1.61808	-1.08352	4.77407e-05	-1.61795	-1.08367
230081526	rs140994506	1.33341e-07	-0.366086	-1.96932e-10	0.000284617	-0.913969	-1.96932e-10	0.000284786	-0.915662	-1.96932e-10
230081548	rs6541265	1.11037e-08	-1.64452	-1.2072	5.69038e-05	-1.34355	-1.18019	5.66653e-05	-1.34975	-1.18049
230081804	rs17707137	3.78964e-08	-1.62414	-1.96932e-10	0.000130353	-1.69487	-1.96932e-10	0.00013071	-1.69442	-1.96932e-10
230082361	rs11589793	1.75226e-08	-1.32564	-1.06986	4.72402e-05	-1.62589	-1.08398	4.73481e-05	-1.62576	-1.08411
230082488	rs118095149	6.15381e-08	-1.19797e-10	-1.13934	0.000225981	-1.19797e-10	-1.14466	0.000226464	-1.19797e-10	-1.14481
230082507	rs78838819	4.36311e-08	-1.72726	0.244034	0.000166197	-1.72698	0.275038	0.000166334	-1.72692	0.273523
230082552	rs10442708	1.17202e-08	-1.66075	-1.13693	5.99287e-05	-1.38289	-1.08907	5.96901e-05	-1.38867	-1.08956
230083471	rs138005738	8.27382e-08	-1.19797e-10	-0.843314	0.000300972	-1.19797e-10	-0.858095	0.000301726	-1.19797e-10	-0.857878
230083986	rs72756166	4.47278e-08	-1.4584	-1.96932e-10	0.000126365	-1.72594	-1.96932e-10	0.000126661	-1.72588	-1.96932e-10
230084010	rs76275625	7.81346e-08	-0.900563	-1.96932e-10	0.000281778	-0.923994	-1.96932e-10	0.000282947	-0.922141	-1.96932e-10
230084194	rs61304482	1.72114e-08	-1.32631	-1.08712	4.64528e-05	-1.62622	-1.10045	4.65593e-05	-1.6261	-1.10058
230084645	rs11589603	1.71458e-08	-1.32631	-1.09094	4.6284e-05	-1.62622	-1.10409	4.63901e-05	-1.6261	-1.10422
230084670	rs11589605	1.87282e-08	-1.23323	-1.09573	4.83948e-05	-1.57706	-1.10866	4.85072e-05	-1.57691	-1.10878
230084791	rs11580021	1.71283e-08	-1.32631	-1.09196	4.62391e-05	-1.62622	-1.10507	4.63451e-05	-1.6261	-1.10519
230085157	rs74143292	1.76168e-08	-1.31778	-1.07236	4.73148e-05	-1.62192	-1.08637	4.74231e-05	-1.62179	-1.0865
230085699	rs115916197	4.27226e-06	3.1009	-1.96932e-10	0.00874309	2.51091	-1.96932e-10	0.00872988	2.50711	-1.96932e-10
230086077	rs146828635	6.12131e-08	-1.19797e-10	-1.14463	0.000224822	-1.19797e-10	-1.1498	0.000225304	-1.19797e-10	-1.14995
230086165	rs191629304	3.97919e-08	-1.57533	-1.96932e-10	0.000145054	-1.588	-1.96932e-10	0.000145465	-1.58746	-1.96932e-10
230086617	rs11581121	1.68244e-08	-1.33022	-1.10595	4.55385e-05	-1.62818	-1.11837	4.56432e-05	-1.62806	-1.11849
230086734	rs148907313	5.79751e-08	-1.19898	-1.96932e-10	0.00083491	0.162211	-1.96932e-10	0.000831322	0.155618	-1.96932e-10
230086861	rs11581560	1.63034e-08	-1.36383	-1.10379	4.48884e-05	-1.64461	-1.11632	4.49911e-05	-1.64449	-1.11644
230086891	rs147975369	5.62852e-08	-1.19797e-10	-1.22856	0.000207409	-1.19797e-10	-1.23042	0.00020789	-1.19797e-10	-1.23039
230087031	rs143460749	6.13717e-08	-1.19797e-10	-1.14205	0.000225387	-1.19797e-10	-1.14729	0.00022587	-1.19797e-10	-1.14744
230087856	rs73113155	1.86709e-08	-1.2159	-1.11613	4.79253e-05	-1.56744	-1.12803	4.80374e-05	-1.56728	-1.12814
230088048	rs57358226	2.97527e-08	-0.735228	-1.13085	6.3688e-05	-1.26916	-1.14196	6.38502e-05	-1.2688	-1.14206
230088676	rs11588958	1.77511e-08	-1.21396	-1.16859	3.97033e-05	-1.70634	-1.17734	3.97881e-05	-1.70641	-1.17742
230088682	rs78020864	9.64896e-07	-1.19797e-10	1.61303	0.00390777	-1.19797e-10	1.70561	0.00391335	-1.19797e-10	1.70475
230088714	rs11588095	2.57014e-08	-0.861755	-1.1507	5.74384e-05	-1.35377	-1.16063	5.75833e-05	-1.35344	-1.16072
230089242	rs149634114	6.19423e-08	-1.19797e-10	-1.13279	0.000228631	-1.19797e-10	-1.133	0.000229195	-1.19797e-10	-1.13283
230089312	rs6683376	2.65085e-08	-0.831707	-1.14982	5.86367e-05	-1.33394	-1.15981	5.87851e-05	-1.33361	-1.15991
230089524	rs74143293	1.62517e-08	-1.3453	-1.1255	4.437e-05	-1.63565	-1.1369	4.44722e-05	-1.63553	-1.13701
230089628	rs6683692	1.82614e-08	-1.22438	-1.12982	4.70853e-05	-1.57216	-1.14099	4.71956e-05	-1.57201	-1.14109
230090052	rs16850637	1.62661e-08	-1.3453	-1.12461	4.44073e-05	-1.63565	-1.13606	4.45096e-05	-1.63553	-1.13617
230090380	rs7532416	2.56063e-08	-0.861755	-1.1544	5.72392e-05	-1.35377	-1.16411	5.73837e-05	-1.35344	-1.1642
230090606	rs145219565	3.52968e-08	-1.6952	-1.96932e-10	0.000127875	-1.71406	-1.96932e-10	0.000128194	-1.71385	-1.96932e-10
230090829	rs140327498	1.6384e-08	-1.3376	-1.12509	4.45559e-05	-1.63186	-1.13651	4.46587e-05	-1.63173	-1.13662
230091120	rs112339653	1.64002e-08	-1.3376	-1.1241	4.45976e-05	-1.63186	-1.13558	4.47004e-05	-1.63173	-1.13568
230091683	rs113081426	1.85044e-08	-1.22038	-1.12061	4.76032e-05	-1.56993	-1.13228	4.77145e-05	-1.56978	-1.13238
230092054	rs78310766	1.8559e-08	-1.22038	-1.11767	4.77362e-05	-1.56993	-1.12949	4.78477e-05	-1.56978	-1.1296
230092455	rs73113177	2.53648e-08	-0.87457	-1.15106	5.69382e-05	-1.36217	-1.16098	5.70817e-05	-1.36185	-1.16107
230092557	rs58005293	5.70202e-08	-1.19797e-10	-1.21559	0.000210576	-1.19797e-10	-1.21526	0.000211072	-1.19797e-10	-1.2152
230092670	rs56369121	1.63998e-08	-1.34458	-1.11715	4.47378e-05	-1.63529	-1.129	4.48407e-05	-1.63517	-1.12911
230092757	rs114794054	3.62575e-08	-1.66835	-1.96932e-10	0.000126413	-1.72556	-1.96932e-10	0.000126693	-1.72563	-1.96932e-10
230093400	rs6541302	1.85592e-08	-1.22438	-1.11364	4.78118e-05	-1.57216	-1.12568	4.79234e-05	-1.57201	-1.12579
230093553	rs6419494	2.55375e-08	-0.869157	-1.14969	5.72139e-05	-1.35862	-1.15969	5.73581e-05	-1.3583	-1.15978
230093603	rs7414220	1.66303e-08	-1.34075	-1.10702	4.52551e-05	-1.63341	-1.11939	4.5359e-05	-1.63329	-1.1195
230093817	rs7416988	1.64488e-08	-1.34458	-1.11417	4.48646e-05	-1.63529	-1.12617	4.49677e-05	-1.63517	-1.12628
230094234	rs145277505	1.64572e-08	-1.34458	-1.11365	4.48864e-05	-1.63529	-1.12569	4.49896e-05	-1.63517	-1.1258
230094865	rs114957780	4.19264e-08	-1.52308	-1.96932e-10	0.000130781	-1.69159	-1.96932e-10	0.000131067	-1.69169	-1.96932e-10
230095259	rs16841453	1.90686e-08	-1.21141	-1.09954	4.88087e-05	-1.56492	-1.11228	4.89224e-05	-1.56476	-1.1124
230095449	rs142288564	6.35781e-08	-1.19797e-10	-1.10673	0.00022642	-1.19797e-10	-1.14272	0.000226896	-1.19797e-10	-1.14291
230095539	rs61025707	2.80367e-08	-0.811322	-1.11416	6.14707e-05	-1.32039	-1.12616	6.16254e-05	-1.32005	-1.12627
230095573	rs57801654	1.89026e-08	-1.2159	-1.10379	4.84896e-05	-1.56744	-1.11632	4.86027e-05	-1.56728	-1.11644
230095614	rs60601651	1.99356e-08	-1.16161	-1.10487	4.99632e-05	-1.53647	-1.11735	5.00805e-05	-1.5363	-1.11746
230096012	rs74143296	1.6478e-08	-1.34991	-1.10706	4.40293e-05	-1.66083	-1.11942	4.41314e-05	-1.66069	-1.11954
230096121	rs11800137	1.89591e-08	-1.22038	-1.09633	4.8713e-05	-1.56993	-1.10923	4.88264e-05	-1.56978	-1.10935
230096338	rs11122468	1.89478e-08	-1.22038	-1.09693	4.86853e-05	-1.56993	-1.1098	4.87986e-05	-1.56978	-1.10992
230096598	rs11578043	1.84697e-08	-1.24164	-1.10122	4.79208e-05	-1.58169	-1.11388	4.80321e-05	-1.58154	-1.11399
230097368	rs16850641	1.90778e-08	-1.21565	-1.09482	4.89122e-05	-1.5673	-1.10779	4.9026e-05	-1.56714	-1.10791
230097883	rs7528099	1.90111e-08	-1.22852	-1.08546	4.89983e-05	-1.57446	-1.09887	4.9112e-05	-1.5743	-1.099
230098302	rs60064513	1.91987e-08	-1.22205	-1.0821	4.78944e-05	-1.60045	-1.09567	4.80027e-05	-1.60035	-1.09579
230098545	rs79457633	7.6164e-08	-0.926107	-1.96932e-10	0.000171688	-1.41943	-1.96932e-10	0.000172232	-1.41856	-1.96932e-10
230098829	rs4471282	2.51114e-08	-0.930195	-1.10548	5.73366e-05	-1.39825	-1.11793	5.74787e-05	-1.39794	-1.11804
230099183	rs16850649	1.83277e-08	-1.2627	-1.08788	4.79816e-05	-1.59311	-1.10118	4.80925e-05	-1.59297	-1.1013
230100836	rs6541307	1.68571e-08	-1.36304	-1.07119	4.63228e-05	-1.64423	-1.08525	4.6428e-05	-1.64412	-1.08538
230101916	rs12067051	1.37301e-08	-1.62154	-1.01787	7.33629e-05	-1.31996	-0.949735	7.3013e-05	-1.32632	-0.950441
230103555	rs60770426	2.59979e-08	-0.934362	-1.06662	5.93416e-05	-1.40092	-1.08088	5.94876e-05	-1.40062	-1.08101
230104157	rs7522698	2.60612e-08	-0.934362	-1.06419	5.94796e-05	-1.40092	-1.07856	5.96259e-05	-1.40062	-1.07869
230104164	rs115060117	6.55895e-08	-1.19797e-10	-1.07558	0.000240473	-1.19797e-10	-1.08251	0.000240976	-1.19797e-10	-1.0827
230104167	rs113535320	2.77121e-08	-1.51964	-0.417487	0.000137834	-1.26362	-0.375444	0.000137931	-1.26482	-0.375827
230104247	rs147419609	9.5439e-08	-0.700508	-1.96932e-10	0.000254447	-1.02602	-1.96932e-10	0.000254802	-1.02691	-1.96932e-10
230104395	rs7522922	1.72667e-08	-1.38381	-1.0264	4.78841e-05	-1.654	-1.04233	4.79918e-05	-1.65389	-1.04248
230106129	rs6701451	1.74578e-08	-1.38021	-1.019	4.83066e-05	-1.65232	-1.03522	4.84151e-05	-1.65222	-1.03537
230108169	rs116811303	3.69388e-08	-1.64973	-1.96932e-10	0.00012633	-1.72621	-1.96932e-10	0.000126625	-1.72617	-1.96932e-10
230109953	rs61823610	3.4429e-08	-1.7201	-1.96932e-10	0.000126205	-1.7272	-1.96932e-10	0.000126489	-1.72724	-1.96932e-10
230110102	rs79874713	5.60497e-08	-1.19797e-10	-1.23276	0.000206905	-1.19797e-10	-1.23285	0.000207378	-1.19797e-10	-1.23286
230111146	rs12029484	3.82522e-08	-1.64865	0.0338515	0.000167203	-1.59909	0.153187	0.000167036	-1.60066	0.15147
230112205	rs16850658	2.83691e-08	-0.908813	-1.00488	6.40086e-05	-1.38446	-1.02164	6.41651e-05	-1.38415	-1.02179
230112343	rs72756171	3.91666e-08	-1.59117	-1.96932e-10	0.000126383	-1.72579	-1.96932e-10	0.000126682	-1.72572	-1.96932e-10
230112376	rs112818604	3.42456e-08	-1.72544	-1.96932e-10	0.000169327	-1.43328	-1.96932e-10	0.00016967	-1.43354	-1.96932e-10
230113143	rs73102134	2.82806e-08	-0.908813	-1.00801	6.38165e-05	-1.38446	-1.02464	6.39726e-05	-1.38415	-1.0248
230113226	rs73102135	2.83895e-08	-0.908813	-1.00416	6.4053e-05	-1.38446	-1.02094	6.42096e-05	-1.38415	-1.0211
230113420	rs137877231	1.67614e-08	-1.72507	-0.714847	6.26854e-05	-1.72714	-0.699846	6.28099e-05	-1.72717	-0.70012
230113470	rs56080534	2.13602e-08	-1.39977	-0.797694	5.88371e-05	-1.66127	-0.829069	5.89884e-05	-1.66117	-0.828888
230113598	rs59882435	2.79137e-08	-0.931187	-0.998692	6.3097e-05	-1.39888	-1.02155	6.3269e-05	-1.39858	-1.02142
230114203	rs57978797	2.14538e-08	-1.39628	-0.796813	5.89797e-05	-1.6597	-0.828221	5.91315e-05	-1.6596	-0.828039
230114579	rs7538088	5.50949e-08	-1.24994	-1.96932e-10	0.000127609	-1.71614	-1.96932e-10	0.000127979	-1.71554	-1.96932e-10
230115289	rs72756172	3.74509e-08	-1.63597	-1.96932e-10	0.000136054	-1.65206	-1.96932e-10	0.000136223	-1.65311	-1.96932e-10
230115293	rs12033507	5.62416e-08	-1.19797e-10	-1.22934	0.000208907	-1.19797e-10	-1.22322	0.000209363	-1.19797e-10	-1.22333
230115783	rs149772825	3.86969e-08	-1.60324	-1.96932e-10	0.000126228	-1.72702	-1.96932e-10	0.000126523	-1.72697	-1.96932e-10
230116579	rs143724675	9.66345e-08	-0.688059	-1.96932e-10	0.000255157	-1.02323	-1.96932e-10	0.000255627	-1.02368	-1.96932e-10
230119421	rs11581952	2.08511e-08	-1.31238	-0.909209	5.55182e-05	-1.61917	-0.929232	5.56421e-05	-1.61904	-0.929419
230119525	rs139270859	7.11407e-08	-0.994335	-1.96932e-10	0.000185264	-1.34333	-1.96932e-10	0.000185673	-1.34341	-1.96932e-10
230120201	rs117733236	7.56106e-08	-1.19797e-10	-0.933399	0.000288266	-1.19797e-10	-0.901227	0.000288702	-1.19797e-10	-0.902003
230121064	rs76229399	8.4206e-08	-1.19797e-10	-0.82573	0.000317264	-1.19797e-10	-0.805377	0.000317972	-1.19797e-10	-0.805437
230121549	rs118063557	5.67177e-08	-1.19797e-10	-1.22091	0.000211448	-1.19797e-10	-1.21113	0.000211929	-1.19797e-10	-1.21115
230121692	rs11588464	2.82804e-08	-0.98396	-0.932865	6.49642e-05	-1.43246	-0.958818	6.51413e-05	-1.43217	-0.958669
230122054	rs16850673	2.96904e-08	-0.909906	-0.958264	6.69044e-05	-1.38516	-0.976683	6.70669e-05	-1.38485	-0.976854
230122115	rs115412723	1.05075e-07	-0.604326	-1.96932e-10	0.000231764	-1.11939	-1.96932e-10	0.000232136	-1.12007	-1.96932e-10
230122133	rs16850678	6.31096e-08	-1.11412	-1.96932e-10	0.000176796	-1.39011	-1.96932e-10	0.000176929	-1.39165	-1.96932e-10
230123732	rs56160609	2.74029e-08	-0.994193	-0.954152	6.36571e-05	-1.43889	-0.972711	6.381e-05	-1.43861	-0.972883
230124320	rs75903769	3.86722e-08	-1.60387	-1.96932e-10	0.000130149	-1.69643	-1.96932e-10	0.000130426	-1.69659	-1.96932e-10
230124832	rs16850686	7.62505e-08	-0.924971	-1.96932e-10	0.000175954	-1.39489	-1.96932e-10	0.000176411	-1.39458	-1.96932e-10
230124881	rs10495292	6.74843e-08	-1.19797e-10	-1.0471	0.000255081	-1.19797e-10	-1.02353	0.000255636	-1.19797e-10	-1.02364
230125000	rs16850692	3.88732e-08	-1.60361	0.00491627	0.000168347	-1.56799	0.128905	0.000168143	-1.56978	0.127193
230126184	rs75922385	4.80117e-08	-1.38755	-1.96932e-10	0.000135557	-1.65572	-1.96932e-10	0.000135882	-1.65561	-1.96932e-10
230126318	rs74145415	4.81642e-08	-1.38438	-1.96932e-10	0.000135755	-1.65426	-1.96932e-10	0.000136081	-1.65415	-1.96932e-10
230126509	rs16850700	3.53052e-08	-1.69497	-1.96932e-10	0.000128343	-1.7104	-1.96932e-10	0.000128668	-1.71016	-1.96932e-10
230126730	rs11585757	5.85419e-08	-1.18925	-1.96932e-10	0.000147527	-1.5711	-1.96932e-10	0.000147946	-1.57055	-1.96932e-10
230126862	rs11587419	4.80117e-08	-1.38755	-1.96932e-10	0.000135557	-1.65572	-1.96932e-10	0.000135882	-1.65561	-1.96932e-10
230127269	rs187495357	3.44734e-08	-1.71881	-1.96932e-10	0.000126913	-1.72161	-1.96932e-10	0.000127218	-1.7215	-1.96932e-10
230127595	rs74145416	4.90542e-08	-1.36607	-1.96932e-10	0.000136925	-1.64568	-1.96932e-10	0.000137254	-1.64556	-1.96932e-10
230127637	rs9887832	6.40205e-08	-1.09979	-1.96932e-10	0.000157829	-1.5036	-1.96932e-10	0.00015823	-1.50335	-1.96932e-10
230128011	rs151211297	1.02953e-06	1.67786	-1.96932e-10	0.00143558	0.704209	-1.96932e-10	0.00143539	0.701791	-1.96932e-10
230128807	rs76399646	3.42451e-08	-1.72545	-1.96932e-10	0.000126664	-1.72357	-1.96932e-10	0.000126956	-1.72356	-1.96932e-10
230130480	rs11122536	6.90514e-08	-1.46007	0.43593	0.000433978	-1.10285	0.610728	0.000430199	-1.11172	0.608572
230130671	rs11590412	2.93012e-08	-0.994656	-0.886711	6.74953e-05	-1.44917	-0.903882	6.76949e-05	-1.44858	-0.903808
230130712	rs11584183	1.02737e-06	2.74328	-1.06752	0.00159266	1.89438	-1.08633	0.00158729	1.88877	-1.08638
230131380	rs28652768	1.35162e-08	-1.4397	-1.21541	3.78536e-05	-1.71997	-1.21142	3.7948e-05	-1.7193	-1.21188
230131583	rs11122542	1.00093e-08	-1.72631	-1.22918	5.10884e-05	-1.40093	-1.23062	5.0928e-05	-1.40644	-1.23055
230131687	rs78321319	4.53406e-08	-1.44479	-1.96932e-10	0.000158293	-1.50067	-1.96932e-10	0.000158354	-1.50257	-1.96932e-10
230132497	rs10779847	1.24466e-08	-1.58091	-1.15663	9.09994e-05	-0.890878	-1.16338	9.04023e-05	-0.90017	-1.16296
230133477	rs186185390	4.15797e-08	-1.53138	-1.96932e-10	0.00012697	-1.72116	-1.96932e-10	0.000127253	-1.72122	-1.96932e-10
230133520	rs113547865	3.46571e-07	0.589093	-1.96932e-10	0.00230275	1.17675	-1.96932e-10	0.00230082	1.17362	-1.96932e-10
230133889	rs9431832	3.46006e-08	-1.46853	-0.246598	9.62722e-05	-1.72701	-0.27092	9.66285e-05	-1.72719	-0.26934
230134005	rs12039999	2.5063e-08	-1.12033	-0.917271	0.000115298	-0.96178	-0.855815	0.000114525	-0.9682	-0.858404
230134068	rs12040697	2.10121e-08	-1.29663	-0.917271	9.75101e-05	-1.12934	-0.855815	9.69237e-05	-1.13507	-0.858404
230134150	rs4846861	1.78186e-08	-1.25939	-1.11937	0.000187255	-0.249313	-1.08333	0.000184267	-0.265867	-1.08515
230134732	rs10864759	1.96556e-08	-1.33244	-0.948195	9.00518e-05	-1.17484	-0.889892	8.95357e-05	-1.18037	-0.89239
230134761	rs6664745	2.34498e-08	-1.20669	-0.897446	0.000110699	-1.02413	-0.834175	0.000109971	-1.03034	-0.836837
230134826	rs6691527	2.32125e-08	-1.21282	-0.901483	0.000109429	-1.03126	-0.838576	0.000108715	-1.03744	-0.841223
230134920	rs6664857	2.34203e-08	-1.1999	-0.905495	0.0001106	-1.01624	-0.842954	0.000109873	-1.02249	-0.845586
230135089	rs10746516	5.63004e-08	-1.19797e-10	-1.22829	0.000207942	-1.19797e-10	-1.22785	0.000208411	-1.19797e-10	-1.22789
230135731	rs67537171	2.39611e-08	-1.22338	-0.859187	0.000117328	-1.00758	-0.792558	0.000116525	-1.01393	-0.795355
230135793	rs77088055	5.95556e-08	-0.256333	-0.915752	0.000129455	-0.757384	-0.944393	0.000129601	-0.757488	-0.945452
230135841	rs78417924	6.05368e-08	-1.15574	-1.96932e-10	0.000198883	-1.2724	-1.96932e-10	0.000198987	-1.27416	-1.96932e-10
230135899	rs10864761	2.43575e-08	-1.22938	-0.836779	0.000119354	-1.01475	-0.768262	0.000118533	-1.02107	-0.771136
230136150	rs10864762	2.42127e-08	-1.23534	-0.836779	0.000118506	-1.02189	-0.768262	0.000117694	-1.02818	-0.771136
230136413	rs11586694	2.00255e-08	-1.37957	-0.882423	9.46349e-05	-1.19705	-0.818033	9.40771e-05	-1.2025	-0.820781
230136986	rs10779848	2.26521e-08	-1.07528	-1.06346	0.000281411	0.0925378	-1.01783	0.0002763	0.074142	-1.02005
230137115	rs12087226	2.49696e-08	-1.20456	-0.836779	0.000122943	-0.985126	-0.768262	0.000122081	-0.991577	-0.771136
230137140	rs72756177	1.21979e-07	0.540778	-0.995922	0.000473098	0.547476	-0.953286	0.000471653	0.542007	-0.953162
230137321	rs4636474	2.10815e-08	-1.33726	-0.873344	0.000100671	-1.14509	-0.808161	0.000100048	-1.15081	-0.810941
230137323	rs147197608	3.57745e-08	-1.68176	-1.96932e-10	0.000137302	-1.64293	-1.96932e-10	0.000137643	-1.64274	-1.96932e-10
230137518	rs4846992	2.14274e-08	-1.32098	-0.873344	0.000102689	-1.12524	-0.808161	0.000102044	-1.13105	-0.810941
230137537	rs4846993	5.61803e-08	-1.19797e-10	-1.23043	0.000207475	-1.19797e-10	-1.2301	0.000207945	-1.19797e-10	-1.23012
230137706	rs4846994	2.13107e-08	-1.32644	-0.873344	0.000102008	-1.1319	-0.808161	0.000101371	-1.13767	-0.810941
230137785	rs4846995	2.36974e-08	-1.03546	-1.05817	0.000302714	0.15866	-1.01098	0.000297109	0.139933	-1.01323
230138308	rs6669595	5.61477e-08	-1.19797e-10	-1.23101	0.000207347	-1.19797e-10	-1.23072	0.000207817	-1.19797e-10	-1.23074
230138440	rs75336667	5.10312e-07	0.976027	-1.96932e-10	0.00120385	0.528164	-1.96932e-10	0.00120512	0.526938	-1.96932e-10
230138504	rs12026868	2.50916e-08	-1.19842	-0.838047	0.000123731	-0.97781	-0.769191	0.000122859	-0.984293	-0.772067
230138522	rs9432180	2.11587e-08	-1.34261	-0.864334	0.000100998	-1.15164	-0.798373	0.000100373	-1.15732	-0.801186
230138526	rs12725363	1.35245e-08	-1.45391	-1.20058	0.000109329	-0.663902	-1.20685	0.000108486	-0.674179	-1.2066
230138554	rs9432181	2.02202e-08	-1.38798	-0.864334	9.52109e-05	-1.21064	-0.798373	9.46476e-05	-1.21605	-0.801186
230138618	rs28417369	1.99005e-08	-1.34746	-0.920788	9.67088e-05	-1.12024	-0.873168	9.61133e-05	-1.12617	-0.875704
230138848	rs12047300	2.43564e-08	-1.23669	-0.829512	0.0001232	-0.991357	-0.759946	0.00012234	-0.997741	-0.76285
230138864	rs11579050	1.36356e-08	-1.44734	-1.19896	0.000110911	-0.650984	-1.2054	0.00011005	-0.661323	-1.20514
230139014	rs185168529	4.02725e-08	-1.56333	-1.96932e-10	0.000128761	-1.70716	-1.96932e-10	0.000129046	-1.70723	-1.96932e-10
230139055	rs9431833	2.41414e-08	-1.02425	-1.05082	0.00031064	0.177136	-1.00361	0.000304847	0.158316	-1.00591
230139146	rs10735525	5.63347e-08	-1.19797e-10	-1.22768	0.000208052	-1.19797e-10	-1.22732	0.000208521	-1.19797e-10	-1.22736
230139173	rs146840825	4.01017e-08	-1.56758	-1.96932e-10	0.00013456	-1.66311	-1.96932e-10	0.000134913	-1.66277	-1.96932e-10
230139303	rs75135933	7.88341e-08	-0.89165	-1.96932e-10	0.000254839	-1.02448	-1.96932e-10	0.00025534	-1.0248	-1.96932e-10
230139418	rs10746517	5.62392e-08	-1.19797e-10	-1.22938	0.000207601	-1.19797e-10	-1.22949	0.00020807	-1.19797e-10	-1.22952
230139749	rs76174625	3.83034e-08	-1.61346	-1.96932e-10	0.000130449	-1.69413	-1.96932e-10	0.000130797	-1.69375	-1.96932e-10
230140023	rs10864765	5.63841e-08	-1.19797e-10	-1.22681	0.00020824	-1.19797e-10	-1.22642	0.000208709	-1.19797e-10	-1.22646
230140408	rs6693514	5.63841e-08	-1.19797e-10	-1.22681	0.00020824	-1.19797e-10	-1.22642	0.000208709	-1.19797e-10	-1.22646
230141118	rs28482439	5.11531e-08	-0.396239	-0.927933	0.000682836	0.819339	-0.858196	0.000667636	0.797491	-0.861146
230141453	rs7549657	2.21187e-08	-1.16917	-0.993402	0.000110766	-0.930973	-0.926715	0.000110004	-0.937792	-0.929088
230142378	rs68041359	2.65426e-08	-1.09909	-0.881152	0.000129502	-0.892319	-0.809095	0.000128543	-0.899276	-0.811858
230142626	rs3811492	1.88439e-08	-1.10343	-1.21937	0.000159478	-0.270108	-1.2231	0.00015792	-0.28237	-1.22294
230143176	rs12143187	1.55839e-08	-1.2809	-1.23186	0.000134159	-0.435808	-1.23028	0.000132861	-0.447733	-1.23036
230143224	rs12042655	2.77773e-08	-1.05265	-0.882129	0.00013651	-0.834951	-0.813765	0.000135476	-0.842108	-0.816495
230143511	rs4275465	5.41123e-08	-0.368634	-0.8993	0.000709711	0.821816	-0.82207	0.000693827	0.799985	-0.825162
230143647	rs12044467	2.74866e-08	-1.06423	-0.881071	0.000134816	-0.852195	-0.809007	0.000133795	-0.859317	-0.81177
230143836	rs58596154	2.72887e-08	-1.09056	-0.861962	0.000133051	-0.878636	-0.795745	0.000132059	-0.885614	-0.798539
230143970	rs12042904	3.23988e-08	-0.996675	-0.7842	0.000154459	-0.822982	-0.702201	0.000153241	-0.830106	-0.705283
230144099	rs10864767	5.67924e-08	-1.19797e-10	-1.21959	0.000210194	-1.19797e-10	-1.21708	0.000210662	-1.19797e-10	-1.21715
230144102	rs12027463	2.42544e-08	-1.07699	-0.993402	0.000118559	-0.862985	-0.926715	0.000117717	-0.870028	-0.929088
230144369	rs75852126	1.05583e-07	-1.19797e-10	-0.599494	0.000392674	-1.19797e-10	-0.592133	0.000393161	-1.19797e-10	-0.593181
230145622	rs12409545	2.51861e-08	-0.800067	-1.23264	0.000238233	0.139729	-1.23159	0.000235552	0.126181	-1.23165
230145632	rs12411047	2.43424e-08	-0.834	-1.23277	0.000240317	0.148723	-1.23188	0.000237575	0.135014	-1.23193
230145675	rs4847003	2.02818e-08	-1.0165	-1.23278	0.000184906	-0.113594	-1.23167	0.000182998	-0.126199	-1.23173
230145688	rs4847004	5.65279e-08	-1.19797e-10	-1.22426	0.000209119	-1.19797e-10	-1.22221	0.000209586	-1.19797e-10	-1.22226
230146139	rs4361992	1.96977e-08	-1.04565	-1.23284	0.000175715	-0.164402	-1.23184	0.000173919	-0.176914	-1.2319
230146177	rs12410483	1.60788e-08	-1.25041	-1.23108	0.000140441	-0.391195	-1.22913	0.000139047	-0.403358	-1.22923
230146467	rs4411137	1.96946e-08	-1.04565	-1.233	0.000175614	-0.164402	-1.23242	0.000173821	-0.176914	-1.23246
230146494	rs12045805	2.80327e-08	-1.0626	-0.863026	0.00013943	-0.846401	-0.781151	0.000138359	-0.853511	-0.784035
230146501	rs75958567	3.51341e-08	-1.69982	-1.96932e-10	0.000132916	-1.6754	-1.96932e-10	0.000133096	-1.67633	-1.96932e-10
230147221	rs79712629	3.8688e-08	-1.60347	-1.96932e-10	0.000127235	-1.71908	-1.96932e-10	0.000127516	-1.71915	-1.96932e-10
230147603	rs4846867	1.91967e-08	-1.07141	-1.23284	0.000168971	-0.20354	-1.23184	0.00016727	-0.215893	-1.2319
230148243	rs76544715	3.73374e-07	-1.19797e-10	0.663586	0.00170634	-1.19797e-10	0.876991	0.00170719	-1.19797e-10	0.875207
230148557	rs4375279	2.49152e-08	-0.813534	-1.22998	0.00024765	0.174084	-1.22718	0.000244767	0.160207	-1.2273
230148755	rs12739356	2.47833e-08	-0.815819	-1.23301	0.000247202	0.177715	-1.23262	0.000244354	0.163871	-1.23265
230148897	rs111993582	1.29433e-07	-0.395834	-1.96932e-10	0.000765332	0.0751977	-1.96932e-10	0.000765302	0.0728714	-1.96932e-10
230148976	rs145230684	6.16548e-08	-1.13744	-1.96932e-10	0.000182183	-1.3601	-1.96932e-10	0.0001824	-1.3612	-1.96932e-10
230149408	rs56229703	1.01397e-07	0.495565	-1.13552	0.000315457	0.300836	-1.11193	0.000314528	0.295513	-1.11184
230150067	rs10779850	1.86632e-08	-1.09944	-1.233	0.000161264	-0.249653	-1.23242	0.000159676	-0.261799	-1.23245
230150116	rs28723630	5.2264e-08	-1.30269	-1.96932e-10	0.000157098	-1.50824	-1.96932e-10	0.00015767	-1.50689	-1.96932e-10
230150629	rs116536374	3.52051e-08	-1.6978	-1.96932e-10	0.00012691	-1.72164	-1.96932e-10	0.000127218	-1.7215	-1.96932e-10
230150898	rs10779851	1.85979e-08	-1.10294	-1.23301	0.000160305	-0.25553	-1.2325	0.000158717	-0.267736	-1.23254
230150993	rs61823630	2.38064e-08	-0.856055	-1.23298	0.000233144	0.119347	-1.2328	0.000230509	0.105716	-1.23283
230151883	rs4415573	1.82974e-08	-1.11944	-1.2328	0.000156217	-0.280914	-1.23295	0.00015469	-0.293014	-1.23296
230151884	rs4628515	1.82974e-08	-1.11944	-1.2328	0.000156217	-0.280914	-1.23295	0.00015469	-0.293014	-1.23296
230152083	rs4295887	1.86067e-08	-1.10294	-1.23253	0.000160224	-0.25553	-1.23301	0.000158643	-0.267736	-1.23301
230152564	rs11122591	3.59471e-08	-0.95866	-0.718286	0.000173176	-0.780744	-0.630062	0.000171745	-0.788033	-0.633354
230152718	rs4297305	1.91172e-08	-1.07612	-1.23229	0.000165652	-0.222241	-1.23298	0.000163979	-0.234685	-1.23297
230152832	rs10864779	5.73859e-08	-0.391732	-0.817464	0.000757927	0.796734	-0.731259	0.000740814	0.77503	-0.734679
230152839	rs116631381	3.95883e-08	-1.58046	-1.96932e-10	0.000133014	-1.67465	-1.96932e-10	0.000133352	-1.67441	-1.96932e-10
230152906	rs4298743	1.77195e-08	-1.1518	-1.23253	0.000147467	-0.338502	-1.23301	0.000146048	-0.350455	-1.23301
230153030	rs10864780	1.84632e-08	-1.11041	-1.2328	0.000157204	-0.274617	-1.23295	0.000155648	-0.286843	-1.23296
230153075	rs11122595	1.86133e-08	-1.10213	-1.23299	0.000159251	-0.261926	-1.23271	0.000157663	-0.274205	-1.23273
230153435	rs7414836	1.8938e-08	-1.08541	-1.23242	0.000163323	-0.236382	-1.233	0.000161683	-0.248767	-1.233
230154061	rs12072829	3.13971e-08	-0.978243	-0.834037	0.000151476	-0.804694	-0.739988	0.000150291	-0.811838	-0.74299
230154374	rs11122603	5.60966e-08	-1.19797e-10	-1.23192	0.000207262	-1.19797e-10	-1.23113	0.000207732	-1.19797e-10	-1.23115
230155059	rs7539124	3.14389e-08	-0.995181	-0.815769	0.000146138	-0.860859	-0.719703	0.00014502	-0.867763	-0.722767
230155684	rs79212501	3.84971e-08	-1.60841	-1.96932e-10	0.000182018	-1.36101	-1.96932e-10	0.000182322	-1.36163	-1.96932e-10
230156061	rs11122606	5.60852e-08	-1.19797e-10	-1.23212	0.000207206	-1.19797e-10	-1.2314	0.000207676	-1.19797e-10	-1.23142
230156172	rs11122608	5.62112e-08	-1.19797e-10	-1.22988	0.000207785	-1.19797e-10	-1.22861	0.000208253	-1.19797e-10	-1.22864
230156182	rs12749084	2.33542e-08	-0.875374	-1.23284	0.00022472	0.0827119	-1.23297	0.000222189	0.0691063	-1.23298
230156621	rs75617694	5.31952e-08	-1.28503	-1.96932e-10	0.000158693	-1.49814	-1.96932e-10	0.000158725	-1.50022	-1.96932e-10
230157497	rs117881339	1.50119e-07	-1.19797e-10	-0.247568	0.000545563	-1.19797e-10	-0.263293	0.000547506	-1.19797e-10	-0.262026
230157590	rs55677553	4.71312e-08	-1.40606	-1.96932e-10	0.000207605	-1.22947	-1.96932e-10	0.000208779	-1.22612	-1.96932e-10
230157806	rs10082026	3.58589e-08	-0.979927	-0.699476	0.00016583	-0.844272	-0.60988	0.000164503	-0.851242	-0.613228
230158037	rs116535044	1.41479e-08	-1.37673	-1.2327	5.08566e-05	-1.40424	-1.23186	5.09059e-05	-1.40555	-1.23186
230158341	rs12123719	6.35685e-08	-0.245471	-0.861406	0.000827383	0.932884	-0.779728	0.000808444	0.910694	-0.782982
230158734	rs10735526	5.60715e-08	-1.19797e-10	-1.23237	0.000207136	-1.19797e-10	-1.23174	0.000207607	-1.19797e-10	-1.23175
230158886	rs116323045	5.86667e-08	-1.18712	-1.96932e-10	0.000202862	-1.25258	-1.96932e-10	0.000203315	-1.25264	-1.96932e-10
230159065	rs10779853	5.61664e-08	-1.19797e-10	-1.23068	0.000207586	-1.19797e-10	-1.22957	0.000208055	-1.19797e-10	-1.2296
230159486	rs6681621	5.60669e-08	-1.19797e-10	-1.23245	0.000207112	-1.19797e-10	-1.23185	0.000207583	-1.19797e-10	-1.23187
230160420	rs4847022	6.65567e-08	-0.199534	-0.861406	0.000890575	1.00648	-0.779728	0.000869847	0.9839	-0.782982
230160980	rs78107577	3.78554e-08	-1.62522	-1.96932e-10	0.000176642	-1.39099	-1.96932e-10	0.000176941	-1.39158	-1.96932e-10
230161567	rs6680995	6.25951e-08	-0.260903	-0.861406	0.00081044	0.912193	-0.779728	0.000791958	0.890091	-0.782982
230161731	rs76452143	6.01872e-08	-1.16154	-1.96932e-10	0.000207791	-1.22858	-1.96932e-10	0.000208254	-1.22864	-1.96932e-10
230161767	rs6702864	5.60446e-08	-1.19797e-10	-1.23285	0.000206982	-1.19797e-10	-1.23248	0.000207454	-1.19797e-10	-1.23249
230161993	rs11122617	2.77473e-08	-1.00957	-0.926294	0.000127555	-0.876513	-0.84005	0.000126636	-0.883355	-0.84273
230162419	rs116630186	3.45361e-08	-1.71699	-1.96932e-10	0.000126446	-1.7253	-1.96932e-10	0.00012673	-1.72534	-1.96932e-10
230162421	rs112959434	7.44077e-08	-0.949436	-1.96932e-10	0.000248948	-1.04787	-1.96932e-10	0.000249432	-1.04821	-1.96932e-10
230162469	rs11579167	6.37183e-08	-0.247839	-0.856684	0.000839104	0.941737	-0.774514	0.00081978	0.919423	-0.777786
230162569	rs77096682	4.19109e-08	-1.52345	-1.96932e-10	0.000127186	-1.71946	-1.96932e-10	0.000127502	-1.71927	-1.96932e-10
230162924	rs10864786	5.60362e-08	-1.19797e-10	-1.233	0.000206911	-1.19797e-10	-1.23282	0.000207383	-1.19797e-10	-1.23283
230163111	rs4325133	5.60492e-08	-1.19797e-10	-1.23277	0.000207012	-1.19797e-10	-1.23234	0.000207483	-1.19797e-10	-1.23235
230163373	rs4428899	5.60442e-08	-1.19797e-10	-1.23285	0.00020698	-1.19797e-10	-1.23249	0.000207451	-1.19797e-10	-1.2325
230163632	rs4240941	5.60358e-08	-1.19797e-10	-1.233	0.000206902	-1.19797e-10	-1.23286	0.000207375	-1.19797e-10	-1.23287
230163840	rs4240942	5.60379e-08	-1.19797e-10	-1.23297	0.00020693	-1.19797e-10	-1.23273	0.000207402	-1.19797e-10	-1.23274
230163868	rs148442855	4.17964e-08	-1.52618	-1.96932e-10	0.00019951	-1.26925	-1.96932e-10	0.000200193	-1.26812	-1.96932e-10
230164049	rs4240943	5.60362e-08	-1.19797e-10	-1.233	0.00020691	-1.19797e-10	-1.23283	0.000207382	-1.19797e-10	-1.23284
230164157	rs4497213	5.60512e-08	-1.19797e-10	-1.23273	0.000207024	-1.19797e-10	-1.23228	0.000207495	-1.19797e-10	-1.23229
230164963	rs144546205	3.44069e-08	-1.72074	-1.96932e-10	0.000139102	-1.6299	-1.96932e-10	0.000139489	-1.62942	-1.96932e-10
230165000	rs2139771	5.60392e-08	-1.19797e-10	-1.23294	0.000206874	-1.19797e-10	-1.233	0.000207348	-1.19797e-10	-1.233
230165467	rs76280343	5.63933e-08	-1.19797e-10	-1.22665	0.000207015	-1.19797e-10	-1.23232	0.000207493	-1.19797e-10	-1.2323
230166214	rs28685166	2.64433e-08	-0.750986	-1.23301	0.00026896	0.262077	-1.23263	0.000265749	0.247812	-1.23266
230167832	rs28564972	3.81697e-08	-1.03692	-0.580034	0.000179485	-0.888746	-0.486273	0.000178002	-0.895632	-0.489971
230168913	rs80067573	7.25593e-08	-1.19797e-10	-0.974591	0.000250495	-1.19797e-10	-1.04168	0.000251132	-1.19797e-10	-1.04142
230168963	rs4847027	6.34665e-08	-0.182451	-0.926033	0.000855306	1.02748	-0.841132	0.000835505	1.00483	-0.844189
230171592	rs28883732	2.75949e-08	-0.708797	-1.23257	0.000285934	0.322107	-1.23146	0.000282452	0.307628	-1.23152
230172020	rs142332528	4.20105e-08	-1.52108	-1.96932e-10	0.000163399	-1.46892	-1.96932e-10	0.000163637	-1.46975	-1.96932e-10
230172329	rs28858086	1.64451e-08	-1.23378	-1.22518	0.000145643	-0.362349	-1.2216	0.000144143	-0.374824	-1.22177
230172844	rs2139770	8.28922e-08	0.0252374	-0.866691	0.00115641	1.25844	-0.770478	0.00112839	1.23493	-0.773776
230173265	rs188278286	3.43268e-08	-1.72307	-1.96932e-10	0.00012915	-1.70414	-1.96932e-10	0.000129424	-1.7043	-1.96932e-10
230175067	rs117658324	5.6055e-08	-1.19797e-10	-1.23266	0.000208385	-1.19797e-10	-1.22573	0.000208826	-1.19797e-10	-1.2259
230175847	rs78866053	2.47042e-07	0.250563	-1.96932e-10	0.000514775	-0.321383	-1.96932e-10	0.000512648	-0.327809	-1.96932e-10
230176827	rs28415206	8.36271e-08	0.111106	-0.943734	0.00118525	1.37021	-0.857611	0.00115641	1.34626	-0.860581
230177162	rs149510849	4.48651e-08	-1.45534	-1.96932e-10	0.000156806	-1.5101	-1.96932e-10	0.000156873	-1.51196	-1.96932e-10
230177183	rs28710950	1.24587e-07	0.400837	-0.834828	0.00194591	1.74313	-0.734756	0.00189503	1.71777	-0.738179
230178715	rs28815489	8.66151e-08	0.183638	-0.98116	0.0013193	1.52309	-0.90335	0.00128644	1.49839	-0.906153
230179094	rs28445275	3.39632e-08	-0.861766	-0.871951	0.00018975	-0.542409	-0.776995	0.000187898	-0.551561	-0.779937
230179254	rs35553603	1.74211e-08	-1.18558	-1.21573	0.000150048	-0.343786	-1.21037	0.00014849	-0.356285	-1.2106
230179337	rs28647337	2.75835e-08	-1.03946	-0.902321	0.000159515	-0.674072	-0.818901	0.000158023	-0.682911	-0.821748
230179351	rs28411259	2.73825e-08	-1.04677	-0.902321	0.000158078	-0.683125	-0.818901	0.000156605	-0.691926	-0.821748
230179440	rs28673495	4.76988e-08	-0.712872	-0.681216	0.000286958	-0.324457	-0.58132	0.000283695	-0.334552	-0.584947
230179687	rs79481494	3.69167e-08	-1.65033	-1.96932e-10	0.000127923	-1.71369	-1.96932e-10	0.00012815	-1.71419	-1.96932e-10
230179885	rs2002235	1.02932e-08	-1.7072	-1.22031	4.38646e-05	-1.57115	-1.21285	4.37799e-05	-1.57514	-1.21308
230180031	rs28562266	4.86884e-08	-1.37355	-1.96932e-10	0.000170543	-1.42613	-1.96932e-10	0.000170925	-1.42618	-1.96932e-10
230180071	rs2401084	2.25407e-07	1.15668	-0.997765	0.00459522	2.7732	-0.905536	0.00443269	2.73793	-0.908569
230180090	rs2401083	1.02106e-07	0.290642	-0.923628	0.00182582	1.77249	-0.827815	0.00176641	1.74046	-0.831155
230180447	rs877968	1.54006e-07	0.485785	-0.70779	0.00304291	2.02805	-0.572589	0.00293763	1.99487	-0.576915
230180615	rs182340413	3.6609e-08	-1.6587	-1.96932e-10	0.000160857	-1.48459	-1.96932e-10	0.00016135	-1.48383	-1.96932e-10
230180894	rs28464281	1.01268e-07	0.327844	-0.969071	0.00183872	1.82143	-0.869714	0.00177871	1.78918	-0.872934
230180919	rs28516692	1.01268e-07	0.327844	-0.969071	0.00183872	1.82143	-0.869714	0.00177871	1.78918	-0.872934
230181150	rs4550094	1.12442e-07	0.457256	-0.993812	0.00210052	1.97841	-0.89358	0.00203073	1.94539	-0.896642
230181238	rs4550095	1.15929e-07	0.478482	-0.984496	0.00217177	2.00604	-0.887851	0.00209919	1.9729	-0.89099
230181461	rs140811233	6.04218e-08	-1.15765	-1.96932e-10	0.000208552	-1.22493	-1.96932e-10	0.000209016	-1.22499	-1.96932e-10
230181585	rs28536066	1.164e-07	0.478482	-0.980444	0.00219235	2.00604	-0.878418	0.00211896	1.9729	-0.881614
230181948	rs28408904	1.22443e-07	0.536878	-0.988229	0.00234338	2.08189	-0.887654	0.00226427	2.04842	-0.890808
230182053	rs2895927	1.91103e-07	0.768819	-0.775004	0.00403259	2.38105	-0.644	0.00388763	2.34628	-0.64813
230182093	rs28453915	6.47594e-08	-1.08832	-1.96932e-10	0.000222609	-1.1597	-1.96932e-10	0.000223103	-1.15976	-1.96932e-10
230182813	rs28416024	1.76395e-08	-1.15979	-1.22907	0.000103485	-0.699523	-1.22616	0.000102601	-0.71026	-1.22629
230182856	rs146285437	2.23467e-07	0.150269	-1.96932e-10	0.000731383	0.0298256	-1.96932e-10	0.000731073	0.0271144	-1.96932e-10
230182910	rs4846890	1.12249e-07	0.457256	-0.995532	0.00209473	1.97841	-0.896339	0.00202503	1.94539	-0.899453
230182931	rs72758241	5.02464e-08	-1.34206	-1.96932e-10	0.000180738	-1.36807	-1.96932e-10	0.000180675	-1.3707	-1.96932e-10
230183199	rs4846891	1.61189e-07	0.659927	-0.836343	0.00322032	2.24101	-0.728887	0.00310739	2.20684	-0.732702
230184102	rs28429901	1.11805e-07	0.457256	-0.999495	0.00208487	1.97841	-0.90106	0.00201553	1.94539	-0.904152
230184989	rs76003634	6.38712e-08	-1.10213	-1.96932e-10	0.000219731	-1.17271	-1.96932e-10	0.000220219	-1.17277	-1.96932e-10
230185342	rs28693708	1.10966e-07	0.457256	-1.00702	0.00206621	1.97841	-0.91005	0.00199758	1.94539	-0.9131
230185514	rs7554127	8.92225e-08	0.0934837	-0.861346	0.000997609	1.09181	-0.75156	0.0009766	1.07157	-0.754893
230185877	rs148949125	6.74391e-08	-1.04777	-1.96932e-10	0.000174076	-1.40562	-1.96932e-10	0.000174556	-1.40516	-1.96932e-10
230186011	rs12076984	1.14406e-07	0.494499	-1.01374	0.00192788	1.92033	-0.921266	0.00186453	1.88762	-0.924258
230186179	rs12084370	1.75157e-07	0.782578	-0.875891	0.00326256	2.28698	-0.76182	0.0031481	2.25266	-0.765504
230186648	rs12135308	1.75187e-08	-1.17273	-1.22299	0.000100543	-0.734526	-1.22	9.96909e-05	-0.745145	-1.22018
230186707	rs7515161	1.47748e-07	0.544483	-0.807969	0.00163654	1.52646	-0.691231	0.00159954	1.50481	-0.694734
230186714	rs4846892	1.76407e-07	0.82412	-0.910322	0.00331317	2.33947	-0.79892	0.00319666	2.30492	-0.802462
230186778	rs4846893	1.68616e-07	0.804354	-0.935726	0.00313739	2.3145	-0.828468	0.00302776	2.28007	-0.831887
230186794	rs4846894	7.14616e-08	-0.0179056	-0.971929	0.000707906	0.872271	-0.875072	0.000693826	0.85277	-0.877949
230186844	rs7515331	1.48507e-07	0.544483	-0.802847	0.00164602	1.52646	-0.68545	0.00160878	1.50481	-0.688972
230187139	rs72758248	1.79403e-08	-1.14716	-1.22479	0.000103818	-0.700414	-1.22206	0.000102921	-0.711214	-1.22222
230187526	rs6663181	1.82621e-07	0.888347	-0.939927	0.00347097	2.42045	-0.833371	0.00334825	2.38556	-0.836769
230187577	rs6663193	7.67451e-08	0.0418958	-0.960401	0.000774792	0.949078	-0.861595	0.000759232	0.929435	-0.864526
230187945	rs6660567	7.55315e-08	0.022057	-0.956502	0.000757152	0.921498	-0.857047	0.000741902	0.901814	-0.859995
230188418	rs4285705	1.57614e-07	0.589879	-0.788726	0.00176573	1.58074	-0.669533	0.00172538	1.55891	-0.673105
230188748	rs4562634	1.737e-08	-1.17722	-1.22703	9.94743e-05	-0.74054	-1.22467	9.86382e-05	-0.751126	-1.22481
230188761	rs4287183	1.737e-08	-1.17722	-1.22703	9.94743e-05	-0.74054	-1.22467	9.86382e-05	-0.751126	-1.22481
230188994	rs12406877	1.71324e-08	-1.1916	-1.22642	9.76433e-05	-0.759829	-1.22396	9.68321e-05	-0.770311	-1.22411
230189302	rs34056135	1.74698e-08	-1.17273	-1.22579	0.00010022	-0.734526	-1.22322	9.93728e-05	-0.745145	-1.22338
230189511	rs12077926	1.80139e-07	0.874603	-0.93987	0.00338561	2.39288	-0.830705	0.00326642	2.35816	-0.834107
230189618	rs12073983	1.83758e-07	0.894647	-0.940023	0.00346061	2.41809	-0.834008	0.00333846	2.38326	-0.837398
230190054	rs151243727	4.26543e-08	-1.50587	-1.96932e-10	0.000126765	-1.72278	-1.96932e-10	0.000127067	-1.72268	-1.96932e-10
230190292	rs7548484	5.01514e-08	-1.34395	-1.96932e-10	0.000175274	-1.39876	-1.96932e-10	0.000175666	-1.39881	-1.96932e-10
230190314	rs115490938	4.72738e-08	-1.40304	-1.96932e-10	0.000141803	-1.61067	-1.96932e-10	0.0001422	-1.61017	-1.96932e-10
230190959	rs145472160	3.70994e-08	-1.64539	-1.96932e-10	0.000141197	-1.61496	-1.96932e-10	0.000141601	-1.61439	-1.96932e-10
230191018	rs11585540	8.84342e-08	0.17927	-0.956007	0.000912926	1.105	-0.853457	0.000893937	1.08466	-0.856419
230192095	rs10082048	1.98166e-07	0.944135	-0.914023	0.00376001	2.46729	-0.800226	0.00362634	2.43234	-0.803758
230192249	rs3009717	9.14841e-08	0.201482	-0.944313	0.000939488	1.12001	-0.839789	0.000919899	1.09967	-0.842804
230192848	rs1467469	1.01395e-07	0.292285	-0.932253	0.00107243	1.2383	-0.825735	0.00104962	1.21759	-0.828803
230194220	rs72758252	9.07354e-08	-0.751048	-1.96932e-10	0.000267712	-0.9752	-1.96932e-10	0.000269312	-0.971529	-1.96932e-10
230194513	rs10779822	1.96523e-07	0.921862	-0.900078	0.00371422	2.43937	-0.784555	0.00358241	2.40453	-0.788142
230195682	rs12088696	7.74102e-08	0.156665	-1.06654	0.00111874	1.426	-0.971156	0.00108747	1.39781	-0.973607
230195713	rs3009715	6.57979e-08	-0.0598487	-1.01256	0.00058501	0.709866	-0.903349	0.0005741	0.691219	-0.905814
230196103	rs61825385	4.08007e-08	-1.5503	-1.96932e-10	0.000245307	-1.0626	-1.96932e-10	0.00024534	-1.06475	-1.96932e-10
230196165	rs4846895	1.01257e-08	-1.71254	-1.23138	4.52079e-05	-1.52183	-1.23201	4.51389e-05	-1.52561	-1.23204
230196342	rs3009712	5.23967e-08	-0.222708	-1.07744	0.00052842	0.706618	-1.00184	0.000516892	0.684188	-1.00375
230196726	rs2983376	1.86894e-08	-1.27609	-1.05495	9.89923e-05	-0.973527	-0.996543	9.79401e-05	-0.984411	-0.998633
230197055	rs73105828	2.01531e-08	-1.18384	-1.0718	7.30974e-05	-1.26147	-1.01185	7.27493e-05	-1.2667	-1.01368
230197437	rs72758256	4.02647e-08	-1.56352	-1.96932e-10	0.00012803	-1.71285	-1.96932e-10	0.000128357	-1.71259	-1.96932e-10
230197685	rs56177040	1.5281e-08	-1.30267	-1.22971	5.64962e-05	-1.31192	-1.21902	5.63409e-05	-1.31652	-1.21946
230198405	rs2983377	1.59836e-08	-1.27804	-1.20939	8.8208e-05	-0.877337	-1.20808	8.76293e-05	-0.886042	-1.20824
230198592	rs60969368	8.49659e-08	-1.19797e-10	-0.816746	0.000295245	-1.19797e-10	-0.877308	0.000296149	-1.19797e-10	-0.876535
230198785	rs149965967	4.07529e-08	-1.55147	-1.96932e-10	0.000128364	-1.71024	-1.96932e-10	0.000128687	-1.71002	-1.96932e-10
230199261	rs114738116	4.13378e-08	-1.53722	-1.96932e-10	0.000157205	-1.50756	-1.96932e-10	0.000157524	-1.50782	-1.96932e-10
230199398	rs12040273	1.48082e-08	-1.33174	-1.23208	5.48459e-05	-1.32842	-1.23217	5.47168e-05	-1.33295	-1.23227
230200928	rs11122260	1.53371e-08	-1.29572	-1.233	5.70349e-05	-1.29226	-1.22919	5.68823e-05	-1.29699	-1.22942
230201284	rs72646697	4.35412e-08	-1.48529	-1.96932e-10	0.000166998	-1.44713	-1.96932e-10	0.000167343	-1.44735	-1.96932e-10
230202028	rs1321258	1.61597e-08	-1.30964	-1.16684	5.77074e-05	-1.37733	-1.1324	5.75085e-05	-1.38186	-1.1336
230202503	rs138786113	3.73257e-08	-1.63931	-1.96932e-10	0.000131104	-1.68913	-1.96932e-10	0.000131413	-1.68906	-1.96932e-10
230203293	rs77005666	1.56203e-08	-1.27831	-1.23212	5.04172e-05	-1.41261	-1.23217	5.03366e-05	-1.41639	-1.23227
230203940	rs12041601	1.57936e-08	-1.37314	-1.12625	5.84601e-05	-1.41273	-1.08404	5.82591e-05	-1.41701	-1.08549
230203951	rs3124555	1.51081e-08	-1.34681	-1.19695	7.8182e-05	-1.01231	-1.19376	7.7724e-05	-1.02027	-1.19397
230205013	rs6541264	1.51183e-08	-1.31019	-1.2329	5.23774e-05	-1.37562	-1.23101	5.22724e-05	-1.37975	-1.23118
230205764	rs56387359	1.8026e-08	-1.23137	-1.13581	6.39909e-05	-1.31108	-1.09529	6.37339e-05	-1.316	-1.09668
230206696	rs11122271	1.50676e-08	-1.3135	-1.23295	5.57042e-05	-1.31469	-1.23037	5.55662e-05	-1.31927	-1.23056
230206891	rs7529252	1.52467e-08	-1.30168	-1.23295	5.63654e-05	-1.30289	-1.23037	5.6222e-05	-1.30753	-1.23056
230206963	rs6684677	2.30647e-08	-0.898335	-1.22236	0.000101384	-0.739832	-1.20636	0.000100375	-0.751436	-1.20705
230207040	rs61825387	3.44791e-08	-1.71864	-1.96932e-10	0.000127803	-1.71462	-1.96932e-10	0.000128101	-1.71458	-1.96932e-10
230207294	rs7531895	1.51587e-08	-1.30761	-1.23281	5.59957e-05	-1.30881	-1.23103	5.58565e-05	-1.31342	-1.23119
230207297	rs78166680	1.40479e-07	-1.19797e-10	-0.313934	0.000451194	-1.19797e-10	-0.453216	0.000452488	-1.19797e-10	-0.452637
230207349	rs7531967	1.5251e-08	-1.30168	-1.23267	5.65533e-05	-1.30289	-1.22704	5.6404e-05	-1.30753	-1.22733
230207406	rs1474926	2.31629e-08	-0.913945	-1.2025	0.000109419	-0.692003	-1.17792	0.000108263	-0.703935	-1.1789
230207433	rs1474925	2.14491e-08	-0.993518	-1.1998	0.00010036	-0.78204	-1.17431	9.93488e-05	-0.793439	-1.17532
230207462	rs12240271	1.65618e-08	-1.21894	-1.23296	6.13242e-05	-1.22026	-1.22868	6.11383e-05	-1.22533	-1.22893
230207475	rs1555291	1.98103e-08	-1.04013	-1.23267	7.34333e-05	-1.04166	-1.22708	7.3147e-05	-1.04756	-1.22736
230207847	rs149204826	1.0529e-07	-0.602278	-1.96932e-10	0.000306308	-0.84052	-1.96932e-10	0.000306606	-0.841835	-1.96932e-10
230208372	rs2883025	1.34012e-08	-1.49178	-1.17187	5.87881e-05	-1.31963	-1.17155	5.85814e-05	-1.32518	-1.17181
230208497	rs1358768	1.56833e-08	-1.2843	-1.2221	5.86485e-05	-1.28553	-1.20802	5.84707e-05	-1.29027	-1.20861
230208852	rs12046584	1.86568e-08	-1.43511	-0.897676	7.03759e-05	-1.47702	-0.834245	7.01069e-05	-1.48082	-0.836554
230209313	rs13375918	4.16949e-08	-1.52862	-1.96932e-10	0.000153556	-1.53105	-1.96932e-10	0.000153869	-1.5313	-1.96932e-10
230209790	rs6684432	1.58597e-08	-1.30127	-1.19394	8.23542e-05	-0.958175	-1.19591	8.18566e-05	-0.966334	-1.1961
230209958	rs12045104	1.71855e-08	-1.49436	-0.920567	6.48419e-05	-1.5301	-0.863064	6.46286e-05	-1.53346	-0.865284
230210076	rs10864677	1.67679e-08	-1.2884	-1.15113	6.18305e-05	-1.3254	-1.11531	6.16214e-05	-1.32984	-1.11655
230210365	rs6684422	1.67164e-08	-1.27922	-1.16339	8.78115e-05	-0.920977	-1.16894	8.72543e-05	-0.929386	-1.16919
230210597	rs115319772	4.45118e-08	-1.46324	-1.96932e-10	0.000168043	-1.44089	-1.96932e-10	0.000168368	-1.44125	-1.96932e-10
230210601	rs144548279	3.59453e-08	-1.677	-1.96932e-10	0.000134754	-1.66166	-1.96932e-10	0.000135087	-1.66148	-1.96932e-10
230211243	rs72758262	3.6474e-08	-1.16873	-0.493667	8.55568e-05	-1.65184	-0.464088	8.57216e-05	-1.65104	-0.465256
230211245	rs6541267	3.04787e-08	-1.29376	-0.548207	0.000528203	0.133685	-0.429318	0.00052533	0.126588	-0.42996
230211398	rs6673349	2.60255e-08	-0.915516	-1.0844	6.9179e-05	-1.27147	-1.05695	6.94097e-05	-1.27027	-1.0571
230211427	rs141023867	2.1148e-07	0.0951361	-1.96932e-10	0.000941113	0.281951	-1.96932e-10	0.000942845	0.281503	-1.96932e-10
230211432	rs74145438	4.83749e-08	-0.900161	-0.479854	0.000207541	-0.789216	-0.440569	0.000207168	-0.792772	-0.441097
230211473	rs6683205	2.81277e-06	3.73194	-1.04901	0.00167003	1.97667	-1.12118	0.00167857	1.97941	-1.12111
230211477	rs79708765	1.13914e-08	-1.60226	-1.22388	4.0237e-05	-1.64859	-1.22173	4.03021e-05	-1.64924	-1.22175
230211766	rs55693299	1.07632e-08	-1.72334	-1.15952	3.97071e-05	-1.68707	-1.19651	3.98103e-05	-1.6868	-1.19648
230211794	rs12048446	1.31807e-08	-1.52615	-1.15409	5.34528e-05	-1.49005	-1.09626	5.365e-05	-1.4885	-1.09642
230212174	rs192410760	5.09868e-08	-1.32743	-1.96932e-10	0.000132987	-1.67486	-1.96932e-10	0.000133221	-1.67539	-1.96932e-10
230212206	rs77281993	5.68256e-08	-1.19797e-10	-1.21901	0.000206885	-1.19797e-10	-1.23295	0.00020736	-1.19797e-10	-1.23294
230212316	rs78785136	6.46009e-08	-1.19797e-10	-1.09077	0.000224996	-1.19797e-10	-1.14903	0.000225582	-1.19797e-10	-1.14872
230212484	rs1358769	1.62905e-08	-1.23693	-1.23149	4.10271e-05	-1.71026	-1.14061	4.11342e-05	-1.71008	-1.14048
230212533	rs11122275	6.44544e-08	-0.0360484	-1.05699	4.95322e-05	-1.5294	-1.13309	4.95913e-05	-1.53041	-1.13318
230212581	rs13376257	2.9455e-08	-1.23877	-0.637363	6.99225e-05	-1.7105	-0.607227	7.00229e-05	-1.71086	-0.607716
230212663	rs80343667	9.35226e-08	-1.19797e-10	-0.720793	0.000368769	-1.19797e-10	-0.654942	0.000369603	-1.19797e-10	-0.654969
230212750	rs76027333	9.55016e-08	-1.19797e-10	-0.699852	0.00037706	-1.19797e-10	-0.632709	0.000377913	-1.19797e-10	-0.632736
230213017	rs60498942	3.46737e-08	-0.931926	-0.781089	5.88159e-05	-1.72344	-0.767265	5.8934e-05	-1.72326	-0.767724
230213711	rs71654313	3.7515e-08	-1.63425	-1.96932e-10	0.000132374	-1.67948	-1.96932e-10	0.000132701	-1.6793	-1.96932e-10
230213793	rs7534687	1.03261e-07	-1.19797e-10	-0.62174	0.000409577	-1.19797e-10	-0.549987	0.000410503	-1.19797e-10	-0.550016
230213823	rs112535056	9.71207e-08	-1.19797e-10	-0.683041	0.000383843	-1.19797e-10	-0.614878	0.000384711	-1.19797e-10	-0.614906
230214308	rs78807750	2.73764e-08	-0.778357	-1.17096	4.16956e-05	-1.66966	-1.16505	4.18013e-05	-1.66945	-1.16502
230214319	rs910820	1.57127e-08	-1.72706	-0.777469	0.000118508	-0.899875	-0.890258	0.000118458	-0.902816	-0.890021
230214340	rs79506637	7.75289e-08	-1.19797e-10	-0.908345	0.00030175	-1.19797e-10	-0.855513	0.000302435	-1.19797e-10	-0.855534
230215254	rs117628680	7.98048e-08	-1.19797e-10	-0.879412	0.000315565	-1.19797e-10	-0.810747	0.000316275	-1.19797e-10	-0.810787
230215838	rs144456748	1.24099e-07	-1.19797e-10	-0.437913	0.000399031	-1.19797e-10	-0.576073	0.00039998	-1.19797e-10	-0.575986
230215962	rs115930103	3.42537e-08	-1.7252	-1.96932e-10	0.000140019	-1.62333	-1.96932e-10	0.000140276	-1.62379	-1.96932e-10
230216651	rs117004990	9.40862e-08	-1.19797e-10	-0.714784	0.00037113	-1.19797e-10	-0.64856	0.00037197	-1.19797e-10	-0.648587
230216686	rs77192722	9.15724e-08	-1.19797e-10	-0.741866	0.0003606	-1.19797e-10	-0.677342	0.000361416	-1.19797e-10	-0.677369
230217090	rs111902793	7.26993e-08	-1.19797e-10	-0.972664	0.000284804	-1.19797e-10	-0.913312	0.000285446	-1.19797e-10	-0.913347
230217482	rs118120922	9.78647e-08	-1.19797e-10	-0.675409	0.000278044	-1.19797e-10	-0.937333	0.000278634	-1.19797e-10	-0.937501
230217787	rs12741077	3.54848e-08	-1.68989	-1.96932e-10	0.000129521	-1.70127	-1.96932e-10	0.000129834	-1.70114	-1.96932e-10
230217788	rs75291324	7.10428e-08	-0.0513553	-0.944357	6.61382e-05	-1.43997	-0.933401	6.63466e-05	-1.43875	-0.933761
230217799	rs7515561	1.92544e-08	-1.0757	-1.22556	3.69886e-05	-1.7226	-1.2319	3.7069e-05	-1.72272	-1.2319
230218466	rs16850868	1.07157e-07	-1.66817	1.08347	0.000380601	-1.65363	1.03027	0.000381566	-1.65335	1.03023
230218472	rs75121342	1.84521e-08	-1.42585	-0.917971	5.55591e-05	-1.64283	-0.904837	5.56829e-05	-1.64297	-0.904756
230218837	rs528524695	8.53555e-08	-1.19797e-10	-0.812171	0.00033456	-1.19797e-10	-0.752295	0.000335318	-1.19797e-10	-0.75232
230218921	rs117774185	7.37944e-08	-1.19797e-10	-0.957712	0.000286062	-1.19797e-10	-0.908905	0.000286711	-1.19797e-10	-0.908925
230219455	rs72648054	2.61939e-07	0.309116	-1.96932e-10	0.00041935	-0.526405	-1.96932e-10	0.000420577	-0.525772	-1.96932e-10
230219470	rs16850871	2.7128e-08	-0.824358	-1.13407	4.24962e-05	-1.58279	-1.23291	4.26171e-05	-1.58224	-1.23291
230219697	rs72648056	9.84079e-08	-1.71811	1.04824	0.000419655	-1.52112	0.995445	0.000420769	-1.52072	0.995408
230219754	rs72648057	3.58111e-08	-1.68074	-1.96932e-10	0.000135529	-1.65593	-1.96932e-10	0.000135891	-1.65555	-1.96932e-10
230220311	rs16850873	6.11728e-08	-1.19797e-10	-1.14529	0.000214808	-1.19797e-10	-1.19537	0.000215341	-1.19797e-10	-1.19518
230220920	rs117854333	7.70677e-08	-1.19797e-10	-0.914312	0.000299814	-1.19797e-10	-0.861949	0.000300494	-1.19797e-10	-0.86197
230221068	rs117950511	6.72343e-08	-1.19797e-10	-1.05081	0.000260981	-1.19797e-10	-1.00066	0.000261571	-1.19797e-10	-1.00069
230221165	rs11122300	1.00144e-07	0.411034	-1.06342	5.27692e-05	-1.45195	-1.14723	5.28418e-05	-1.45276	-1.14734
230221345	rs117881895	8.22826e-08	-1.19797e-10	-0.848836	0.000321685	-1.19797e-10	-0.791539	0.000322414	-1.19797e-10	-0.791563
230221405	rs16850875	1.87201e-08	-1.4523	-0.877095	5.98376e-05	-1.61033	-0.863144	5.99712e-05	-1.61048	-0.863058
230221606	rs77057189	3.78498e-08	-1.62537	-1.96932e-10	0.000141966	-1.60953	-1.96932e-10	0.000142354	-1.60909	-1.96932e-10
230221783	rs12023543	2.17495e-08	-1.13446	-1.04495	4.88177e-05	-1.68537	-0.991652	4.89477e-05	-1.685	-0.991647
230222213	rs16850877	9.98647e-08	-1.72234	1.06716	0.000511962	-1.34101	1.01414	0.000513396	-1.34046	1.01411
230222862	rs75348872	1.01104e-07	-1.7237	1.08085	0.000448191	-1.48757	1.02768	0.000449394	-1.48714	1.02764
230222924	rs35941759	1.4191e-08	-1.69334	-0.913046	5.48704e-05	-1.50388	-1.05626	5.50112e-05	-1.50378	-1.05608
230223241	rs16850878	1.16992e-07	-0.889725	0.392837	0.000183247	-1.72581	0.371535	0.00018356	-1.72587	0.371014
230223352	rs74347400	8.80022e-08	-1.66156	0.879922	0.000309649	-1.6588	0.829126	0.000310445	-1.65848	0.82909
230223419	rs79920943	1.03818e-07	-1.72485	1.10849	0.00046534	-1.47734	1.055	0.000466593	-1.4769	1.05496
230224367	rs76104940	1.05927e-07	-1.72552	1.12927	0.000478428	-1.47015	1.07554	0.000479719	-1.4697	1.0755
230224534	rs113638586	1.12554e-07	-1.72658	1.19102	0.000516339	-1.45494	1.13659	0.00051774	-1.45448	1.13655
230224644	rs80135353	1.16012e-07	-1.72422	1.21892	0.000515982	-1.48321	1.16417	0.000517369	-1.48278	1.16413
230224668	rs182630887	3.67741e-07	-1.19797e-10	0.648383	0.00226268	-1.19797e-10	1.15919	0.00227094	-1.19797e-10	1.16055
230224699	rs4846831	1.126e-07	-1.19797e-10	-0.535154	0.000260918	-1.19797e-10	-1.0009	0.00026158	-1.19797e-10	-1.00066
230226386	rs7513659	4.12209e-08	-0.671726	-0.868324	6.17808e-05	-1.54773	-0.893786	6.19577e-05	-1.54701	-0.893934
230226746	rs10495293	1.86153e-08	-1.36058	-0.974431	4.59227e-05	-1.7081	-1.03005	4.60302e-05	-1.70807	-1.03004
230227117	rs2038396	2.55719e-08	-1.07199	-0.945515	5.58139e-05	-1.71339	-0.829703	5.59489e-05	-1.71333	-0.829635
230227123	rs190996646	8.89441e-08	-1.19797e-10	-0.770987	0.000360259	-1.19797e-10	-0.678288	0.000360974	-1.19797e-10	-0.678594
230227166	rs112827553	6.93675e-08	-1.01958	-1.96932e-10	0.000475079	-0.401631	-1.96932e-10	0.000475074	-0.403928	-1.96932e-10
230227208	rs12029443	4.14372e-07	1.03156	-0.263788	4.73901e-05	-1.72358	-0.983123	4.75063e-05	-1.72359	-0.982951
230228222	rs150104347	9.50928e-08	-0.704142	-1.96932e-10	0.000147217	-1.5732	-1.96932e-10	0.000147486	-1.57367	-1.96932e-10
230228692	rs7520308	0.00242843	9.57568	-0.131915	0.000384264	0.113791	-0.727573	0.000385603	0.114834	-0.727425
230228799	rs7536663	0.0024798	9.57105	-0.106354	0.000380983	0.0878514	-0.710208	0.000382301	0.0888662	-0.710058
230228980	rs7520640	0.00233742	9.49005	-0.0844848	0.000394999	0.109047	-0.695277	0.000396363	0.110056	-0.695125
230229324	rs7519655	0.00123112	9.03775	-0.273312	0.000282425	-0.0998923	-0.821805	0.000283384	-0.0989248	-0.821673
230230169	rs73105889	0.0147652	11.7803	-0.531471	4.01634e-05	-1.68643	-1.18573	4.02693e-05	-1.68616	-1.18565
230230372	rs67215573	0.0200684	12.1198	-0.564151	4.13705e-05	-1.64983	-1.19271	4.14851e-05	-1.64943	-1.19264
230230759	rs7523343	8.69914e-07	1.61269	-0.103295	5.1013e-05	-1.66029	-0.972743	5.11085e-05	-1.66094	-0.972513
230231016	rs59631998	3.3295e-07	-1.19797e-10	0.548998	0.000396937	-1.19797e-10	-0.581335	0.00039802	-1.19797e-10	-0.580896
230231149	rs76904440	5.67116e-08	-1.22102	-1.96932e-10	0.000128648	-1.70803	-1.96932e-10	0.000128967	-1.70784	-1.96932e-10
230231215	rs74445827	3.94624e-08	-1.58365	-1.96932e-10	0.000126267	-1.72671	-1.96932e-10	0.000126548	-1.72678	-1.96932e-10
230231256	rs10779824	1.35741e-08	-1.43435	-1.21648	0.00020212	-0.268901	-0.987347	0.000202398	-0.269737	-0.987427
230231546	rs2057231	0.0172824	12.0192	-0.613023	4.02335e-05	-1.66382	-1.20659	4.03423e-05	-1.66346	-1.20654
230231575	rs74965501	6.58565e-08	-1.19797e-10	-1.07152	0.000222675	-1.19797e-10	-1.1594	0.000223235	-1.19797e-10	-1.15917
230231636	rs2057232	6.73165e-07	1.34439	-0.0913906	5.50542e-05	-1.5886	-0.968195	5.514e-05	-1.58953	-0.967994
230231782	rs78412685	1.03067e-06	2.79371	-1.11474	7.0396e-05	-1.27844	-1.03254	7.05088e-05	-1.27914	-1.03252
230232080	rs7529009	0.0182434	12.0788	-0.618477	4.02264e-05	-1.66288	-1.20771	4.03348e-05	-1.66253	-1.20765
230232241	rs910821	1.20297e-08	-1.55574	-1.21588	0.000315126	0.171198	-0.983339	0.000315503	0.170182	-0.983415
230232317	rs79424459	1.14028e-07	-0.522549	-1.96932e-10	0.000143341	-1.59988	-1.96932e-10	0.000143595	-1.60041	-1.96932e-10
230232320	rs77034196	4.69376e-08	-0.260037	-1.15014	6.88058e-05	-1.11385	-1.21998	6.8988e-05	-1.1135	-1.21996
230232790	rs2057233	0.0127567	11.7007	-0.598159	3.90698e-05	-1.69606	-1.2037	3.91708e-05	-1.69583	-1.20364
230233014	rs2057234	0.0159551	11.9324	-0.606128	3.94826e-05	-1.68393	-1.20532	3.95862e-05	-1.68365	-1.20527
230233864	rs7519536	0.0131233	11.7554	-0.624511	3.89511e-05	-1.69337	-1.20944	3.90518e-05	-1.69312	-1.20939
230234084	rs7530960	0.0129828	11.7464	-0.626208	3.90944e-05	-1.69094	-1.20819	3.91967e-05	-1.69067	-1.20813
230234267	rs60961548	1.41147e-07	-0.789113	0.479919	9.86909e-05	-1.35349	-0.61963	9.91098e-05	-1.35204	-0.619133
230234761	rs56041113	1.66866e-07	0.952148	-1.09395	5.41629e-05	-1.55011	-1.023	5.4294e-05	-1.55017	-1.02281
230235032	rs12726525	1.26604e-08	-1.54377	-1.17675	0.000333829	0.111611	-0.866095	0.000334191	0.110552	-0.866238
230235609	rs78493600	8.70375e-08	-1.19797e-10	-0.792657	0.000261927	-1.19797e-10	-0.997045	0.000262548	-1.19797e-10	-0.996964
230236011	rs11122314	0.0150157	11.8774	-0.611744	3.93013e-05	-1.68698	-1.20687	3.94039e-05	-1.68671	-1.20682
230236137	rs12404425	0.0141265	11.8163	-0.611744	3.91733e-05	-1.69025	-1.20687	3.92752e-05	-1.68999	-1.20682
230236320	rs182028010	4.67685e-08	-1.41379	-1.96932e-10	0.00012972	-1.69973	-1.96932e-10	0.000129963	-1.70015	-1.96932e-10
230236352	rs61825389	6.114e-08	-1.19797e-10	-1.14583	0.000210086	-1.19797e-10	-1.21759	0.000210571	-1.19797e-10	-1.21758
230236401	rs7537621	0.0131535	11.7007	-0.567527	3.9313e-05	-1.69606	-1.19749	3.9415e-05	-1.69583	-1.19743
230236505	rs6541274	0.0138928	11.7554	-0.567527	3.94191e-05	-1.69337	-1.19749	3.95217e-05	-1.69312	-1.19743
230236986	rs149755449	8.24044e-08	-1.19797e-10	-0.847357	0.00033637	-1.19797e-10	-0.746902	0.000337049	-1.19797e-10	-0.74717
230237083	rs76834158	2.59718e-07	0.300602	-1.96932e-10	0.000137041	-1.64483	-1.96932e-10	0.000137531	-1.64355	-1.96932e-10
230237103	rs11122316	0.000951663	9.26715	-0.760178	3.82316e-05	-1.72185	-1.1996	3.83173e-05	-1.72195	-1.19955
230237142	rs10864687	0.00990744	11.5019	-0.652143	3.84479e-05	-1.70026	-1.21555	3.85449e-05	-1.70007	-1.2155
230237167	rs10864688	0.0115755	11.5885	-0.583062	3.88797e-05	-1.70267	-1.20197	3.89796e-05	-1.70246	-1.2019
230237176	rs12126814	1.27758e-08	-1.53096	-1.18048	0.000313972	0.0588723	-0.874682	0.000314386	0.058006	-0.874783
230237282	rs10746509	0.0118444	11.6429	-0.614541	3.87177e-05	-1.70027	-1.20854	3.88173e-05	-1.70005	-1.20849
230237377	rs72758273	3.29746e-07	1.45678	-0.917456	6.45454e-05	-1.636	-0.761747	6.46723e-05	-1.63658	-0.761482
230237540	rs10864690	0.011626	11.5885	-0.578701	3.88561e-05	-1.70267	-1.20257	3.89561e-05	-1.70246	-1.20251
230237964	rs183766520	4.12621e-08	-1.53905	-1.96932e-10	0.000126386	-1.72577	-1.96932e-10	0.000126663	-1.72587	-1.96932e-10
230238063	rs1998068	0.015173	11.8802	-0.604157	3.91992e-05	-1.68859	-1.20786	3.93019e-05	-1.68832	-1.20781
230238152	rs11584251	9.80551e-07	1.62912	-1.96932e-10	0.00191733	0.993577	-1.96932e-10	0.00192645	0.996037	-1.96932e-10
230238507	rs1998067	1.78824e-05	5.63381	-1.10123	7.48793e-05	-1.27524	-0.973995	7.50121e-05	-1.27585	-0.973905
230238569	rs1998066	0.0115905	11.6352	-0.628514	3.86557e-05	-1.69787	-1.21254	3.87552e-05	-1.69765	-1.21249
230238797	rs77041642	1.24748e-07	-1.19797e-10	-0.432703	0.000381769	-1.19797e-10	-0.620296	0.000382662	-1.19797e-10	-0.620247
230238821	rs12035297	1.34108e-08	-1.52451	-1.13842	0.000336889	0.0396448	-0.785003	0.000337344	0.0387832	-0.785079
230239257	rs2883027	0.0180326	12.0947	-0.646029	3.9459e-05	-1.67439	-1.21546	3.95632e-05	-1.6741	-1.21541
230239259	rs3811489	0.0169561	12.0332	-0.646029	3.93114e-05	-1.67814	-1.21546	3.94148e-05	-1.67785	-1.21541
230239628	rs4582798	0.0159594	11.9736	-0.647067	3.90572e-05	-1.68425	-1.21584	3.91594e-05	-1.68397	-1.21579
230239629	rs61825390	3.76191e-08	-1.63148	-1.96932e-10	0.000126191	-1.72732	-1.96932e-10	0.000126479	-1.72732	-1.96932e-10
230240450	rs10864691	0.0170614	12.0289	-0.635563	3.9254e-05	-1.68109	-1.21396	3.93572e-05	-1.68081	-1.21391
230240469	rs10864692	0.0167595	12.0289	-0.653417	3.91335e-05	-1.68109	-1.21704	3.92361e-05	-1.68081	-1.217
230240755	rs12032088	2.37959e-05	5.86802	-1.04974	8.84122e-05	-1.17058	-0.912521	8.85601e-05	-1.17131	-0.91241
230241114	rs868287	1.30291e-08	-1.51739	-1.17442	0.000318843	0.0679741	-0.868388	0.00031924	0.0669897	-0.868446
230241124	rs868288	0.000930531	8.51833	-0.0338168	0.000359973	-0.147008	-0.532075	0.000361131	-0.146286	-0.531874
230241154	rs7527527	7.85548e-05	7.19287	-1.18031	5.02087e-05	-1.71625	-0.932678	5.03118e-05	-1.71641	-0.932753
230241400	rs1474839	2.30423e-05	5.78003	-0.993944	9.0291e-05	-1.2321	-0.829974	9.04451e-05	-1.23273	-0.829931
230241456	rs1967707	0.0122133	11.6808	-0.621802	3.86476e-05	-1.69919	-1.21144	3.87468e-05	-1.69896	-1.21139
230241839	rs11583591	1.79698e-05	5.58339	-1.04594	7.86982e-05	-1.30106	-0.898436	7.88368e-05	-1.30162	-0.898397
230241977	rs17381050	3.65631e-07	0.642628	-1.96932e-10	0.000178128	-1.38261	-1.96932e-10	0.000178406	-1.38334	-1.96932e-10
230242323	rs61825391	4.15792e-08	-0.357391	-1.174	6.09663e-05	-1.22526	-1.22953	6.11298e-05	-1.22487	-1.22953
230242361	rs115896542	6.88429e-08	-1.02717	-1.96932e-10	0.000135201	-1.65835	-1.96932e-10	0.000135463	-1.6587	-1.96932e-10
230242395	rs67093013	3.06353e-07	1.44365	-0.977908	6.13412e-05	-1.63351	-0.815151	6.14557e-05	-1.6341	-0.81498
230242580	rs12751815	1.28244e-08	-1.50396	-1.20369	0.000283087	0.0295346	-0.948894	0.000283444	0.0285608	-0.948945
230242755	rs4412597	0.0193162	12.146	-0.628493	3.95813e-05	-1.67407	-1.21269	3.96863e-05	-1.67376	-1.21263
230242818	rs56390540	1.90801e-07	0.896979	-0.904742	6.73226e-05	-1.56409	-0.791525	6.74877e-05	-1.56415	-0.791305
230242962	rs2078219	0.0191997	12.146	-0.634545	3.95379e-05	-1.67407	-1.21378	3.96427e-05	-1.67376	-1.21373
230243074	rs76816696	6.93026e-08	0.183208	-1.20372	3.91178e-05	-1.66644	-1.2321	3.92493e-05	-1.66536	-1.23211
230243106	rs4846897	2.63241e-05	5.96054	-1.04129	8.89381e-05	-1.18494	-0.89223	8.9087e-05	-1.1856	-0.892191
230243837	rs910498	0.019208	12.146	-0.634112	3.95466e-05	-1.67407	-1.21356	3.96515e-05	-1.67376	-1.21351
230243882	rs144590424	3.88065e-08	-1.60041	-1.96932e-10	0.000233479	-1.11202	-1.96932e-10	0.000233544	-1.11403	-1.96932e-10
230243883	rs910499	3.19648e-05	6.14241	-1.02901	9.40638e-05	-1.13585	-0.885289	9.42257e-05	-1.13653	-0.885173
230244141	rs79434418	3.43312e-08	-1.72294	-1.96932e-10	0.000139478	-1.6272	-1.96932e-10	0.000139766	-1.62743	-1.96932e-10
230244337	rs12564901	0.0181708	12.0904	-0.634112	3.94128e-05	-1.67746	-1.21356	3.9517e-05	-1.67716	-1.21351
230244458	rs910500	0.0193022	12.146	-0.629217	3.9601e-05	-1.67407	-1.21219	3.9706e-05	-1.67376	-1.21214
230244869	rs910501	2.00218e-05	5.69428	-1.0487	8.07144e-05	-1.27207	-0.902125	8.08578e-05	-1.27262	-0.902086
230244966	rs12732392	1.25816e-08	-1.51345	-1.2133	0.00029371	0.0884347	-0.970953	0.000294111	0.0876087	-0.97105
230245015	rs56230791	0.0184951	12.0904	-0.616419	3.95549e-05	-1.67746	-1.20996	3.96597e-05	-1.67716	-1.2099
230245200	rs1022663	2.12362e-05	5.31416	-0.60969	0.000101056	-1.00418	-0.945258	0.000101425	-1.00295	-0.945123
230245301	rs113737337	1.04991e-06	1.7683	-0.0708346	5.1161e-05	-1.66075	-0.969389	5.12568e-05	-1.66136	-0.969192
230245436	rs1963152	0.0180616	12.0904	-0.640136	3.93706e-05	-1.67746	-1.21464	3.94745e-05	-1.67716	-1.21458
230245739	rs113068259	3.87132e-08	-1.60282	-1.96932e-10	0.000127232	-1.7191	-1.96932e-10	0.000127481	-1.71944	-1.96932e-10
230245900	rs11585739	0.0181708	12.0904	-0.634112	3.94128e-05	-1.67746	-1.21356	3.9517e-05	-1.67716	-1.21351
230246454	rs11806744	0.0181629	12.0904	-0.634545	3.94041e-05	-1.67746	-1.21378	3.95082e-05	-1.67716	-1.21373
230246576	rs60031901	4.28607e-07	-1.19797e-10	0.801546	0.000464658	-1.19797e-10	-0.423812	0.00046594	-1.19797e-10	-0.423342
230246686	rs12566812	6.75543e-08	-1.19797e-10	-1.04606	0.000259466	-1.19797e-10	-1.00649	0.000260033	-1.19797e-10	-1.00659
230246806	rs880328	0.0249821	12.4092	-0.634545	4.02352e-05	-1.65659	-1.21378	4.03437e-05	-1.65623	-1.21373
230246886	rs880329	0.0253024	12.4092	-0.621802	4.03294e-05	-1.65659	-1.21144	4.04383e-05	-1.65623	-1.21139
230247123	rs12724775	1.25322e-08	-1.52135	-1.20935	0.000300551	0.0974986	-0.956994	0.000300971	0.0967078	-0.957094
230247369	rs10489614	0.0237584	12.3463	-0.621802	4.01527e-05	-1.66098	-1.21144	4.02607e-05	-1.66063	-1.21139
230247564	rs6659923	1.93272e-05	5.66104	-1.05077	7.98328e-05	-1.28027	-0.904903	7.99751e-05	-1.28082	-0.904864
230247932	rs116115779	3.07593e-06	2.77237	-1.96932e-10	0.000490283	-0.370129	-1.96932e-10	0.000490762	-0.371439	-1.96932e-10
230248266	rs6697219	0.0200794	12.227	-0.670814	3.95024e-05	-1.66893	-1.21982	3.96073e-05	-1.66861	-1.21978
230248739	rs7550262	8.63693e-07	1.54134	-0.0391218	5.37441e-05	-1.62507	-0.955805	5.38374e-05	-1.62583	-0.955596
230249435	rs754265	0.0282583	12.5123	-0.614418	4.10594e-05	-1.64297	-1.20712	4.11706e-05	-1.6426	-1.20707
230249695	rs147231029	6.28898e-08	-1.19797e-10	-1.11761	0.000239608	-1.19797e-10	-1.08611	0.000240136	-1.19797e-10	-1.08619
230250182	rs754666	0.0281539	12.5099	-0.615704	4.10827e-05	-1.64319	-1.20634	4.11942e-05	-1.64282	-1.20629
230250297	rs754665	0.00957989	11.3989	-0.582742	3.90151e-05	-1.70084	-1.20033	3.91151e-05	-1.70062	-1.20027
230250676	rs4846832	0.0284112	12.516	-0.612673	4.09212e-05	-1.64673	-1.20673	4.10321e-05	-1.64637	-1.20668
230251314	rs10864696	0.000176486	6.93474	-0.112735	9.49025e-05	-1.00157	-1.0107	9.51116e-05	-1.00185	-1.0105
230251507	rs12565365	0.0284112	12.516	-0.612673	4.09212e-05	-1.64673	-1.20673	4.10321e-05	-1.64637	-1.20668
230251620	rs140435684	6.30116e-08	-1.19797e-10	-1.11568	0.000240131	-1.19797e-10	-1.08393	0.00024066	-1.19797e-10	-1.08401
230251823	rs4846833	0.00739285	10.6539	-0.0968728	0.000601475	0.528478	-0.694205	0.000603754	0.529867	-0.6941
230251885	rs76633174	6.57743e-08	-1.19797e-10	-1.07277	0.000228317	-1.19797e-10	-1.13438	0.000228835	-1.19797e-10	-1.1344
230252218	rs4846898	0.0320112	12.6542	-0.631575	4.15789e-05	-1.62702	-1.2105	4.16929e-05	-1.62661	-1.21046
230252950	rs12078342	0.0202175	12.1946	-0.631575	3.98606e-05	-1.66922	-1.2105	3.99662e-05	-1.66891	-1.21046
230253034	rs12083455	0.0203528	12.1946	-0.6249	3.99127e-05	-1.66922	-1.2092	4.00185e-05	-1.66891	-1.20915
230253225	rs61825393	3.99759e-08	-1.57072	-1.96932e-10	0.000126484	-1.725	-1.96932e-10	0.000126769	-1.72503	-1.96932e-10
230253247	rs7512794	0.0200754	12.1946	-0.638626	3.9807e-05	-1.66922	-1.21185	3.99124e-05	-1.66891	-1.21181
230253300	rs7520068	0.0334525	12.7172	-0.650528	4.1653e-05	-1.62169	-1.21405	4.17675e-05	-1.62127	-1.21401
230253378	rs61524247	1.60817e-07	0.8198	-0.998529	6.83658e-05	-1.48327	-0.856972	6.84715e-05	-1.4842	-0.856782
230253406	rs7549029	0.0312252	12.6542	-0.656434	4.13882e-05	-1.62702	-1.2151	4.15015e-05	-1.62661	-1.21506
230253911	rs61493428	3.8866e-07	-1.19797e-10	0.70371	0.000434431	-1.19797e-10	-0.491076	0.000435629	-1.19797e-10	-0.490608
230254434	rs6541284	2.58228e-07	1.08028	-0.785431	7.20295e-05	-1.44194	-0.846094	7.22298e-05	-1.4415	-0.846042
230254718	rs11586439	5.29882e-05	6.60989	-0.991066	0.000112698	-1.00416	-0.836238	0.000112885	-1.00491	-0.836115
230255131	rs60415639	2.01161e-07	1.01354	-0.968431	6.80595e-05	-1.54137	-0.803363	6.81745e-05	-1.54215	-0.803174
230255373	rs77743839	3.84616e-07	-1.19797e-10	0.693251	0.00043163	-1.19797e-10	-0.497544	0.00043282	-1.19797e-10	-0.497078
230255630	rs55637646	9.71704e-06	4.44915	-0.526507	0.000103534	-1.70966	-0.215549	0.000103794	-1.70986	-0.215128
230255784	rs56407636	9.30397e-06	4.3803	-0.501103	0.000106863	-1.70845	-0.185108	0.000107132	-1.70865	-0.184681
230255859	rs12086717	0.0203555	12.1795	-0.609654	4.01573e-05	-1.66691	-1.2054	4.02636e-05	-1.6666	-1.20535
230256098	rs114514985	1.55954e-07	0.752025	-0.961461	7.42553e-05	-1.46311	-0.794493	7.43695e-05	-1.46405	-0.794301
230256154	rs12087833	0.000221502	7.28607	-0.236873	9.97114e-05	-0.897385	-1.06545	9.99272e-05	-0.897692	-1.06527
230256283	rs75207964	2.12077e-06	2.40054	-1.96932e-10	0.00055153	-0.252417	-1.96932e-10	0.000552748	-0.252498	-1.96932e-10
230256316	rs145918196	6.86009e-08	-1.03069	-1.96932e-10	0.000171473	-1.42068	-1.96932e-10	0.000171702	-1.42164	-1.96932e-10
230257162	rs80034450	3.49808e-08	-1.7042	-1.96932e-10	0.00013284	-1.67597	-1.96932e-10	0.000133157	-1.67587	-1.96932e-10
230257475	rs55697424	1.79626e-07	0.830733	-0.89885	7.87145e-05	-1.49077	-0.708517	7.88347e-05	-1.49168	-0.708363
230257574	rs75486962	1.60604e-07	0.41066	-0.590717	0.000168577	-0.748933	-0.688785	0.000168751	-0.750198	-0.688775
230257918	rs56023960	1.79954e-07	0.809843	-0.876135	8.0892e-05	-1.48436	-0.687638	8.10194e-05	-1.48529	-0.687424
230257922	rs75272564	4.16571e-07	-1.19797e-10	0.77306	0.000454788	-1.19797e-10	-0.445281	0.000456041	-1.19797e-10	-0.444816
230258437	rs57358662	4.12163e-07	-1.19797e-10	0.762423	0.000451769	-1.19797e-10	-0.451942	0.000453013	-1.19797e-10	-0.451478
230258704	rs12041751	5.6305e-08	-1.19797e-10	-1.22821	0.000212203	-1.19797e-10	-1.20757	0.000212699	-1.19797e-10	-1.20752
230259718	rs12733302	2.91214e-08	-0.875857	-1.01166	6.7315e-05	-1.6951	-0.660628	6.74695e-05	-1.69496	-0.660762
230259882	rs116537941	1.46124e-07	-0.274538	-1.96932e-10	0.00019991	-1.26724	-1.96932e-10	0.000200411	-1.26703	-1.96932e-10
230259971	rs12733702	1.0037e-07	-0.650129	-1.96932e-10	0.000140158	-1.62234	-1.96932e-10	0.000140431	-1.62268	-1.96932e-10
230260222	rs58480936	3.76767e-07	-1.19797e-10	0.672631	0.000427255	-1.19797e-10	-0.507732	0.000428424	-1.19797e-10	-0.507285
230260810	rs1406929	0.000323548	7.75904	-0.33093	8.13682e-05	-1.06166	-1.10447	8.15321e-05	-1.06209	-1.10431
230261815	rs77945324	3.94619e-07	-1.19797e-10	0.718924	0.000450741	-1.19797e-10	-0.454219	0.000452021	-1.19797e-10	-0.453671
230261929	rs56292648	1.73462e-07	0.629793	-0.732828	0.000100583	-1.4243	-0.529837	0.000100717	-1.42533	-0.529751
230261961	rs61825395	4.41519e-08	-0.309519	-1.16184	6.30071e-05	-1.19611	-1.22575	6.31767e-05	-1.19572	-1.22575
230263068	rs78703903	1.96579e-06	3.54098	-1.21633	7.48662e-05	-1.07645	-1.17296	7.49781e-05	-1.07725	-1.17295
230263373	rs12086347	1.4974e-08	-1.36367	-1.18902	0.000175975	-0.487896	-0.906872	0.000176256	-0.488514	-0.906949
230263468	rs55979588	3.63054e-07	-1.19797e-10	0.635555	0.000418833	-1.19797e-10	-0.52764	0.000419983	-1.19797e-10	-0.527186
230263605	rs12045647	0.000445872	7.91603	-0.167242	0.000125198	-0.701846	-1.03337	0.00012546	-0.702239	-1.03317
230263737	rs12046567	0.000482103	8.00176	-0.174841	0.000128312	-0.673763	-1.03688	0.00012858	-0.674162	-1.03668
230263835	rs2144296	2.97824e-06	2.36248	0.377609	0.0023233	1.43366	-0.248023	0.00232614	1.43225	-0.247686
230263844	rs2144297	2.95364e-06	2.36248	0.369314	0.00232162	1.43366	-0.248748	0.00232451	1.43225	-0.248386
230263906	rs11122360	0.000520643	8.08356	-0.179741	0.000131286	-0.646727	-1.041	0.000131559	-0.647131	-1.04081
230263959	rs11122361	0.000512698	8.08356	-0.195118	0.000130569	-0.646727	-1.04648	0.000130842	-0.647131	-1.04628
230264056	rs61825396	2.88698e-08	-0.746786	-1.14941	4.91798e-05	-1.44819	-1.22144	4.93068e-05	-1.4479	-1.22144
230264062	rs7538126	8.1967e-08	0.0850153	-0.937694	8.68248e-05	-1.07906	-1.02216	8.69531e-05	-1.07987	-1.02216
230264607	rs10864699	1.6856e-08	-1.20491	-1.22938	0.000118968	-0.719187	-1.06707	0.000119171	-0.719738	-1.0671
230264619	rs6667736	1.53943e-05	4.69677	-0.314013	9.16352e-05	-1.26703	-0.78027	9.19416e-05	-1.26622	-0.780021
230264748	rs12567442	3.13808e-06	3.81436	-1.02198	0.000122917	-0.846202	-0.907399	0.000123118	-0.846873	-0.907386
230265342	rs7541570	2.04138e-08	-1.01485	-1.22793	9.14452e-05	-0.98574	-1.06363	9.15964e-05	-0.986288	-1.06372
230265677	rs60506249	4.43688e-08	-1.35317	-0.11329	6.01843e-05	-1.53667	-0.931033	6.03221e-05	-1.53689	-0.930815
230266006	rs77788414	2.37677e-07	-1.19797e-10	0.211918	0.000341378	-1.19797e-10	-0.732121	0.000342277	-1.19797e-10	-0.731778
230266459	rs61825397	1.08282e-05	4.89565	-0.864734	0.000107613	-1.13822	-0.748349	0.0001082	-1.13541	-0.748004
230267209	rs1884578	6.14892e-07	2.09425	-0.9318	4.51857e-05	-1.61761	-1.13672	4.53209e-05	-1.617	-1.13663
230267223	rs7544981	3.60061e-07	-0.404039	1.03132	0.00392946	0.767887	0.943259	0.00394108	0.768894	0.942916
230267224	rs55921197	1.08505e-05	4.89565	-0.862682	0.000107867	-1.13822	-0.745995	0.000108455	-1.13541	-0.74565
230267512	rs111372768	5.80125e-08	-1.19797e-10	-1.19834	0.000212058	-1.19797e-10	-1.20825	0.000212548	-1.19797e-10	-1.20823
230267690	rs1884577	6.93057e-07	2.20075	-0.918633	4.67818e-05	-1.58847	-1.13115	4.69249e-05	-1.5878	-1.13106
230269281	rs10746512	1.19749e-08	-1.61824	-1.15794	3.72453e-05	-1.721	-1.22659	3.73262e-05	-1.72111	-1.22659
230269422	rs11584679	1.42162e-05	5.13683	-0.833694	0.000120002	-1.06477	-0.712834	0.000120678	-1.0618	-0.712477
230269720	rs10864703	2.4501e-08	-0.837457	-1.22282	7.88301e-05	-1.14401	-1.05381	7.89642e-05	-1.14456	-1.05384
230269949	rs150934840	3.88394e-07	-0.27267	0.975695	0.00485667	1.00955	0.913451	0.00486986	1.01035	0.913071
230269980	rs12040171	1.76445e-07	1.10184	-1.18783	0.000241042	0.00846929	-1.08861	0.000241705	0.00891675	-1.0886
230270393	rs11122378	1.57466e-05	5.23005	-0.824667	0.000124834	-1.03559	-0.702537	0.000125546	-1.03255	-0.702176
230270576	rs11122379	1.48842e-05	5.1689	-0.819844	0.000123136	-1.05478	-0.697042	0.000123833	-1.05178	-0.696679
230270891	rs191843539	6.66606e-08	-1.05938	-1.96932e-10	0.000141656	-1.61171	-1.96932e-10	0.000141908	-1.61222	-1.96932e-10
230270895	rs61825399	1.12369e-05	4.86425	-0.796286	0.000115273	-1.14756	-0.670256	0.000115901	-1.14478	-0.669885
230271111	rs61825400	1.79684e-05	5.32393	-0.786552	0.000134307	-1.00577	-0.659213	0.000135083	-1.00267	-0.658838
230271130	rs78781397	2.88127e-06	3.82575	-1.11876	0.000109025	-0.844318	-1.02922	0.00010921	-0.844944	-1.02918
230271255	rs61825402	1.48286e-05	5.1689	-0.823585	0.00012223	-1.05478	-0.704426	0.000122925	-1.05178	-0.70404
230271441	rs61825403	1.57642e-05	5.19783	-0.791334	0.000128349	-1.04572	-0.664637	0.000129079	-1.04271	-0.664264
230271567	rs61578524	1.48313e-05	5.13683	-0.791334	0.000125927	-1.06477	-0.664637	0.000126639	-1.0618	-0.664264
230271616	rs12140497	1.35746e-07	0.872171	-1.22038	0.000139854	-0.408747	-1.21577	0.000140109	-0.409212	-1.21577
230271634	rs57601092	1.63607e-07	-1.19797e-10	-0.161526	0.000277691	-1.19797e-10	-0.938602	0.000278398	-1.19797e-10	-0.938349
230271678	rs60263715	1.62225e-07	-1.19797e-10	-0.170012	0.000276959	-1.19797e-10	-0.941242	0.000277661	-1.19797e-10	-0.940999
230271688	rs10779827	1.13238e-08	-1.66012	-1.17197	3.80725e-05	-1.70342	-1.22219	3.81512e-05	-1.70365	-1.22219
230272063	rs1973943	1.0379e-08	-1.71688	-1.20233	3.82734e-05	-1.71711	-1.20325	3.83541e-05	-1.71728	-1.20325
230272295	rs6659554	2.04791e-07	1.20779	-1.1448	0.000338276	0.0946394	-0.83589	0.000339446	0.095775	-0.83586
230272380	rs6659658	3.58873e-07	1.82137	-1.1974	0.000319729	0.165179	-0.962818	0.000320342	0.164774	-0.962784
230272624	rs11807834	0.0658392	13.0677	-0.323927	0.000744662	0.0667372	-0.0189186	0.000749411	0.0703296	-0.0184418
230272688	rs6541292	1.78591e-08	-1.72088	-0.6556	5.92521e-05	-1.42593	-1.05738	5.93906e-05	-1.42608	-1.05719
230272690	rs10864704	3.96355e-07	1.63517	-0.911859	8.86289e-05	-0.999058	-1.0816	8.89509e-05	-0.997835	-1.08148
230272695	rs10864705	3.62971e-07	1.55493	-0.919602	8.49505e-05	-1.03615	-1.0869	8.52563e-05	-1.03495	-1.08678
230272763	rs80258856	5.82579e-08	-1.19797e-10	-1.19412	0.000212819	-1.19797e-10	-1.20467	0.000213312	-1.19797e-10	-1.20464
230272865	rs11807860	1.26027e-07	0.807978	-1.23048	3.75252e-05	-1.71567	-1.22443	3.76199e-05	-1.71542	-1.22445
230272885	rs11807861	1.48325e-08	-1.71581	-0.846366	6.83375e-05	-1.57248	-0.76817	6.84054e-05	-1.57364	-0.768307
230272925	rs11122383	1.28867e-08	-1.55123	-1.15157	5.8087e-05	-1.27026	-1.23291	5.81574e-05	-1.27134	-1.23291
230273019	rs79502055	1.67517e-08	-1.72739	-0.713104	4.80718e-05	-1.53708	-1.15533	4.81998e-05	-1.53681	-1.15523
230273213	rs56411650	1.57908e-06	2.45709	-0.351487	0.000435607	-0.128075	-0.360296	0.000436952	-0.127624	-0.359952
230273428	rs7518206	1.13186e-08	-1.65199	-1.18055	4.58667e-05	-1.67284	-1.06653	4.59811e-05	-1.67267	-1.0665
230273866	rs6681172	4.54187e-07	1.82241	-0.962899	4.40971e-05	-1.62925	-1.14946	4.42255e-05	-1.62874	-1.14936
230274046	rs11122385	7.9024e-07	2.47656	-1.06322	0.0002363	-0.0237453	-1.07626	0.000236863	-0.0234179	-1.0765
230274169	rs34393196	1.36455e-08	-1.51183	-1.13375	0.00015273	-0.303701	-1.23274	0.000152914	-0.304783	-1.23274
230274186	rs6675914	1.74474e-08	-1.62477	-0.775035	7.17087e-05	-1.3196	-0.972905	7.19472e-05	-1.31864	-0.972829
230274228	rs148455795	8.75598e-08	-0.786673	-1.96932e-10	0.000170654	-1.42547	-1.96932e-10	0.000170963	-1.42595	-1.96932e-10
230274396	rs4846901	1.07043e-06	2.91608	-1.19926	6.04248e-05	-1.49177	-0.971943	6.06113e-05	-1.49087	-0.972049
230274414	rs11587292	5.85948e-07	2.04664	-0.932402	0.000260799	-0.0515198	-0.949844	0.000261374	-0.0512864	-0.95016
230274484	rs4846902	1.0336e-06	2.88714	-1.20533	5.89982e-05	-1.49825	-0.989352	5.91798e-05	-1.49736	-0.989454
230274630	rs73109853	2.22756e-07	-1.19797e-10	0.147084	0.000727691	-1.19797e-10	0.0247647	0.000728959	-1.19797e-10	0.0242184
230274807	rs4846834	1.03927e-06	2.91563	-1.22835	5.6959e-05	-1.44585	-1.07693	5.71396e-05	-1.44488	-1.07702
230274867	rs12042234	1.69468e-06	3.17784	-1.00159	0.000102088	-1.0289	-0.91038	0.000102239	-1.02958	-0.910506
230275389	rs12043070	4.92583e-06	3.31386	-0.0706092	0.000297506	-1.04145	0.171773	0.00029793	-1.04212	0.171584
230275443	rs6684537	6.4434e-07	2.15433	-0.945094	0.000276842	0.0204939	-0.962159	0.000277456	0.0207322	-0.962468
230275676	rs61826561	5.56929e-07	2.02385	-0.960413	0.00024586	-0.0666897	-0.99366	0.000246522	-0.0664574	-0.993492
230275677	rs75420491	1.52064e-08	-1.63715	-0.900126	6.47657e-05	-1.32838	-1.06595	6.49861e-05	-1.32735	-1.06587
230275697	rs41513546	6.20455e-07	2.06138	-0.88992	0.000274472	-0.0416922	-0.908572	0.000275071	-0.0414581	-0.90891
230275916	rs80203588	4.76662e-06	3.28774	-0.0773444	0.000292717	-1.05106	0.165156	0.000293155	-1.05173	0.165034
230276190	rs59041076	1.65841e-08	-1.63845	-0.812095	6.89149e-05	-1.33015	-1.00209	6.91506e-05	-1.32912	-1.00199
230276267	rs189850644	5.48683e-08	-1.25406	-1.96932e-10	0.000138992	-1.63069	-1.96932e-10	0.000139282	-1.6309	-1.96932e-10
230276860	rs145620085	6.05039e-08	-1.19797e-10	-1.15629	0.000238736	-1.19797e-10	-1.08975	0.000239295	-1.19797e-10	-1.0897
230276971	rs35375692	8.62556e-07	2.40493	-0.904021	0.00034236	0.193032	-0.92228	0.000343182	0.193473	-0.922612
230277024	rs1079251	3.47273e-08	-1.71147	-1.96932e-10	0.000149474	-1.55799	-1.96932e-10	0.000149886	-1.55753	-1.96932e-10
230277115	rs12145728	1.72277e-08	-1.21227	-1.20021	0.000130628	-0.519073	-1.17368	0.000130773	-0.520259	-1.17368
230277121	rs59092558	3.88001e-08	-1.05927	-0.541308	0.000137457	-0.857192	-0.784611	0.000137875	-0.856516	-0.784539
230277133	rs56085304	7.28e-07	2.05867	-0.727364	0.000270756	-0.204885	-0.759008	0.000271501	-0.20474	-0.758694
230277580	rs12117086	9.06754e-08	0.100306	-0.852016	8.05095e-05	-1.19775	-0.978987	8.06448e-05	-1.19832	-0.979023
230277627	rs872237	3.39669e-08	-1.14572	-0.587888	0.000109992	-1.68603	-0.178672	0.000110239	-1.6862	-0.17855
230278291	rs7543050	1.33984e-08	-1.49913	-1.16474	3.99489e-05	-1.66271	-1.2148	4.00306e-05	-1.66297	-1.21479
230278488	rs78428815	5.67492e-08	-1.19797e-10	-1.22035	0.00021142	-1.19797e-10	-1.21127	0.000211909	-1.19797e-10	-1.21124
230278826	rs6541294	1.35878e-08	-1.46794	-1.18188	4.02881e-05	-1.64564	-1.22341	4.03692e-05	-1.64593	-1.2234
230278892	rs6690424	1.3393e-08	-1.48803	-1.17623	3.99444e-05	-1.65674	-1.22088	4.00256e-05	-1.65701	-1.22087
230278979	rs6681042	1.34352e-08	-1.48803	-1.17308	4.00002e-05	-1.65674	-1.21949	4.00814e-05	-1.65701	-1.21948
230279011	rs6674744	1.34537e-08	-1.47513	-1.18461	4.00802e-05	-1.64965	-1.22458	4.0161e-05	-1.64994	-1.22457
230279058	rs6665258	1.33248e-08	-1.48803	-1.18134	3.98528e-05	-1.65674	-1.22318	3.99337e-05	-1.65701	-1.22317
230279067	rs6665260	1.32272e-08	-1.49373	-1.18299	3.9702e-05	-1.65982	-1.22389	3.97829e-05	-1.66008	-1.22388
230279090	rs6682741	1.3171e-08	-1.49799	-1.18299	3.93455e-05	-1.66884	-1.22389	3.94269e-05	-1.66907	-1.22388
230279169	rs6665367	1.3068e-08	-1.49997	-1.18886	3.94748e-05	-1.66316	-1.22629	3.95554e-05	-1.66341	-1.22628
230279319	rs4846903	1.82466e-08	-1.70283	-0.652185	0.0001107	-1.12808	-0.730204	0.000110794	-1.12956	-0.730165
230279410	rs4846904	1.28691e-08	-1.51286	-1.19131	3.89249e-05	-1.67625	-1.22723	3.90057e-05	-1.67647	-1.22722
230279411	rs11122395	1.32347e-08	-1.59933	-1.07682	8.76195e-05	-1.08146	-1.01065	8.77857e-05	-1.08199	-1.01051
230279582	rs4846905	1.25619e-08	-1.50614	-1.22219	4.05641e-05	-1.70693	-1.1553	4.06551e-05	-1.70705	-1.15522
230280114	rs6678475	3.22825e-05	5.12329	-1.96932e-10	0.0193041	3.30296	-1.96932e-10	0.0193171	3.30135	-1.96932e-10
230280198	rs2144298	1.33581e-08	-1.47513	-1.19175	3.99676e-05	-1.64965	-1.22739	4.00482e-05	-1.64994	-1.22738
230280259	rs11122400	2.63958e-08	-0.760297	-1.22549	0.000102961	-0.700787	-1.22998	0.000103104	-0.701683	-1.22998
230280366	rs2144299	1.24218e-08	-1.51799	-1.22155	4.0491e-05	-1.71042	-1.15361	4.05824e-05	-1.71053	-1.15354
230280513	rs2180078	1.3381e-08	-1.47513	-1.19003	3.99744e-05	-1.64965	-1.22722	4.0055e-05	-1.64994	-1.22721
230280522	rs6686680	1.34693e-08	-1.46855	-1.19003	4.01214e-05	-1.64598	-1.22722	4.02021e-05	-1.64627	-1.22721
230280696	rs115047514	3.50027e-08	-1.70357	-1.96932e-10	0.000209772	-1.21909	-1.96932e-10	0.000209722	-1.22162	-1.96932e-10
230280854	rs78891266	7.0501e-08	0.0883932	-1.09176	0.000118372	-0.814891	-0.976388	0.000118689	-0.814721	-0.976168
230281068	rs11122401	2.74573e-08	-0.755391	-1.19097	0.000106446	-0.668022	-1.22946	0.000106589	-0.668969	-1.22945
230281156	rs4846835	2.87637e-08	-1.02725	-0.872636	4.72291e-05	-1.6927	-1.0174	4.73401e-05	-1.69258	-1.01746
230281316	rs4846836	1.33831e-08	-1.48803	-1.17697	3.99047e-05	-1.65674	-1.22188	3.99859e-05	-1.65701	-1.22186
230281501	rs4846837	3.17817e-08	-0.901563	-0.898541	4.74881e-05	-1.6673	-1.03733	4.7601e-05	-1.66716	-1.03738
230281618	rs4846838	1.31036e-08	-1.50009	-1.18601	4.36962e-05	-1.70506	-1.08279	4.37955e-05	-1.70519	-1.08268
230281698	rs6541295	3.53737e-08	-0.515939	-1.17709	5.44145e-05	-1.35543	-1.21305	5.45137e-05	-1.35592	-1.21303
230281953	rs6541296	1.37603e-08	-1.45514	-1.18207	4.05543e-05	-1.63839	-1.22408	4.06355e-05	-1.63869	-1.22407
230282306	rs139729329	2.63944e-07	0.31674	-1.96932e-10	0.000282518	-0.921369	-1.96932e-10	0.000283305	-0.920875	-1.96932e-10
230282624	rs60264116	8.75995e-08	-1.19797e-10	-0.78622	0.000291421	-1.19797e-10	-0.890344	0.000292074	-1.19797e-10	-0.890392
230282691	rs112724739	6.92441e-08	-1.02136	-1.96932e-10	0.000175813	-1.39569	-1.96932e-10	0.00017614	-1.39612	-1.96932e-10
230282707	rs6693579	3.60375e-08	-0.504175	-1.17026	5.49992e-05	-1.3489	-1.2089	5.50993e-05	-1.34939	-1.20887
230282853	rs6686054	1.38251e-08	-1.46855	-1.16396	4.05763e-05	-1.64598	-1.21594	4.06583e-05	-1.64627	-1.21593
230282997	rs11122405	1.4026e-08	-1.4483	-1.16978	4.09396e-05	-1.63446	-1.21855	4.10214e-05	-1.63477	-1.21854
230283506	rs6541297	1.76243e-08	-1.50064	-0.889078	5.07685e-05	-1.6702	-0.967635	5.0891e-05	-1.67043	-0.967279
230283533	rs60099055	5.66463e-08	-1.19797e-10	-1.22217	0.000212242	-1.19797e-10	-1.20739	0.000212732	-1.19797e-10	-1.20737
230283647	rs57012367	5.67359e-08	-1.19797e-10	-1.22059	0.000211756	-1.19797e-10	-1.20968	0.000212244	-1.19797e-10	-1.20966
230283764	rs1997947	1.38112e-08	-1.47513	-1.15839	4.05525e-05	-1.64965	-1.21286	4.06347e-05	-1.64994	-1.21284
230284257	rs4846906	1.31467e-08	-1.49396	-1.18886	4.35575e-05	-1.70312	-1.08792	4.36561e-05	-1.70325	-1.08781
230284375	rs6692319	1.41953e-08	-1.46189	-1.1442	4.12664e-05	-1.64223	-1.20284	4.13494e-05	-1.64252	-1.20282
230284531	rs117450816	7.05329e-08	0.073438	-1.07635	0.000119566	-0.825484	-0.955759	0.000119888	-0.825315	-0.95553
230284703	rs4846907	1.27411e-08	-1.49396	-1.2202	4.09307e-05	-1.70312	-1.15012	4.10221e-05	-1.70325	-1.15004
230284817	rs28663131	5.75035e-08	-1.19797e-10	-1.20715	0.000209208	-1.19797e-10	-1.22178	0.000209689	-1.19797e-10	-1.22177
230284924	rs4846839	1.40097e-08	-1.45514	-1.16411	4.08926e-05	-1.63839	-1.21578	4.09746e-05	-1.63869	-1.21576
230285056	rs4846908	2.94696e-08	-0.707927	-1.16771	0.000108816	-0.654573	-1.22088	0.000108985	-0.655314	-1.22088
230285185	rs77518635	1.07898e-07	-1.19797e-10	-0.577813	0.000411017	-1.19797e-10	-0.546478	0.000411891	-1.19797e-10	-0.546639
230285372	rs4846909	1.38676e-08	-1.47513	-1.15431	4.06396e-05	-1.64965	-1.21071	4.0722e-05	-1.64994	-1.2107
230285629	rs73109895	9.08e-08	-1.19797e-10	-0.750336	0.000298248	-1.19797e-10	-0.867186	0.000298924	-1.19797e-10	-0.867211
230286016	rs35498929	1.49643e-08	-1.51728	-1.03605	5.22131e-05	-1.4739	-1.13588	5.23136e-05	-1.47417	-1.13597
230286220	rs115126145	3.59636e-08	-1.67649	-1.96932e-10	0.000143232	-1.60064	-1.96932e-10	0.000143505	-1.60103	-1.96932e-10
230286647	rs1998065	1.39161e-08	-1.46189	-1.16407	4.08281e-05	-1.64223	-1.21351	4.09098e-05	-1.64252	-1.21351
230287128	rs1998064	1.34849e-08	-1.54215	-1.11527	0.000151682	-0.511648	-1.03168	0.000152028	-0.511911	-1.03142
230287276	rs34351083	1.57595e-08	-1.37686	-1.12469	4.69945e-05	-1.61553	-1.09955	4.7106e-05	-1.61563	-1.09937
230287517	rs6658942	1.39881e-08	-1.48162	-1.13916	4.0913e-05	-1.65324	-1.20042	4.09957e-05	-1.65351	-1.20042
230289550	rs79613204	5.78928e-08	-1.19797e-10	-1.2004	0.000208411	-1.19797e-10	-1.2256	0.00020889	-1.19797e-10	-1.22559
230290069	rs7547269	4.83915e-08	-0.153593	-1.22608	4.74239e-05	-1.47527	-1.23072	4.75202e-05	-1.47554	-1.23071
230290118	rs7551742	1.40051e-08	-1.4913	-1.12827	4.00194e-05	-1.68481	-1.19094	4.01016e-05	-1.68505	-1.19093
230290254	rs10864722	2.30924e-08	-0.924769	-1.19472	7.46918e-05	-1.02191	-1.22983	7.48156e-05	-1.02254	-1.22983
230291373	rs12410903	8.63472e-08	-1.19797e-10	-0.800619	0.000285525	-1.19797e-10	-0.910783	0.000286172	-1.19797e-10	-0.910806
230291441	rs4846910	1.30927e-08	-1.46348	-1.22346	4.0947e-05	-1.69769	-1.15514	4.10377e-05	-1.69783	-1.15508
230291618	rs72760066	1.32994e-08	-1.61162	-1.05966	8.34412e-05	-1.15071	-0.990259	8.35868e-05	-1.1514	-0.990112
230291790	rs73111911	6.86562e-08	-1.19797e-10	-1.02988	0.000236813	-1.19797e-10	-1.09784	0.000237348	-1.19797e-10	-1.09787
230291868	rs2352723	1.34381e-08	-1.42963	-1.23127	4.02719e-05	-1.68566	-1.1838	4.03598e-05	-1.68582	-1.18374
230291953	rs4846911	1.33719e-08	-1.72698	-0.938861	7.25276e-05	-1.28757	-0.993571	7.26213e-05	-1.2886	-0.993544
230292310	rs141536572	6.61618e-08	-1.19797e-10	-1.06689	0.0002491	-1.19797e-10	-1.04726	0.000249704	-1.19797e-10	-1.04712
230292499	rs1555289	1.39212e-08	-1.39342	-1.23216	4.00726e-05	-1.66461	-1.20981	4.01574e-05	-1.66482	-1.20978
230292577	rs72760067	1.47871e-08	-1.65806	-0.907183	0.000108855	-1.0609	-0.814199	0.000109048	-1.0616	-0.814006
230293037	rs10779833	2.53759e-08	-0.950889	-1.0743	7.5592e-05	-1.11287	-1.12689	7.56923e-05	-1.11383	-1.12689
230293043	rs79625496	1.27616e-07	-1.19797e-10	-0.409967	0.000408534	-1.19797e-10	-0.552536	0.000409464	-1.19797e-10	-0.55255
230293530	rs4631704	3.12363e-08	-0.80241	-1.015	0.000950718	1.1014	-0.809291	0.000950235	1.09844	-0.809127
230293777	rs11122446	1.01855e-08	-1.72597	-1.21207	0.000155657	-0.392145	-1.12531	0.000155843	-0.393201	-1.12535
230293780	rs72760071	1.04913e-08	-1.72735	-1.1811	0.000130297	-0.530336	-1.16496	0.00013046	-0.531391	-1.16494
230293858	rs12122834	5.22918e-08	-0.0750244	-1.22713	7.09026e-05	-1.1011	-1.20271	7.09779e-05	-1.10223	-1.2028
230294185	rs910502	1.41026e-07	-0.431808	0.121757	0.000223698	-1.18577	0.0309515	0.000224098	-1.18675	0.031433
230294432	rs140355963	5.84532e-08	-1.19797e-10	-1.19077	0.00021105	-1.19797e-10	-1.21302	0.000211527	-1.19797e-10	-1.21305
230294648	rs6541298	3.47995e-08	-1.70939	-1.96932e-10	0.000170069	-1.42891	-1.96932e-10	0.000170446	-1.42898	-1.96932e-10
230294715	rs4846913	3.69356e-08	-0.96835	-0.68147	0.00124515	0.969886	-0.407989	0.00124463	0.967185	-0.407989
230294916	rs2144300	3.88531e-08	-0.912874	-0.686333	0.00137302	1.0736	-0.413939	0.00137239	1.07085	-0.413939
230294989	rs1555290	1.32616e-07	-0.507778	0.136243	0.000216064	-1.23448	0.0449455	0.000216461	-1.23542	0.0454296
230295245	rs12065546	1.67108e-07	-0.368274	0.227918	0.000258334	-1.14442	0.133561	0.000258792	-1.14544	0.134062
230295307	rs17315646	4.10584e-08	-0.96835	-0.57565	0.00132901	0.969886	-0.342807	0.00132855	0.967185	-0.342737
230295691	rs4846914	4.56009e-08	-0.997096	-0.441972	0.001458	0.913707	-0.193997	0.00145747	0.910977	-0.193918
230295745	rs143742530	4.41007e-08	-1.47252	-1.96932e-10	0.000130947	-1.69032	-1.96932e-10	0.000131236	-1.6904	-1.96932e-10
230296153	rs10864726	4.84049e-08	-0.996033	-0.383362	0.00156495	0.917475	-0.126979	0.00156447	0.9148	-0.126897
230296470	rs4846915	1.50847e-07	-0.483569	0.240841	0.000242772	-1.21905	0.146061	0.00024322	-1.22	0.146564
230296492	rs4846916	1.56649e-07	-0.457823	0.252836	0.000249694	-1.20254	0.157664	0.00025015	-1.20351	0.158169
230296975	rs56217501	1.97145e-08	-1.14879	-1.12885	4.7298e-05	-1.61903	-1.08961	4.73865e-05	-1.61947	-1.08959
230297043	rs2281722	5.6322e-08	-1.19797e-10	-1.22791	0.000218283	-1.19797e-10	-1.17932	0.00021879	-1.19797e-10	-1.17929
230297136	rs2281721	5.92692e-08	-1.13837	-0.0385387	0.00144365	0.441874	0.267942	0.00144363	0.439444	0.268076
230297429	rs2281720	5.61491e-08	-1.19797e-10	-1.23098	0.000210446	-1.19797e-10	-1.21588	0.000210932	-1.19797e-10	-1.21586
230297659	rs2281719	8.57114e-08	-1.15417	0.346157	0.00191892	0.417954	0.576453	0.00191958	0.415503	0.576958
230297778	rs2281718	8.28558e-08	-1.15423	0.312337	0.00183809	0.41113	0.540239	0.00183859	0.408619	0.540738
230297939	rs10864727	7.82741e-08	-1.15423	0.255452	0.00171822	0.41113	0.472805	0.00171861	0.408619	0.473255
230297966	rs35198744	4.11783e-08	-0.440281	-1.1008	7.22969e-05	-1.26595	-1.01838	7.23783e-05	-1.26685	-1.01865
230298285	rs2103827	2.36777e-07	-0.309925	0.518048	0.000325771	-1.20764	0.42872	0.000326378	-1.20859	0.42925
230299222	rs4846917	7.23718e-08	-0.589488	-0.38769	0.000233935	-0.849759	-0.26031	0.000234292	-0.850854	-0.259976
230299230	rs144581278	7.59165e-08	-1.19797e-10	-0.929362	0.000286033	-1.19797e-10	-0.909006	0.000286748	-1.19797e-10	-0.908794
230299500	rs6666884	1.19618e-08	-1.69748	-1.0798	0.000103241	-0.879926	-1.04812	0.000103383	-0.880825	-1.04813
230299949	rs10779835	7.40574e-08	-1.15423	0.200076	0.00161462	0.41113	0.410613	0.00161501	0.408619	0.41108
230300079	rs56200521	1.79509e-08	-1.29329	-1.07807	5.38315e-05	-1.54087	-1.03839	5.39211e-05	-1.54147	-1.03841
230300474	rs111958556	3.78867e-08	-1.62439	-1.96932e-10	0.00020031	-1.26525	-1.96932e-10	0.000200944	-1.26438	-1.96932e-10
230300481	rs11122449	1.88809e-07	0.319043	-0.337304	0.00077029	0.295536	-0.213882	0.00077137	0.294277	-0.213509
230300586	rs4846918	2.83907e-07	-0.260849	0.650499	0.000395385	-1.14306	0.557811	0.000396092	-1.14411	0.55836
230301451	rs4846919	2.75288e-07	-0.296023	0.654846	0.000375386	-1.19921	0.562049	0.000376091	-1.20017	0.5626
230301574	rs4846920	2.19358e-07	-0.377917	0.509625	0.000308723	-1.24848	0.415812	0.000309295	-1.2494	0.416292
230301729	rs35113366	3.42302e-08	-1.72589	-1.96932e-10	0.000143194	-1.60091	-1.96932e-10	0.000143505	-1.60103	-1.96932e-10
230301776	rs2296065	2.71446e-07	-0.310077	0.654846	0.0003722	-1.20773	0.562049	0.000372902	-1.20868	0.5626
230301811	rs11122450	6.82482e-08	-1.18884	0.153001	0.00143273	0.343767	0.358458	0.00143316	0.341297	0.35894
230301976	rs78938043	5.66412e-08	-1.19797e-10	-1.22226	0.000208405	-1.19797e-10	-1.22563	0.000208886	-1.19797e-10	-1.22561
230302022	rs76327346	6.31524e-08	-1.19797e-10	-1.11344	0.000224502	-1.19797e-10	-1.15123	0.000225031	-1.19797e-10	-1.15116
230302348	rs66734993	5.63134e-08	-1.19797e-10	-1.22806	0.000208679	-1.19797e-10	-1.22432	0.00020916	-1.19797e-10	-1.2243
230302521	rs4846840	7.67175e-08	-0.519141	-0.399724	0.000245176	-0.787851	-0.275283	0.000245546	-0.788984	-0.274933
230302661	rs4846841	7.7268e-08	-0.519141	-0.392574	0.000246757	-0.787851	-0.268856	0.000247133	-0.788984	-0.268488
230302906	rs11122451	1.27871e-08	-1.6696	-1.04096	9.55732e-05	-0.999552	-1.00567	9.57113e-05	-1.00038	-1.00568
230302999	rs11122452	1.28524e-08	-1.6666	-1.03887	9.47915e-05	-1.01004	-1.00339	9.4929e-05	-1.01087	-1.0034
230303150	rs10779836	6.01271e-08	-0.940439	-0.222097	0.000126779	-1.27909	-0.443581	0.000126981	-1.27991	-0.443454
230303236	rs56946451	3.14738e-08	-0.91103	-0.898809	5.22354e-05	-1.62138	-0.987976	5.23335e-05	-1.62176	-0.987997
230303512	rs6672758	8.54929e-08	-0.233951	-0.576612	0.000314771	-0.349432	-0.463834	0.000315162	-0.350774	-0.463537
230303611	rs11122453	6.64324e-08	-1.09199	0.0291846	0.0015135	0.529851	0.227214	0.00151372	0.527272	0.227654
230303684	rs6672880	1.00365e-08	-1.72724	-1.22553	0.000147468	-0.407851	-1.16365	0.000147657	-0.408907	-1.1636
230303848	rs1546954	6.91524e-08	-1.1047	0.0820189	0.00156393	0.505846	0.284001	0.0015642	0.50328	0.284449
230303905	rs77386904	7.6773e-08	-1.19797e-10	-0.918142	0.000289366	-1.19797e-10	-0.897419	0.000290091	-1.19797e-10	-0.897204
230304033	rs73111933	1.96961e-08	-1.20751	-1.07106	4.45212e-05	-1.62361	-1.14553	4.46187e-05	-1.62371	-1.14554
230304051	rs11122454	6.52604e-08	-1.14204	0.0614333	0.00143201	0.434613	0.267107	0.00143229	0.432088	0.267541
230304352	rs4846921	6.5807e-08	-1.11728	0.0450088	0.00147233	0.481971	0.247519	0.00147261	0.479419	0.247975
230304914	rs10864728	5.10364e-08	-1.09199	-0.234462	0.00113395	0.529851	-0.0614968	0.00113411	0.527272	-0.0610643
230304930	rs11122455	5.07053e-08	-1.09199	-0.240971	0.00112599	0.529851	-0.0685477	0.00112614	0.527272	-0.0681165
230304988	rs10489615	5.07053e-08	-1.09199	-0.240971	0.00112599	0.529851	-0.0685477	0.00112614	0.527272	-0.0681165
230305312	rs1321257	4.9699e-08	-1.09199	-0.261016	0.00110179	0.529851	-0.0902744	0.00110194	0.527272	-0.0898472
230305477	rs966333	5.03949e-07	-0.282874	1.24635	0.000748545	-1.08682	1.13984	0.000749965	-1.08784	1.14047
230305539	rs61030151	1.64721e-08	-1.28971	-1.16762	3.95232e-05	-1.67685	-1.21137	3.96136e-05	-1.67685	-1.21138
230305966	rs11122456	4.54576e-08	-1.13478	-0.307436	0.00096585	0.44855	-0.140654	0.000966016	0.446018	-0.140237
230306624	rs72651068	5.20634e-08	-1.30653	-1.96932e-10	0.000173055	-1.4115	-1.96932e-10	0.000173357	-1.41205	-1.96932e-10
230307182	rs4846922	4.41431e-08	-0.699667	-0.771893	0.000826773	0.685704	-0.533285	0.000826621	0.682982	-0.533035
230307222	rs4846923	2.48608e-08	-1.24049	-0.805214	0.000267018	-0.407363	-0.570434	0.000267075	-0.40967	-0.570199
230307332	rs6541299	1.47402e-08	-1.38646	-1.18196	3.86044e-05	-1.69316	-1.21858	3.86907e-05	-1.69322	-1.21858
230307397	rs2144301	1.09983e-08	-1.69655	-1.1647	0.000116894	-0.692136	-1.11171	0.00011706	-0.693062	-1.11165
230307549	rs6541300	1.50536e-08	-1.37457	-1.17281	3.89487e-05	-1.68933	-1.21354	3.90356e-05	-1.68938	-1.21354
230307697	rs10864729	9.97541e-09	-1.72707	-1.23181	0.000153285	-0.316903	-1.21591	0.000153455	-0.318096	-1.21589
230307993	rs72651070	1.00286e-06	1.65161	-1.96932e-10	0.000541885	-0.270058	-1.96932e-10	0.000542869	-0.270531	-1.96932e-10
230308122	rs72651071	9.8758e-07	1.63626	-1.96932e-10	0.00143174	0.701533	-1.96932e-10	0.00143531	0.701733	-1.96932e-10
230308384	rs12127595	1.26827e-08	-1.68407	-1.03468	4.58648e-05	-1.61724	-1.12217	4.59795e-05	-1.61692	-1.12228
230308505	rs76955118	5.88339e-08	-1.19797e-10	-1.18428	0.000216858	-1.19797e-10	-1.18587	0.000217335	-1.19797e-10	-1.18596
230308806	rs11122457	1.06744e-08	-1.7148	-1.17635	3.77483e-05	-1.72195	-1.21223	3.78341e-05	-1.72201	-1.21218
230308855	rs11122458	7.24456e-08	-1.00405	0.0278873	0.000115056	-1.6955	-0.124192	0.000115329	-1.69569	-0.123925
230308906	rs609526	1.66463e-08	-1.26973	-1.17708	0.000220632	0.00760728	-1.17622	0.000220627	0.00542874	-1.17635
230309264	rs60122995	8.81399e-07	-0.734729	2.25724	0.00137134	-1.7192	2.37763	0.00137421	-1.71925	2.37749
230309403	rs59153235	5.92311e-08	-1.40892	0.231375	0.000159145	-1.56559	0.07029	0.000159494	-1.566	0.0706037
230309481	rs611841	1.52469e-07	0.235986	-0.46802	0.000294522	-0.302488	-0.577272	0.000295015	-0.303766	-0.576608
230309619	rs590820	1.81264e-08	-1.22091	-1.14072	0.000244049	0.0721315	-1.13988	0.000244049	0.0700261	-1.14006
230309771	rs618520	1.61625e-07	0.251831	-0.425547	0.000311113	-0.288984	-0.535972	0.000311647	-0.290269	-0.53526
230310069	rs619899	1.56418e-07	0.209295	-0.415757	0.000301926	-0.326109	-0.528821	0.000302482	-0.327245	-0.528133
230310154	rs7532346	4.03717e-08	-1.56087	-1.96932e-10	0.000154336	-1.52598	-1.96932e-10	0.000154669	-1.52611	-1.96932e-10
230310280	rs7523575	1.12556e-08	-1.69017	-1.14796	4.30763e-05	-1.6105	-1.19164	4.31685e-05	-1.61072	-1.19157
230310414	rs621328	2.13219e-07	0.430739	-0.327414	0.000394346	-0.14123	-0.446654	0.000395101	-0.14233	-0.445927
230310568	rs627108	1.30948e-08	-1.54745	-1.13933	0.000110989	-0.717473	-1.13821	0.000111078	-0.718766	-1.1384
230310728	rs638097	1.69462e-07	0.277836	-0.404202	0.000332619	-0.243606	-0.51451	0.000333162	-0.244915	-0.513856
230310736	rs638112	1.70579e-07	0.277836	-0.397632	0.00033466	-0.243606	-0.508392	0.000335207	-0.244915	-0.507735
230310740	rs638116	1.6788e-07	0.261888	-0.397632	0.000330102	-0.25732	-0.508392	0.000330644	-0.258623	-0.507735
230310749	rs79249024	2.0137e-06	-0.626439	2.97517	0.00283525	-1.72249	3.10727	0.0028413	-1.72249	3.10711
230310972	rs1124110	1.08029e-08	-1.72002	-1.15915	3.84167e-05	-1.71739	-1.19923	3.85035e-05	-1.71747	-1.19918
230311176	rs1264081	1.77482e-07	0.305776	-0.3859	0.000337337	-0.242943	-0.501087	0.000337905	-0.244248	-0.500386
230311505	rs76753937	1.96198e-06	-0.62974	2.95245	0.00276101	-1.72595	3.08419	0.00276691	-1.72595	3.08403
230311677	rs637180	1.83286e-07	0.289582	-0.337528	0.00034802	-0.256775	-0.456077	0.000348616	-0.258074	-0.455354
230311849	rs78745683	1.74109e-07	-1.19797e-10	-0.0993132	0.000558326	-1.19797e-10	-0.240168	0.000560028	-1.19797e-10	-0.239412
230311918	rs648456	1.85809e-07	0.289582	-0.323859	0.000352481	-0.256775	-0.443341	0.000353086	-0.258074	-0.442612
230312294	rs6685313	3.90471e-08	-1.59423	-1.96932e-10	0.000148749	-1.56285	-1.96932e-10	0.000149071	-1.56297	-1.96932e-10
230312583	rs138035482	3.41854e-08	-1.7272	-1.96932e-10	0.00012967	-1.70012	-1.96932e-10	0.000129985	-1.69998	-1.96932e-10
230312704	rs652108	1.97055e-07	0.280081	-0.255593	0.000372291	-0.265802	-0.379635	0.000372993	-0.266962	-0.378877
230312895	rs10864730	1.25431e-08	-1.6376	-1.09222	4.44798e-05	-1.61958	-1.1505	4.45805e-05	-1.61968	-1.15042
230313258	rs76914801	5.96527e-08	-1.19797e-10	-1.17046	0.000219829	-1.19797e-10	-1.17226	0.00022031	-1.19797e-10	-1.17236
230313437	rs11122459	1.19542e-08	-1.64689	-1.13102	4.11109e-05	-1.66905	-1.17979	4.12065e-05	-1.66908	-1.17973
230313651	rs671682	2.03265e-07	0.322032	-0.266515	0.000382308	-0.229048	-0.389838	0.000382969	-0.230359	-0.389085
230313662	rs666718	2.03265e-07	0.322032	-0.266515	0.000382308	-0.229048	-0.389838	0.000382969	-0.230359	-0.389085
230313911	rs678050	2.03265e-07	0.322032	-0.266515	0.000382308	-0.229048	-0.389838	0.000382969	-0.230359	-0.389085
230314245	rs73111966	3.29329e-08	-1.61216	-0.152366	0.000127228	-1.42518	-0.293948	0.000127577	-1.42546	-0.293218
230314283	rs143883078	8.42996e-08	-1.19797e-10	-0.824618	0.000290856	-1.19797e-10	-0.892283	0.000291528	-1.19797e-10	-0.892264
230314291	rs2748115	2.08585e-07	0.339987	-0.258638	0.000391092	-0.213689	-0.382479	0.000391767	-0.215008	-0.381723
230314396	rs57992758	2.08585e-07	0.339987	-0.258638	0.000391092	-0.213689	-0.382479	0.000391767	-0.215008	-0.381723
230314527	rs681106	2.19576e-08	-1.08725	-1.08264	0.000226313	-0.0616264	-1.08157	0.000226545	-0.0626622	-1.0818
230314930	rs12037200	1.18852e-08	-1.65923	-1.12447	4.08391e-05	-1.67947	-1.176	4.09341e-05	-1.6795	-1.17593
230314954	rs585361	2.05498e-07	0.322032	-0.255593	0.000386229	-0.229048	-0.379635	0.000386899	-0.230359	-0.378877
230315183	rs11122460	1.22099e-08	-1.63331	-1.12345	4.18222e-05	-1.6574	-1.17428	4.19195e-05	-1.65744	-1.17421
230315242	rs586712	2.03783e-07	0.305776	-0.247717	0.000383713	-0.242943	-0.372275	0.000384382	-0.244248	-0.371514
230315768	rs604769	1.73842e-08	-1.28643	-1.117	0.000151455	-0.429069	-1.11576	0.000151592	-0.430235	-1.11597
230315908	rs12075378	1.24935e-08	-1.60601	-1.12777	4.37462e-05	-1.60927	-1.17744	4.38436e-05	-1.6094	-1.17737
230316189	rs606587	1.75534e-08	-1.28377	-1.10998	0.000148653	-0.454799	-1.1087	0.000148799	-0.455886	-1.10892
230316444	rs607553	2.10126e-07	0.322032	-0.233319	0.000394355	-0.229048	-0.358814	0.000395043	-0.230359	-0.358047
230317018	rs636810	2.06738e-07	0.305776	-0.233319	0.000388913	-0.242943	-0.358814	0.000389594	-0.244248	-0.358047
230317298	rs189575478	6.21425e-08	-1.19797e-10	-1.12957	0.000237737	-1.19797e-10	-1.09395	0.000238266	-1.19797e-10	-1.09401
230317530	rs115526761	1.86899e-07	-1.19797e-10	-0.0284249	0.000596662	-1.19797e-10	-0.173761	0.000598496	-1.19797e-10	-0.17298
230317687	rs650253	1.80591e-08	-1.28643	-1.07891	0.000157448	-0.429069	-1.07695	0.000157584	-0.430235	-1.0772
230317820	rs650808	2.06538e-07	0.289582	-0.218091	0.000389073	-0.256775	-0.34457	0.000389759	-0.258074	-0.343797
230317941	rs12078347	3.23775e-08	-0.564507	-1.21702	6.69992e-05	-1.14299	-1.21744	6.71967e-05	-1.14224	-1.21754
230318266	rs75111809	5.01227e-08	-1.34452	-1.96932e-10	0.000161692	-1.47942	-1.96932e-10	0.000162045	-1.47952	-1.96932e-10
230318402	rs653523	2.06538e-07	0.289582	-0.218091	0.000389073	-0.256775	-0.34457	0.000389759	-0.258074	-0.343797
230318807	rs6662573	1.88918e-07	-1.19797e-10	-0.017681	0.000598981	-1.19797e-10	-0.169882	0.000600834	-1.19797e-10	-0.169081
230319632	rs2181528	5.77675e-08	-1.19797e-10	-1.20257	0.000215828	-1.19797e-10	-1.19063	0.000216303	-1.19797e-10	-1.19072
230319646	rs184569164	7.50351e-08	-0.941039	-1.96932e-10	0.000316076	-0.809131	-1.96932e-10	0.000316262	-0.81083	-1.96932e-10
230320028	rs2748116	1.8727e-08	-1.17956	-1.14947	0.000166931	-0.29914	-1.14839	0.000167093	-0.300273	-1.14857
230320156	rs2748117	2.23736e-07	0.289582	-0.138111	0.00041311	-0.256775	-0.284623	0.000413867	-0.258074	-0.28378
230320338	rs73111985	1.62261e-06	-0.9476	3.0804	0.00316682	-1.71875	3.21412	0.00317352	-1.71876	3.21396
230320428	rs677990	2.29114e-07	0.305776	-0.130549	0.000421822	-0.242943	-0.277585	0.000422594	-0.244248	-0.276739
230320600	rs678578	2.21827e-07	0.273452	-0.130549	0.000410339	-0.270544	-0.277585	0.000411095	-0.271837	-0.276739
230320647	rs145913078	3.48932e-08	-1.7067	-1.96932e-10	0.000126188	-1.72734	-1.96932e-10	0.000126478	-1.72733	-1.96932e-10
230321019	rs674256	2.1988e-07	1.06537	-0.931288	0.000563429	0.684286	-0.915357	0.000564614	0.683812	-0.915069
230321492	rs12038714	1.07268e-07	-1.47933	0.89567	0.000265175	-1.65645	0.671725	0.000265865	-1.65645	0.672042
230322067	rs66815418	2.31184e-06	-0.86117	3.34797	0.00412215	-1.72673	3.48575	0.00413088	-1.72674	3.48558
230322122	rs598203	2.18423e-07	0.239784	-0.112347	0.000405543	-0.299251	-0.260635	0.000406298	-0.300531	-0.259781
230322552	rs115554867	7.18094e-08	-0.98498	-1.96932e-10	0.000300495	-0.85968	-1.96932e-10	0.000300835	-0.860838	-1.96932e-10
230322708	rs600845	2.32052e-07	0.276657	-0.0886929	0.000493797	-0.124395	-0.238593	0.00049475	-0.125616	-0.237729
230322747	rs584751	2.43948e-08	-1.00014	-1.06449	0.000313158	0.244392	-1.0628	0.000313445	0.243273	-1.06305
230323310	rs66984364	1.13853e-07	-1.44872	0.924636	0.000276933	-1.65337	0.712033	0.000277652	-1.65343	0.712396
230323622	rs58762588	3.47799e-08	-1.70996	-1.96932e-10	0.000134096	-1.66655	-1.96932e-10	0.000134426	-1.66639	-1.96932e-10
230323668	rs12565844	1.19038e-07	-1.43571	0.956158	0.000283968	-1.65985	0.743603	0.0002847	-1.65991	0.743945
230323701	rs78515443	1.1651e-08	-1.62468	-1.17892	3.86575e-05	-1.69863	-1.21174	3.87456e-05	-1.69865	-1.21173
230324067	rs611229	2.21792e-08	-1.10293	-1.05691	0.000220811	-0.112623	-1.05518	0.000221059	-0.113531	-1.05544
230324119	rs627702	2.2618e-07	0.255782	-0.0934472	0.000418414	-0.285616	-0.243024	0.000419194	-0.286902	-0.242163
230324133	rs76807071	5.60376e-08	-1.19797e-10	-1.23297	0.000207415	-1.19797e-10	-1.23039	0.000207888	-1.19797e-10	-1.2304
230324145	rs628035	2.51186e-07	0.289582	-0.0223858	0.000460181	-0.256775	-0.176718	0.000461046	-0.258074	-0.175828
230324173	rs611701	2.53364e-07	0.289582	-0.0137498	0.000463909	-0.256775	-0.16865	0.000464782	-0.258074	-0.167757
230324364	rs612577	3.79008e-08	-0.459742	-1.16428	7.47261e-05	-1.07026	-1.18102	7.48243e-05	-1.07115	-1.18111
230324801	rs641038	1.37124e-07	0.299417	-0.637529	0.000286207	-0.263625	-0.64477	0.000286735	-0.26474	-0.644103
230325027	rs642235	2.42325e-07	0.144393	0.086892	0.000517069	-0.242448	-0.0744872	0.000518127	-0.243624	-0.0735552
230325097	rs74143120	3.46312e-08	-1.71424	-1.96932e-10	0.000132992	-1.67482	-1.96932e-10	0.000133318	-1.67467	-1.96932e-10
230326412	rs2760537	1.77537e-07	0.0820231	-0.161839	0.000387903	-0.306797	-0.297558	0.000388639	-0.307997	-0.296753
230326819	rs12409144	5.66299e-08	-1.19797e-10	-1.22246	0.000208129	-1.19797e-10	-1.22695	0.000208607	-1.19797e-10	-1.22695
230327008	rs74384584	6.9271e-08	-1.02097	-1.96932e-10	0.000270953	-0.963168	-1.96932e-10	0.00027128	-0.964249	-1.96932e-10
230327304	rs11588987	1.1056e-07	0.626412	-1.17985	6.58693e-05	-1.18668	-1.19076	6.60194e-05	-1.18673	-1.19072
230327413	rs10735522	1.35961e-07	-0.283772	-0.0628577	0.000622727	0.0342748	-0.165279	0.000622186	0.030842	-0.165003
230327461	rs73114012	6.77672e-08	-0.906816	-0.136102	0.000126488	-1.60505	-0.119922	0.000126736	-1.60541	-0.119876
230327568	rs10779837	2.06442e-08	-1.71408	-0.517484	7.54022e-05	-1.71876	-0.523518	7.5568e-05	-1.71891	-0.52346
230327678	rs10779838	8.88163e-08	-0.825493	0.0530678	0.000186141	-1.39445	0.0558449	0.000186729	-1.3939	0.0561552
230327766	rs6678450	5.78274e-08	-0.49377	-0.707763	9.04658e-05	-1.28716	-0.772977	9.08713e-05	-1.2852	-0.772757
230328217	rs6673334	1.62592e-07	-0.167752	-1.96932e-10	0.000417585	-0.530624	-1.96932e-10	0.000418919	-0.529721	-1.96932e-10
230328258	rs6663864	2.07122e-08	-1.11562	-1.11265	6.12806e-05	-1.37668	-1.07297	6.14286e-05	-1.3768	-1.07273
230328333	rs6673444	2.02476e-08	-1.13681	-1.11415	6.02277e-05	-1.39267	-1.07431	6.03733e-05	-1.39279	-1.07406
230328627	rs6541303	6.72608e-08	-0.662889	-0.387529	0.000685141	0.380606	-0.416093	0.000691428	0.385697	-0.414338
230328810	rs139917055	9.6641e-08	-0.687992	-1.96932e-10	0.000228347	-1.13425	-1.96932e-10	0.000228889	-1.13416	-1.96932e-10
230329253	rs7550158	1.81874e-08	-1.61774	-0.740523	9.89642e-05	-1.17891	-0.791445	9.92698e-05	-1.17783	-0.791724
230329397	rs11584627	3.24876e-08	-0.772671	-1.00547	0.000334355	0.262836	-1.01575	0.000335818	0.264447	-1.01528
230330054	rs72760099	1.99247e-08	-1.51429	-0.752747	7.44731e-05	-1.69837	-0.556303	7.47503e-05	-1.69828	-0.554962
230330064	rs74143122	8.92994e-08	-1.19797e-10	-0.767001	0.000387329	-1.19797e-10	-0.605839	0.000388646	-1.19797e-10	-0.604731
230330187	rs4846924	6.56553e-08	-1.13325	0.0586765	0.000205005	-1.1732	-0.0688753	0.00020621	-1.17059	-0.0679104
230330493	rs59579164	6.51313e-08	-1.16298	0.080391	0.000203356	-1.2019	-0.0482562	0.000204539	-1.19936	-0.0472827
230330617	rs111965576	3.49957e-08	-1.70377	-1.96932e-10	0.000145155	-1.58731	-1.96932e-10	0.000145535	-1.58698	-1.96932e-10
230330837	rs79408527	1.23224e-07	-0.444996	-1.96932e-10	0.000328097	-0.771802	-1.96932e-10	0.000329114	-0.770995	-1.96932e-10
230331026	rs73114019	4.76594e-08	-1.6398	0.244882	0.000515415	-0.638074	0.317934	0.000517295	-0.637155	0.31837
230331142	rs12139328	4.27748e-08	-1.50305	-1.96932e-10	0.000204927	-1.24246	-1.96932e-10	0.00020549	-1.242	-1.96932e-10
230331154	rs73114022	1.10265e-07	-1.65288	1.09677	0.00125449	-0.876929	1.4463	0.00126126	-0.876109	1.44858
230331351	rs116468576	9.3519e-08	-0.72083	-1.96932e-10	0.000184256	-1.34879	-1.96932e-10	0.000184822	-1.348	-1.96932e-10
230331410	rs1535136	3.73057e-08	-0.877748	-0.762102	0.000316755	-0.0198142	-0.787171	0.000319266	-0.0155069	-0.785867
230331537	rs77166026	6.78745e-08	-1.1714	0.130069	0.000211454	-1.21003	-0.00108157	0.00021269	-1.2075	-5.72311e-05
230332106	rs143317485	3.56219e-08	-1.68603	-1.96932e-10	0.000131756	-1.68416	-1.96932e-10	0.000132042	-1.68428	-1.96932e-10
230332354	rs4846925	3.44388e-08	-0.919859	-0.799954	0.000286769	-0.0797363	-0.8267	0.000289016	-0.0755052	-0.825414
230332414	rs58680978	6.45398e-08	-1.20617	0.114461	0.0002034	-1.23402	-0.0159175	0.000204582	-1.23153	-0.0148994
230332488	rs61563010	6.39658e-08	-1.20617	0.105527	0.000201631	-1.23402	-0.024652	0.000202795	-1.23153	-0.0236738
230332869	rs112292054	8.7132e-08	-0.791571	-1.96932e-10	0.000176521	-1.39167	-1.96932e-10	0.000177055	-1.39094	-1.96932e-10
230333093	rs139850698	4.77006e-07	0.908534	-1.96932e-10	0.001211	0.534086	-1.96932e-10	0.00121631	0.536178	-1.96932e-10
230333128	rs11808224	1.13428e-08	-1.59824	-1.23218	0.000126816	-0.489371	-1.233	0.000127254	-0.488208	-1.23301
230333130	rs7526776	1.18993e-08	-1.71781	-1.06471	6.30042e-05	-1.37617	-1.04574	6.32187e-05	-1.37586	-1.04494
230333187	rs76048791	1.69635e-08	-1.25883	-1.1691	5.81362e-05	-1.30225	-1.20007	5.83967e-05	-1.30004	-1.2001
230333737	rs143804234	3.55067e-08	-1.68927	-1.96932e-10	0.00014645	-1.57843	-1.96932e-10	0.000146735	-1.57877	-1.96932e-10
230333837	rs115435074	7.1943e-08	-0.983121	-1.96932e-10	0.000236415	-1.09952	-1.96932e-10	0.000237003	-1.09933	-1.96932e-10
230333877	rs11122463	2.46363e-08	-0.86352	-1.19125	0.000235183	0.0882606	-1.19301	0.000236062	0.0895196	-1.19282
230333887	rs12043969	7.83363e-08	-0.261535	-0.636449	0.000604786	0.295391	-0.455628	0.000607666	0.296623	-0.454396
230334349	rs12742615	2.95747e-08	-1.50866	-0.363416	0.000122638	-1.66671	-0.0891657	0.000123146	-1.66661	-0.0874177
230335303	rs75890787	5.21055e-08	-1.5958	0.290075	0.000623438	-0.494185	0.364322	0.000625756	-0.493208	0.364769
230335519	rs6679699	1.79256e-07	-1.19797e-10	-0.0701822	0.000624092	-1.19797e-10	-0.128814	0.00062621	-1.19797e-10	-0.127713
230335556	rs76499239	9.18042e-08	-0.739338	-1.96932e-10	0.000182182	-1.3601	-1.96932e-10	0.00018274	-1.35933	-1.96932e-10
230335736	rs1264091	9.59435e-08	-0.695236	-1.96932e-10	0.000223532	-1.15556	-1.96932e-10	0.000224343	-1.15423	-1.96932e-10
230335878	rs113799794	1.62536e-07	0.0750256	-0.243119	0.0021133	1.20199	-0.111095	0.00213197	1.20809	-0.11069
230335911	rs190621367	7.56633e-08	-1.19797e-10	-0.932702	0.000268874	-1.19797e-10	-0.970868	0.000269539	-1.19797e-10	-0.970686
230335953	rs145199429	9.31956e-08	-0.228144	-0.496151	0.000741975	0.334583	-0.290379	0.000745601	0.335827	-0.289036
230336287	rs4846926	1.58459e-07	0.0556039	-0.249105	0.0020485	1.17722	-0.117468	0.00206653	1.18329	-0.117065
230336965	rs4846927	1.2429e-07	-0.183995	-0.252385	0.00134128	0.758381	-0.122114	0.00135183	0.763566	-0.121748
230337634	rs116559138	9.80612e-08	-0.673404	-1.96932e-10	0.000189734	-1.31949	-1.96932e-10	0.000190323	-1.31868	-1.96932e-10
230337887	rs6677241	2.88769e-08	-1.42133	-0.474622	0.000173644	-1.14483	-0.263274	0.000174347	-1.14444	-0.261908
230339431	rs144174493	6.78927e-08	-1.19797e-10	-1.04107	0.00024856	-1.19797e-10	-1.04943	0.000249068	-1.19797e-10	-1.04968
230339868	rs12044702	3.1741e-07	-1.49927	2.00046	0.00154465	-1.65294	2.43038	0.00155567	-1.65295	2.43521
230340258	rs73114030	3.14765e-08	-1.30329	-0.506467	0.000376317	-0.238227	-0.396454	0.000378758	-0.234402	-0.396101
230340630	rs76865300	3.96414e-08	-1.57912	-1.96932e-10	0.00038894	-0.601688	-1.96932e-10	0.000390932	-0.598866	-1.96932e-10
230340792	rs6686718	5.38326e-08	-0.724196	-0.548921	0.000388321	-0.25574	-0.34754	0.000390128	-0.254689	-0.346235
230341905	rs4846928	5.70993e-08	-1.5946	0.380392	0.000207358	-1.7063	0.475631	0.000208309	-1.70621	0.477826
230342244	rs139348353	5.49373e-08	-1.2528	-1.96932e-10	0.000142275	-1.60735	-1.96932e-10	0.000142579	-1.6075	-1.96932e-10
230342261	rs6675495	2.48897e-08	-1.59525	-0.449285	0.000138659	-1.39845	-0.23465	0.000139209	-1.39816	-0.233264
230342263	rs6675496	2.40348e-08	-1.60922	-0.47027	0.000141257	-1.35618	-0.258353	0.000141788	-1.35608	-0.256984
230342280	rs6685193	2.56522e-08	-1.58164	-0.432727	0.000144312	-1.37716	-0.215973	0.000144889	-1.37686	-0.214574
230342679	rs144142869	3.51608e-08	-1.69906	-1.96932e-10	0.000149443	-1.5582	-1.96932e-10	0.000149863	-1.55768	-1.96932e-10
230342738	rs11122464	3.84617e-07	-1.51381	2.20706	0.00192126	-1.66115	2.65678	0.00193527	-1.66116	2.66176
230343085	rs57444598	3.88422e-07	-1.50397	2.20706	0.00193192	-1.65562	2.65678	0.001946	-1.65563	2.66176
230343161	rs139640755	8.03962e-08	-0.872028	-1.96932e-10	0.000219967	-1.17164	-1.96932e-10	0.000220656	-1.17079	-1.96932e-10
230343403	rs10779839	1.15782e-08	-1.59352	-1.21635	4.02515e-05	-1.65418	-1.21579	4.03146e-05	-1.65499	-1.21569
230343692	rs80101064	3.42363e-08	-1.72571	-1.96932e-10	0.000204073	-1.24663	-1.96932e-10	0.00020403	-1.24913	-1.96932e-10
230343703	rs4846929	4.01094e-07	-1.48646	2.22167	0.00198199	-1.64556	2.6723	0.00199646	-1.64556	2.6773
230344323	rs6682595	8.02091e-08	-0.339817	-0.534542	0.00085466	0.612191	-0.4266	0.000861643	0.617696	-0.426253
230344949	rs146898120	7.15069e-08	-1.19797e-10	-0.989202	0.000252619	-1.19797e-10	-1.03323	0.00025322	-1.19797e-10	-1.03314
230345128	rs56753555	9.0263e-08	-0.357267	-0.399	0.000965671	0.589515	-0.281804	0.000973479	0.594993	-0.281517
230345297	rs12058500	2.88959e-08	-0.751261	-1.14403	0.000292014	0.262255	-1.15056	0.000293137	0.263454	-1.15021
230345325	rs11122465	3.55464e-08	-1.04811	-0.64005	0.00026729	-0.304004	-0.672774	0.000269388	-0.300034	-0.671211
230345480	rs6700433	3.42618e-08	-1.04811	-0.676858	0.000257598	-0.304004	-0.709708	0.000259606	-0.300034	-0.708202
230345840	rs61660379	5.7235e-08	-0.689145	-0.522685	0.000417396	-0.21335	-0.317726	0.000419354	-0.212284	-0.316399
230345859	rs76494458	1.03319e-07	-0.62117	-1.96932e-10	0.000196047	-1.28676	-1.96932e-10	0.000196662	-1.28591	-1.96932e-10
230346136	rs4846843	7.6489e-08	-0.396245	-0.525603	0.000796785	0.536387	-0.420915	0.000803116	0.541746	-0.420646
230346799	rs114697169	1.04218e-07	-0.612514	-1.96932e-10	0.000197123	-1.28129	-1.96932e-10	0.000197742	-1.28044	-1.96932e-10
230346829	rs4846930	3.70187e-08	-1.04811	-0.599466	0.000278833	-0.304004	-0.630496	0.00028101	-0.300034	-0.628974
230347214	rs74230128	2.4554e-07	-1.19797e-10	0.244466	0.000839517	-1.19797e-10	0.167714	0.00084249	-1.19797e-10	0.168963
230347367	rs4846931	1.07372e-08	-1.68901	-1.19627	3.90434e-05	-1.702	-1.19844	3.91216e-05	-1.70241	-1.19832
230347525	rs4846932	2.107e-08	-1.06131	-1.14984	6.4938e-05	-1.20715	-1.18453	6.52441e-05	-1.2047	-1.18456
230347544	rs4846933	3.2894e-07	-1.48912	2.026	0.00157978	-1.64994	2.44986	0.00159102	-1.64998	2.45471
230347732	rs4846934	7.35829e-08	-0.415045	-0.545538	0.000761035	0.511851	-0.442285	0.000767056	0.517181	-0.442019
230347894	rs4846844	3.60056e-08	-1.41776	-0.257561	0.000148085	-1.59631	0.0289918	0.00014871	-1.59622	0.0308206
230347952	rs4846935	1.93065e-08	-1.25424	-1.04431	6.47283e-05	-1.29599	-1.09892	6.50205e-05	-1.29372	-1.09898
230348474	rs80067692	1.76136e-07	-1.19797e-10	-0.0877407	0.000611393	-1.19797e-10	-0.149372	0.000613459	-1.19797e-10	-0.148286
230348554	rs74953412	1.76136e-07	-1.19797e-10	-0.0877407	0.000611393	-1.19797e-10	-0.149372	0.000613459	-1.19797e-10	-0.148286
230348563	rs35803716	6.29798e-08	-1.43517	0.318988	0.000240862	-1.48222	0.401333	0.000241962	-1.48209	0.40347
230348594	rs79242292	4.02542e-08	-1.56378	-1.96932e-10	0.000139098	-1.62993	-1.96932e-10	0.000139402	-1.63004	-1.96932e-10
230348903	rs79075855	1.07666e-07	-0.579961	-1.96932e-10	0.000201241	-1.26061	-1.96932e-10	0.000201877	-1.25974	-1.96932e-10
230349061	rs6541304	4.06342e-08	-0.994321	-0.560064	0.000313078	-0.226606	-0.592056	0.000315571	-0.222529	-0.590486
230349426	rs6541305	3.80342e-08	-1.08618	-0.534334	0.000281129	-0.359359	-0.566939	0.000283325	-0.355466	-0.565339
230350175	rs79278742	6.19146e-08	-1.13324	-1.96932e-10	0.000204194	-1.24604	-1.96932e-10	0.000204534	-1.24667	-1.96932e-10
230350599	rs80188417	7.38675e-08	-0.956723	-1.96932e-10	0.000616272	-0.141424	-1.96932e-10	0.000619166	-0.139025	-1.96932e-10
230350848	rs77551695	4.4864e-08	-1.45536	-1.96932e-10	0.000529392	-0.293382	-1.96932e-10	0.000532297	-0.290198	-1.96932e-10
230350881	rs74143129	7.36419e-08	-0.406654	-0.553128	0.000560843	0.124258	-0.359929	0.000563541	0.125437	-0.358596
230351078	rs114720807	1.0681e-07	-0.587943	-1.96932e-10	0.00020022	-1.26569	-1.96932e-10	0.000200852	-1.26483	-1.96932e-10
230351177	rs116900872	1.19568e-07	-1.19797e-10	-0.475108	0.000412353	-1.19797e-10	-0.543234	0.000413048	-1.19797e-10	-0.543835
230351357	rs910497	3.78431e-08	-1.07361	-0.551939	0.000282342	-0.341027	-0.580965	0.000284568	-0.337109	-0.579319
230351573	rs6657338	8.01011e-08	-0.328963	-0.546744	0.00061922	0.216045	-0.352697	0.00062222	0.217253	-0.351358
230351829	rs6703306	7.28533e-08	-0.432595	-0.537953	0.000553293	0.0935197	-0.342744	0.000555957	0.0946887	-0.341397
230351915	rs7555591	2.75154e-08	-1.3176	-0.626645	0.000321458	-0.26279	-0.529454	0.000323516	-0.258946	-0.529204
230351940	rs6541306	1.14324e-07	-0.989978	0.470022	0.00109773	-0.396517	0.832406	0.00110665	-0.392644	0.834336
230352085	rs55885665	5.77443e-06	3.4022	-1.96932e-10	0.00270015	1.33595	-1.96932e-10	0.00270618	1.3359	-1.96932e-10
230352134	rs16851142	2.17618e-07	-1.72634	1.85009	0.00123136	-1.71194	2.2627	0.00124003	-1.71193	2.26742
230352264	rs11122466	7.79749e-08	-0.355864	-0.546744	0.000599876	0.184308	-0.352697	0.000602777	0.185506	-0.351358
230352681	rs12120720	2.85981e-08	-0.793703	-1.11195	0.000293451	0.238086	-1.12149	0.000294612	0.23938	-1.12112
230352791	rs11122467	3.30463e-07	-1.51173	2.05323	0.0016099	-1.65999	2.4788	0.00162143	-1.65999	2.48366
230353180	rs12022296	8.97298e-08	-0.40877	-0.353423	0.00067775	0.0897186	-0.136052	0.000680858	0.0906377	-0.134683
230353263	rs634401	3.95572e-08	-1.58125	-1.96932e-10	0.000130811	-1.69136	-1.96932e-10	0.000131113	-1.69134	-1.96932e-10
230353480	rs60831018	3.98231e-08	-1.70772	0.133168	0.000328143	-0.997466	0.225804	0.000329242	-0.996682	0.226077
230353778	rs75492738	1.10382e-07	-0.555046	-1.96932e-10	0.000204474	-1.24467	-1.96932e-10	0.000205124	-1.24379	-1.96932e-10
230354219	rs114030799	6.52026e-08	-1.0815	-1.96932e-10	0.000192221	-1.30646	-1.96932e-10	0.000192765	-1.30593	-1.96932e-10
230354704	rs4846936	1.9809e-08	-1.22937	-1.04349	6.68416e-05	-1.26455	-1.09823	6.7154e-05	-1.26212	-1.09829
230354828	rs73114048	1.98759e-08	-1.22212	-1.04737	6.70909e-05	-1.25756	-1.1015	6.74057e-05	-1.25512	-1.10155
230355026	rs7522485	1.97834e-08	-1.22937	-1.04479	6.67685e-05	-1.26455	-1.09933	6.70806e-05	-1.26212	-1.09938
230355105	rs75343566	7.17239e-08	-1.19797e-10	-0.986171	0.000295296	-1.19797e-10	-0.877133	0.000296193	-1.19797e-10	-0.876387
230355248	rs11122469	3.11714e-08	-0.710719	-1.10878	0.00034055	0.381963	-1.11651	0.000341865	0.383112	-1.1161
230355395	rs77470056	1.1805e-07	-0.487889	-1.96932e-10	0.00021355	-1.20124	-1.96932e-10	0.000214237	-1.20032	-1.96932e-10
230355438	rs12403323	6.36238e-08	-1.425	0.318988	0.000235656	-1.50407	0.401333	0.000236738	-1.50391	0.40347
230355441	rs12061439	6.18052e-08	-0.570035	-0.564973	0.000380101	-0.25886	-0.365817	0.000381917	-0.257671	-0.364525
230355453	rs58141492	1.64961e-07	-1.19797e-10	-0.153288	0.000573643	-1.19797e-10	-0.213105	0.000575562	-1.19797e-10	-0.212052
230356006	rs77703515	1.0364e-07	-0.618068	-1.96932e-10	0.000236832	-1.09776	-1.96932e-10	0.000237706	-1.09637	-1.96932e-10
230356183	rs7512360	4.55268e-08	-0.850962	-0.589733	0.000372153	-0.0177312	-0.628077	0.000375237	-0.0133219	-0.626518
230356507	rs10864731	6.3517e-08	-1.43517	0.327483	0.000242971	-1.48222	0.41005	0.000244082	-1.48209	0.412193
230356560	rs16851155	8.50578e-08	-0.815665	-1.96932e-10	0.000239284	-1.08746	-1.96932e-10	0.00023999	-1.0868	-1.96932e-10
230356817	rs10864732	4.17666e-08	-0.821523	-0.705375	0.000347597	0.0232896	-0.737359	0.000350464	0.0277514	-0.735893
230357737	rs60044338	4.45432e-08	-0.774943	-0.687594	0.000377212	0.0878165	-0.720121	0.000380364	0.0923598	-0.718629
230358067	rs6663552	4.41931e-08	-0.790095	-0.680332	0.000372006	0.066876	-0.713078	0.000375109	0.071393	-0.711576
230358230	rs147139640	9.63728e-08	-0.690772	-1.96932e-10	0.000265851	-0.982176	-1.96932e-10	0.00026665	-0.981464	-1.96932e-10
230358347	rs7535180	1.98893e-08	-1.21481	-1.054	6.71896e-05	-1.25052	-1.10707	6.75062e-05	-1.24806	-1.10712
230358378	rs12030130	5.91523e-08	-0.600833	-0.578047	0.000435856	-0.10708	-0.380721	0.000437896	-0.105977	-0.379441
230358407	rs34747159	1.1805e-07	-0.487889	-1.96932e-10	0.00021355	-1.20124	-1.96932e-10	0.000214237	-1.20032	-1.96932e-10
230359574	rs115821248	9.61115e-08	-0.693487	-1.96932e-10	0.00026524	-0.984478	-1.96932e-10	0.000266036	-0.983766	-1.96932e-10
230359651	rs189592321	7.14526e-08	-0.989961	-1.96932e-10	0.000200189	-1.26585	-1.96932e-10	0.000200802	-1.26508	-1.96932e-10
230359652	rs6697949	4.79242e-08	-0.821523	-0.567852	0.000397883	0.0232896	-0.602244	0.000401221	0.0277514	-0.600638
230359657	rs6658916	4.72211e-08	-0.836303	-0.567852	0.000389782	0.00271945	-0.602244	0.000393042	0.00715499	-0.600638
230359885	rs76241632	2.09494e-07	-1.19797e-10	0.0856989	0.000719356	-1.19797e-10	0.0132445	0.000721853	-1.19797e-10	0.0144229
230359984	rs80205595	1.21323e-07	-0.460536	-1.96932e-10	0.000140362	-1.62089	-1.96932e-10	0.000140662	-1.62104	-1.96932e-10
230360359	rs60072949	2.9687e-08	-1.21122	-0.657069	0.000379591	-0.0637633	-0.562256	0.000382116	-0.0596635	-0.562012
230360493	rs76984065	1.17076e-07	-0.496176	-1.96932e-10	0.000212401	-1.20663	-1.96932e-10	0.000213083	-1.20572	-1.96932e-10
230360634	rs4846845	4.79807e-08	-0.790095	-0.598101	0.000405805	0.066876	-0.626115	0.000409225	0.071393	-0.624527
230360655	rs74505700	1.16243e-07	-0.503313	-1.96932e-10	0.000211592	-1.21045	-1.96932e-10	0.000212257	-1.2096	-1.96932e-10
230360733	rs4846846	2.99302e-08	-1.22135	-0.638776	0.000380159	-0.0819987	-0.542525	0.000382681	-0.0779214	-0.542277
230360963	rs11122470	5.50179e-08	-0.634867	-0.61647	0.000400427	-0.147948	-0.424633	0.000402282	-0.146859	-0.423386
230361051	rs150003348	1.17076e-07	-0.496176	-1.96932e-10	0.000212401	-1.20663	-1.96932e-10	0.000213083	-1.20572	-1.96932e-10
230361137	rs78793539	2.15167e-08	-1.03681	-1.15336	6.71564e-05	-1.17088	-1.18721	6.74872e-05	-1.16822	-1.18724
230361142	rs115754799	1.18301e-07	-0.485764	-1.96932e-10	0.000210429	-1.21596	-1.96932e-10	0.000211111	-1.21502	-1.96932e-10
230361428	rs6656002	6.94219e-08	-0.42551	-0.593283	0.000671085	0.575303	-0.631519	0.000676873	0.58005	-0.629965
230361684	rs6673619	4.83171e-08	-0.774943	-0.606266	0.000408201	0.0878165	-0.64117	0.000411657	0.0923598	-0.639568
230361735	rs78345172	1.1805e-07	-0.487889	-1.96932e-10	0.00021355	-1.20124	-1.96932e-10	0.000214237	-1.20032	-1.96932e-10
230361799	rs146972956	9.68745e-08	-0.685579	-1.96932e-10	0.000267024	-0.977773	-1.96932e-10	0.000267827	-0.977058	-1.96932e-10
230362213	rs12025964	2.80416e-07	-1.52834	1.90562	0.00137045	-1.66913	2.32691	0.00138023	-1.66913	2.33174
230362250	rs60670270	3.04215e-08	-1.18677	-0.657069	0.000397541	-0.0175594	-0.562256	0.00040023	-0.0133487	-0.562012
230362394	rs12031157	4.0907e-08	-0.9256	-0.622094	0.000277197	-0.502057	-0.438328	0.000278452	-0.501098	-0.437056
230362572	rs56807910	2.97943e-08	-1.18961	-0.67507	0.000386941	-0.0251477	-0.581693	0.000389532	-0.0210007	-0.581452
230362688	rs115785806	1.19135e-07	-0.478742	-1.96932e-10	0.000214828	-1.19527	-1.96932e-10	0.00021552	-1.19435	-1.96932e-10
230362842	rs10864733	2.76862e-07	-1.52834	1.89286	0.00135196	-1.66913	2.31332	0.00136159	-1.66913	2.31815
230363074	rs41434056	1.1805e-07	-0.487889	-1.96932e-10	0.00021355	-1.20124	-1.96932e-10	0.000214237	-1.20032	-1.96932e-10
230363336	rs35581949	6.04751e-08	-0.685493	-0.471271	0.000528646	0.210541	-0.505333	0.000533241	0.215235	-0.503661
230363658	rs7527162	6.17103e-08	-0.669345	-0.4672	0.00054256	0.232541	-0.501354	0.000547293	0.237262	-0.499678
230363950	rs7531956	2.70483e-07	-1.52834	1.86955	0.00131796	-1.66913	2.28785	0.00132732	-1.66913	2.29265
230363964	rs4846937	2.919e-08	-1.20098	-0.684188	0.000375454	-0.0454292	-0.591547	0.000377958	-0.0413069	-0.591308
230364018	rs7537056	2.06248e-07	-1.72704	1.79713	0.00118179	-1.69662	2.2063	0.00119008	-1.6966	2.21098
230364292	rs11122472	5.32058e-08	-0.658415	-0.626413	0.000382057	-0.176288	-0.443255	0.000383831	-0.175209	-0.441987
230364451	rs73114065	2.94574e-08	-1.20098	-0.67507	0.000379172	-0.0454292	-0.581693	0.000381702	-0.0413069	-0.581452
230364465	rs12030887	2.98347e-07	-1.53766	1.97693	0.00144447	-1.67412	2.38451	0.00145475	-1.67413	2.38932
230364466	rs148591245	8.27271e-08	-0.843449	-1.96932e-10	0.000233787	-1.1107	-1.96932e-10	0.000234474	-1.11005	-1.96932e-10
230364875	rs6676364	4.34188e-08	-1.14166	-0.346442	0.000337726	-0.35132	-0.391559	0.000340411	-0.347525	-0.389721
230365641	rs12033321	2.98607e-07	-1.51793	1.95806	0.00142652	-1.67973	2.37762	0.00143673	-1.67968	2.38241
230366047	rs78884792	1.17076e-07	-0.496176	-1.96932e-10	0.000212401	-1.20663	-1.96932e-10	0.000213083	-1.20572	-1.96932e-10
230366337	rs79731394	1.10504e-07	-0.553942	-1.96932e-10	0.000204782	-1.24317	-1.96932e-10	0.00020542	-1.24234	-1.96932e-10
230366873	rs73114068	3.00556e-08	-1.18088	-0.67507	0.000362844	-0.089446	-0.581693	0.000365214	-0.0854619	-0.581452
230367287	rs73114070	1.10297e-07	0.0058151	-0.561631	0.00129785	1.0629	-0.459551	0.0013091	1.06899	-0.459288
230367875	rs76177557	1.15066e-07	-0.513491	-1.96932e-10	0.000210027	-1.21787	-1.96932e-10	0.000210699	-1.21697	-1.96932e-10
230368134	rs78982739	1.16112e-07	-0.504436	-1.96932e-10	0.000211264	-1.212	-1.96932e-10	0.000211941	-1.21109	-1.96932e-10
230368606	rs148726505	8.33366e-08	-0.836108	-1.96932e-10	0.000235225	-1.10457	-1.96932e-10	0.000235917	-1.10392	-1.96932e-10
230368950	rs1980533	1.54063e-07	-1.19797e-10	-0.221632	0.000536794	-1.19797e-10	-0.279498	0.000538572	-1.19797e-10	-0.278479
230369218	rs12401727	2.45759e-07	-1.52755	1.7729	0.00117183	-1.68426	2.18548	0.00118015	-1.68422	2.19021
230369397	rs139996907	3.18444e-07	-1.19797e-10	0.504452	0.00182786	-1.19797e-10	0.945787	0.00183477	-1.19797e-10	0.947277
230370106	rs76981936	1.15066e-07	-0.513491	-1.96932e-10	0.000210027	-1.21787	-1.96932e-10	0.000210699	-1.21697	-1.96932e-10
230370155	rs4466664	2.97677e-07	-1.53447	1.97149	0.00145766	-1.67242	2.3919	0.00146802	-1.67243	2.3967
230371883	rs3811488	4.10133e-08	-1.15356	-0.391537	0.000317362	-0.369593	-0.435477	0.000319861	-0.365824	-0.433688
230372025	rs3811487	6.54405e-08	-0.549848	-0.528006	0.000486276	-0.0460469	-0.33229	0.000488593	-0.0449236	-0.330946
230372061	rs3811486	2.17294e-08	-1.01901	-1.16132	6.78315e-05	-1.15489	-1.1932	6.81684e-05	-1.15219	-1.19323
230372117	rs34897003	7.4669e-08	-0.94593	-1.96932e-10	0.000214719	-1.19578	-1.96932e-10	0.00021534	-1.19518	-1.96932e-10
230372585	rs67854351	3.52451e-08	-1.69667	-1.96932e-10	0.000129118	-1.70439	-1.96932e-10	0.000129394	-1.70454	-1.96932e-10
230373229	rs16851183	1.06927e-07	-0.586851	-1.96932e-10	0.000200515	-1.26422	-1.96932e-10	0.000201136	-1.26342	-1.96932e-10
230374276	rs12405296	3.02485e-07	-1.51845	1.97149	0.00147039	-1.66372	2.3919	0.00148085	-1.66373	2.3967
230374888	rs76046005	5.87444e-08	-1.19797e-10	-1.1858	0.000218462	-1.19797e-10	-1.1785	0.000218925	-1.19797e-10	-1.17867
230375179	rs4846938	2.65986e-07	-1.5151	1.83955	0.00128661	-1.66187	2.25653	0.00129573	-1.66188	2.26131
230375398	rs150334194	3.56183e-08	-1.68614	-1.96932e-10	0.000132802	-1.67625	-1.96932e-10	0.000133135	-1.67603	-1.96932e-10
230375411	rs115981709	1.20591e-07	-0.466594	-1.96932e-10	0.000140116	-1.62264	-1.96932e-10	0.000140416	-1.62279	-1.96932e-10
230375523	rs12563741	3.67581e-08	-1.15356	-0.501076	0.000286198	-0.369593	-0.538836	0.000288436	-0.365824	-0.537101
230376230	rs139306592	4.45596e-08	-1.46217	-1.96932e-10	0.000209351	-1.2211	-1.96932e-10	0.00020974	-1.22153	-1.96932e-10
230377053	rs182842011	7.92487e-08	-0.886405	-1.96932e-10	0.000217435	-1.18321	-1.96932e-10	0.000218115	-1.18238	-1.96932e-10
230377187	rs116037413	4.60503e-08	-1.42926	-1.96932e-10	0.000131521	-1.68595	-1.96932e-10	0.00013181	-1.68604	-1.96932e-10
230377485	rs118162296	3.30604e-08	-1.64574	-0.114914	0.000323893	-0.729852	-0.0548466	0.000325002	-0.728992	-0.0545742
230377548	rs79400208	5.69402e-08	-1.19797e-10	-1.21699	0.000210331	-1.19797e-10	-1.21643	0.000210807	-1.19797e-10	-1.21645
230377875	rs144046643	2.24012e-07	0.152703	-1.96932e-10	0.000527103	-0.297716	-1.96932e-10	0.000529282	-0.295877	-1.96932e-10
230377883	rs74143143	5.46521e-08	-0.644419	-0.613589	0.000397161	-0.159437	-0.421335	0.000399	-0.158352	-0.420085
230378157	rs57230830	1.65289e-07	-1.19797e-10	-0.151297	0.000568198	-1.19797e-10	-0.222642	0.000570108	-1.19797e-10	-0.221573
230378663	rs12076454	5.78366e-08	-0.584903	-0.61647	0.000425171	-0.0879864	-0.424633	0.00042715	-0.0868772	-0.423386
230378682	rs11122474	2.86909e-07	-1.49056	1.89073	0.00134594	-1.66624	2.30597	0.00135551	-1.66618	2.31072
230378766	rs77016191	1.23305e-07	-0.444334	-1.96932e-10	0.000212732	-1.20508	-1.96932e-10	0.000213413	-1.20417	-1.96932e-10
230379400	rs72647703	8.63646e-08	-0.800417	-1.96932e-10	0.000242363	-1.07468	-1.96932e-10	0.00024308	-1.07401	-1.96932e-10
230379953	rs16851199	5.22825e-08	-1.30233	-1.96932e-10	0.000126867	-1.72197	-1.96932e-10	0.000127125	-1.72223	-1.96932e-10
230380898	rs76696380	3.41856e-08	-1.72719	-1.96932e-10	0.000128465	-1.70946	-1.96932e-10	0.000128752	-1.70951	-1.96932e-10
230381206	rs6671095	1.61215e-07	-1.19797e-10	-0.176259	0.000551769	-1.19797e-10	-0.251983	0.00055363	-1.19797e-10	-0.250902
230381287	rs6688678	1.60758e-07	-1.19797e-10	-0.179093	0.000557652	-1.19797e-10	-0.241378	0.000559514	-1.19797e-10	-0.240331
230382879	rs144895550	1.08532e-07	-0.571953	-1.96932e-10	0.000202273	-1.2555	-1.96932e-10	0.000202913	-1.25462	-1.96932e-10
230383254	rs6692490	5.03764e-08	-0.685493	-0.653979	0.000440603	0.210541	-0.687509	0.000444373	0.215235	-0.685971
230383515	rs73114080	1.62674e-08	-1.35945	-1.11038	5.58126e-05	-1.38961	-1.1535	5.60543e-05	-1.38753	-1.15355
230383839	rs16851200	1.08532e-07	-0.571953	-1.96932e-10	0.000202273	-1.2555	-1.96932e-10	0.000202913	-1.25462	-1.96932e-10
230383885	rs16851202	1.08532e-07	-0.571953	-1.96932e-10	0.000202273	-1.2555	-1.96932e-10	0.000202913	-1.25462	-1.96932e-10
230384184	rs4846939	1.02964e-08	-1.72737	-1.19984	3.79343e-05	-1.72736	-1.2019	3.80251e-05	-1.72737	-1.20178
230384271	rs4846940	3.06262e-07	-1.48533	1.95078	0.00138779	-1.6449	2.31525	0.00139802	-1.6449	2.32032
230384375	rs76188477	3.22269e-08	-1.56806	-0.21813	0.000115685	-1.556	-0.258234	0.000116152	-1.55581	-0.256691
230384582	rs6691461	3.02354e-07	-1.48533	1.93794	0.00136909	-1.6449	2.30169	0.00137918	-1.6449	2.30675
230384937	rs3748006	2.86262e-07	-1.47236	1.87027	0.00125956	-1.65683	2.23023	0.00126885	-1.65677	2.23524
230384970	rs1923950	3.52032e-08	-1.60111	-0.0967453	0.000362698	-0.585938	-0.0856038	0.000364065	-0.585019	-0.0850479
230385052	rs3748008	1.57992e-07	-1.19797e-10	-0.196452	0.000539007	-1.19797e-10	-0.275384	0.000540191	-1.19797e-10	-0.275476
230385148	rs3748009	2.83624e-07	0.0222969	0.366356	0.00476255	1.33424	0.569184	0.00482037	1.34055	0.572655
230386008	rs74514910	8.83716e-08	-0.777445	-1.96932e-10	0.000247086	-1.05538	-1.96932e-10	0.000247819	-1.0547	-1.96932e-10
230386174	rs2273965	2.89523e-07	-1.47474	1.88398	0.00130135	-1.63867	2.24471	0.00131088	-1.63867	2.24973
230386341	rs2273966	1.24417e-07	0.166198	-0.601553	0.00147262	1.26275	-0.533068	0.00148587	1.26898	-0.532625
230386622	rs3789628	3.47065e-08	-1.58424	-0.127829	0.000369444	-0.536272	-0.11684	0.000370841	-0.535333	-0.116292
230386638	rs72647706	3.2594e-08	-1.56223	-0.212641	0.000117015	-1.54995	-0.252855	0.000117488	-1.54975	-0.251307
230387283	rs3789629	2.65841e-07	-0.000206947	0.324112	0.00443983	1.30445	0.52881	0.00449349	1.31073	0.532256
230387285	rs16851220	1.07666e-07	-0.579961	-1.96932e-10	0.000201241	-1.26061	-1.96932e-10	0.000201877	-1.25974	-1.96932e-10
230387498	rs3789630	4.30036e-08	-0.888036	-0.609675	0.000296645	-0.455722	-0.416855	0.000297988	-0.454745	-0.415602
230387626	rs78863923	1.03692e-07	-0.617571	-1.96932e-10	0.00013461	-1.66273	-1.96932e-10	0.000134902	-1.66285	-1.96932e-10
230387674	rs3789631	1.88929e-07	-1.19797e-10	-0.0176257	0.000600456	-1.19797e-10	-0.167424	0.000601722	-1.19797e-10	-0.167604
230387729	rs55931709	7.87098e-08	-0.893228	-1.96932e-10	0.00048306	-0.384971	-1.96932e-10	0.00048419	-0.384922	-1.96932e-10
230388105	rs3789632	2.48983e-07	-1.48005	1.73844	0.00112945	-1.64286	2.10723	0.0011376	-1.64289	2.11217
230388215	rs4846848	6.77701e-08	-0.585084	-0.45779	0.000596879	0.346639	-0.520037	0.000602078	0.351496	-0.518508
230388245	rs3789633	2.65774e-07	-1.38973	1.71338	0.00109027	-1.61062	2.03968	0.00109807	-1.61054	2.04445
230388297	rs116560859	5.61626e-08	-1.23074	-1.96932e-10	0.00016566	-1.45517	-1.96932e-10	0.000165978	-1.45555	-1.96932e-10
230388673	rs3761942	3.32735e-08	-1.41032	-0.343916	0.000135701	-1.59146	-0.0632036	0.000136269	-1.59136	-0.0614018
230388778	rs1872857	4.0386e-08	-0.41121	-1.1493	0.000451802	0.703763	-1.15563	0.000453648	0.705215	-1.15529
230388869	rs3761943	3.7687e-08	-0.897272	-0.732408	0.000582416	0.473226	-0.671154	0.000586758	0.478003	-0.670789
230388989	rs3761944	2.77402e-07	0.0843987	0.282072	0.00471501	1.41622	0.477178	0.00477229	1.42261	0.480573
230389458	rs12565801	3.34515e-08	-1.40637	-0.34253	0.000136252	-1.58887	-0.0617407	0.000136819	-1.58877	-0.0599708
230389838	rs656029	7.41814e-08	-0.952481	-1.96932e-10	0.00021856	-1.17805	-1.96932e-10	0.000219501	-1.17604	-1.96932e-10
230389850	rs74873378	5.79883e-08	-1.19797e-10	-1.19875	0.000214259	-1.19797e-10	-1.19793	0.000214741	-1.19797e-10	-1.19797
230390002	rs901675	2.04473e-08	-1.71647	-0.524674	7.37348e-05	-1.71776	-0.546878	7.40199e-05	-1.71749	-0.545576
230390027	rs1078484	6.01576e-08	-0.568189	-0.593838	0.000549206	0.369383	-0.626023	0.000554018	0.374266	-0.624469
230390099	rs12035955	4.13672e-08	-0.930812	-0.605695	0.000280611	-0.508502	-0.41964	0.000281885	-0.507546	-0.418353
230390282	rs7537652	2.9985e-08	-0.738504	-1.1198	0.000102407	-0.860624	-1.07553	0.000102727	-0.860018	-1.07531
230390448	rs79098618	3.05177e-07	-1.19797e-10	0.461897	0.001253	-1.19797e-10	0.568187	0.00125639	-1.19797e-10	0.5686
230390512	rs12564954	3.48191e-08	-1.31447	-0.394364	0.000136633	-1.52651	-0.121302	0.000137198	-1.5264	-0.119578
230390717	rs41303998	1.02513e-07	-0.629011	-1.96932e-10	0.000195081	-1.2917	-1.96932e-10	0.000195691	-1.29086	-1.96932e-10
230391234	rs41315597	1.75465e-08	-1.28637	-1.10777	6.0015e-05	-1.31945	-1.15107	6.02886e-05	-1.31716	-1.15109
230391256	rs41304127	1.35293e-07	-1.19797e-10	-0.35155	0.000454819	-1.19797e-10	-0.445212	0.000456332	-1.19797e-10	-0.444179
230391641	rs115178318	8.18013e-08	-0.854702	-1.96932e-10	0.000231601	-1.1201	-1.96932e-10	0.000232281	-1.11945	-1.96932e-10
230391713	rs78377761	1.22274e-07	-1.19797e-10	-0.452734	0.000415225	-1.19797e-10	-0.536291	0.000416577	-1.19797e-10	-0.535329
230391837	rs149845795	3.76143e-07	0.670973	-1.96932e-10	0.000854745	0.185691	-1.96932e-10	0.000858457	0.187737	-1.96932e-10
230391938	rs12034414	3.89288e-08	-1.35785	-0.239408	0.000157455	-1.55641	0.0504409	0.000158126	-1.5563	0.0522945
230391954	rs55942220	3.88251e-08	-0.878407	-0.721521	0.000607507	0.503876	-0.659624	0.00061206	0.508686	-0.659255
230392448	rs144177991	5.59426e-08	-1.23467	-1.96932e-10	0.000236528	-1.09904	-1.96932e-10	0.000237233	-1.09836	-1.96932e-10
230392531	rs6659947	1.83287e-08	-1.21313	-1.1374	6.2901e-05	-1.2489	-1.17465	6.31999e-05	-1.24642	-1.17467
230392725	rs78988790	3.70684e-08	-1.64623	-1.96932e-10	0.000126306	-1.7264	-1.96932e-10	0.000126588	-1.72646	-1.96932e-10
230393002	rs7553452	9.92976e-08	-0.660874	-1.96932e-10	0.000191221	-1.31168	-1.96932e-10	0.000191816	-1.31086	-1.96932e-10
230393146	rs7517968	9.39979e-08	-0.715723	-1.96932e-10	0.000184834	-1.34565	-1.96932e-10	0.000185403	-1.34487	-1.96932e-10
230394163	rs4846942	5.57786e-08	-0.585084	-0.652522	0.000509224	0.346639	-0.678864	0.000513641	0.351496	-0.677371
230394298	rs4846943	3.91431e-08	-1.33229	-0.259481	0.000157505	-1.53889	0.0332343	0.000158174	-1.53878	0.0350746
230394832	rs77793224	9.69634e-08	-0.684662	-1.96932e-10	0.000188412	-1.32648	-1.96932e-10	0.000188995	-1.32568	-1.96932e-10
230395118	rs7517119	4.5855e-08	-0.67992	-0.753591	0.000404348	0.218138	-0.780974	0.000407746	0.222842	-0.779598
230395485	rs137946352	4.05519e-08	-1.55641	-1.96932e-10	0.000137814	-1.63921	-1.96932e-10	0.000138259	-1.63827	-1.96932e-10
230395534	rs77343885	9.62275e-08	-0.69228	-1.96932e-10	0.000187525	-1.3312	-1.96932e-10	0.000188105	-1.3304	-1.96932e-10
230395886	rs4846944	3.53547e-08	-1.69356	-1.96932e-10	0.000134209	-1.66572	-1.96932e-10	0.000134417	-1.66645	-1.96932e-10
230396582	rs9432142	6.46571e-08	-1.0899	-1.96932e-10	0.000190923	-1.31324	-1.96932e-10	0.000191462	-1.31271	-1.96932e-10
230396989	rs139757393	2.22276e-07	-1.19797e-10	0.144925	0.00113526	-1.19797e-10	0.469506	0.0011392	-1.19797e-10	0.470682
230398102	rs632557	4.09249e-08	-1.54726	-1.96932e-10	0.000131169	-1.68863	-1.96932e-10	0.000131388	-1.68925	-1.96932e-10
230398167	rs2296064	5.2344e-08	-0.985072	-0.316087	0.000363433	-0.575848	-0.0936687	0.00036516	-0.574918	-0.0921453
230398241	rs16851269	1.6917e-08	-1.28637	-1.14431	5.83025e-05	-1.31945	-1.18002	5.85685e-05	-1.31716	-1.18004
230398437	rs190817493	2.22276e-07	-1.19797e-10	0.144925	0.00113526	-1.19797e-10	0.469506	0.0011392	-1.19797e-10	0.470682
230398445	rs3811485	1.70527e-08	-1.27943	-1.14325	5.85653e-05	-1.31277	-1.1822	5.88325e-05	-1.31047	-1.18223
230398939	rs7518564	1.00187e-08	-1.72598	-1.22857	3.70383e-05	-1.72539	-1.22777	3.7117e-05	-1.72551	-1.22782
230399307	rs41271491	1.32477e-07	-1.19797e-10	-0.372584	0.00044879	-1.19797e-10	-0.458557	0.000450282	-1.19797e-10	-0.457524
230399410	rs16851270	1.97088e-08	-1.07719	-1.20075	6.26509e-05	-1.20706	-1.22047	6.29556e-05	-1.20449	-1.22048
230399419	rs3789634	6.03488e-08	-0.860467	-0.298387	0.000434755	-0.421839	-0.0684898	0.000436876	-0.420849	-0.0669002
230399674	rs41271493	6.86126e-08	-1.03052	-1.96932e-10	0.000200334	-1.26512	-1.96932e-10	0.000200906	-1.26456	-1.96932e-10
230399847	rs16851273	9.01171e-08	-0.757886	-1.96932e-10	0.00018014	-1.37138	-1.96932e-10	0.000180689	-1.37062	-1.96932e-10
230400073	rs149283475	6.35004e-08	-1.19797e-10	-1.10795	0.000229156	-1.19797e-10	-1.13071	0.000229696	-1.19797e-10	-1.13064
230400121	rs16851275	1.68787e-08	-1.28662	-1.14632	5.81978e-05	-1.31969	-1.18158	5.84633e-05	-1.31741	-1.18159
230400355	rs2279432	2.07325e-07	-0.523051	0.598341	0.00329008	0.713754	0.8198	0.00332786	0.719165	0.82352
230400531	rs7552730	1.27899e-07	-1.19797e-10	-0.407753	0.000432073	-1.19797e-10	-0.496517	0.000433491	-1.19797e-10	-0.495527
230401213	rs12724657	6.23986e-08	-1.12545	-1.96932e-10	0.000146602	-1.57739	-1.96932e-10	0.000146925	-1.57748	-1.96932e-10
230401241	rs3748011	5.80695e-08	-0.973073	-0.224283	0.000414628	-0.560915	0.0231843	0.000416635	-0.559979	0.02479
230401389	rs3748012	5.79691e-08	-0.969328	-0.229758	0.000414025	-0.55626	0.0170738	0.000416028	-0.555323	0.0186756
230401634	rs4846849	4.38363e-08	-0.666317	-0.812217	0.000390983	0.247079	-0.843529	0.000394201	0.251752	-0.84229
230401675	rs140188255	7.9004e-08	-1.19797e-10	-0.889497	0.000283737	-1.19797e-10	-0.917065	0.000284312	-1.19797e-10	-0.917328
230401750	rs142253241	8.87469e-08	-0.773207	-1.96932e-10	0.000178479	-1.38064	-1.96932e-10	0.000179022	-1.37989	-1.96932e-10
230401767	rs114739993	3.51032e-08	-1.43493	-0.265768	0.00046976	-0.155321	-0.25757	0.000471596	-0.154242	-0.257034
230401832	rs188991362	6.76914e-08	-1.04404	-1.96932e-10	0.000198143	-1.27612	-1.96932e-10	0.000198707	-1.27557	-1.96932e-10
230402539	rs1471916	1.03579e-08	-1.7273	-1.19395	3.83347e-05	-1.72711	-1.19165	3.84156e-05	-1.72715	-1.19179
230402624	rs1471915	3.46186e-08	-1.71461	-1.96932e-10	0.00013022	-1.69589	-1.96932e-10	0.00013045	-1.69641	-1.96932e-10
230402926	rs9432145	3.42564e-08	-1.72512	-1.96932e-10	0.000127146	-1.71977	-1.96932e-10	0.000127411	-1.71998	-1.96932e-10
230402986	rs4846945	4.70668e-08	-0.582933	-0.824496	0.000432692	0.360251	-0.855338	0.000436303	0.365056	-0.854118
230402995	rs4846850	1.95708e-07	-0.50912	0.526748	0.0031463	0.744909	0.74396	0.00318214	0.7503	0.747611
230403043	rs73115705	1.70514e-08	-1.27974	-1.14302	5.88909e-05	-1.31307	-1.17636	5.91599e-05	-1.31077	-1.17639
230403152	rs114684874	4.85224e-08	-1.56484	0.187869	0.000173042	-1.55266	0.141086	0.000173781	-1.55246	0.142863
230403523	rs78214915	1.38303e-07	-1.19797e-10	-0.329548	0.000464645	-1.19797e-10	-0.423839	0.000466198	-1.19797e-10	-0.422788
230403668	rs76549528	8.9451e-08	-1.19797e-10	-0.765304	0.000383123	-1.19797e-10	-0.616755	0.000384036	-1.19797e-10	-0.616662
230404303	rs115255225	9.80612e-08	-0.673404	-1.96932e-10	0.000189734	-1.31949	-1.96932e-10	0.000190323	-1.31868	-1.96932e-10
230404561	rs147632335	1.28534e-07	-1.19797e-10	-0.4028	0.000554516	-1.19797e-10	-0.247016	0.000556005	-1.19797e-10	-0.246622
230405017	rs184256971	8.32604e-08	-0.837022	-1.96932e-10	0.000235046	-1.10533	-1.96932e-10	0.000235737	-1.10468	-1.96932e-10
230405332	rs28490253	3.86558e-08	-1.28035	-0.323954	0.000150185	-1.50782	-0.0454264	0.000150824	-1.50764	-0.0436398
230405511	rs143025734	9.65086e-08	-0.689364	-1.96932e-10	0.000187864	-1.32939	-1.96932e-10	0.000188445	-1.32859	-1.96932e-10
230405641	rs6678813	2.34233e-07	-0.346583	0.543906	0.00387729	0.935637	0.762143	0.0039225	0.941275	0.76581
230406297	rs72650164	6.0362e-08	-1.15864	-1.96932e-10	0.000180702	-1.36826	-1.96932e-10	0.000181205	-1.36777	-1.96932e-10
230406460	rs12139970	5.19482e-08	-0.143766	-1.16498	0.000629468	1.05229	-1.17253	0.000631701	1.05327	-1.17225
230406884	rs72650167	8.09726e-08	-0.864885	-1.96932e-10	0.000203262	-1.25061	-1.96932e-10	0.000203797	-1.25027	-1.96932e-10
230407456	rs72650168	9.56479e-08	-0.698321	-1.96932e-10	0.000184141	-1.34941	-1.96932e-10	0.000184733	-1.34849	-1.96932e-10
230407701	rs6685692	2.27087e-08	-1.51471	-0.621537	9.51376e-05	-1.31069	-0.699094	9.54348e-05	-1.31075	-0.698201
230407760	rs79366101	1.33014e-07	-1.19797e-10	-0.368543	0.000447883	-1.19797e-10	-0.460581	0.000449384	-1.19797e-10	-0.459521
230407762	rs72762000	3.43357e-08	-1.72281	-1.96932e-10	0.000126427	-1.72545	-1.96932e-10	0.000126711	-1.72549	-1.96932e-10
230408063	rs6688462	1.03715e-08	-1.71317	-1.20677	3.84644e-05	-1.71051	-1.20487	3.85611e-05	-1.71017	-1.20499
230408090	rs116360935	9.27568e-08	-0.729015	-1.96932e-10	0.000180763	-1.36792	-1.96932e-10	0.000181341	-1.36702	-1.96932e-10
230408138	rs150175650	6.34044e-08	-1.19797e-10	-1.10946	0.000232558	-1.19797e-10	-1.11597	0.000233079	-1.19797e-10	-1.11602
230408238	rs11122476	3.27785e-08	-1.39081	-0.378409	0.00013174	-1.5829	-0.10139	0.000132288	-1.58276	-0.0996649
230408512	rs12045859	1.18461e-07	-0.154389	-0.330026	0.00113599	0.544086	-0.0739398	0.00114162	0.545174	-0.0723712
230408831	rs138340123	7.03024e-08	-1.00619	-1.96932e-10	0.000241487	-1.0783	-1.96932e-10	0.000242296	-1.07724	-1.96932e-10
230408852	rs76000797	2.84045e-08	-1.61123	-0.301216	0.000293079	-0.652435	-0.232234	0.000294074	-0.651939	-0.23163
230408858	rs11576324	1.86359e-08	-1.15383	-1.18007	9.79202e-05	-0.792518	-1.18844	9.80523e-05	-0.793248	-1.18865
230409058	rs11588358	4.25793e-08	-0.35877	-1.14886	0.00026117	0.146591	-1.14653	0.0002614	0.144909	-1.14626
230409562	rs17761459	3.14934e-08	-1.32817	-0.481044	0.000532003	0.139176	-0.427639	0.00053411	0.140377	-0.427173
230409624	rs7533085	7.73889e-08	-1.72709	0.816937	0.000429211	-1.67664	1.17348	0.000431339	-1.67648	1.17598
230410150	rs78030300	6.10852e-08	-1.19797e-10	-1.14673	0.000226567	-1.19797e-10	-1.14207	0.000227128	-1.19797e-10	-1.14189
230410162	rs12091838	3.09165e-08	-1.29579	-0.531917	0.000142398	-1.11263	-0.493858	0.00014296	-1.1116	-0.493232
230410374	rs17710666	9.74681e-08	-0.67947	-1.96932e-10	0.000186899	-1.33455	-1.96932e-10	0.000187544	-1.33339	-1.96932e-10
230410614	rs61823322	7.57414e-07	1.37091	-1.96932e-10	0.00102941	0.371632	-1.96932e-10	0.00103088	0.370773	-1.96932e-10
230410773	rs75186035	1.47542e-07	-0.264885	-1.96932e-10	0.000242158	-1.07552	-1.96932e-10	0.000243068	-1.07406	-1.96932e-10
230411504	rs62649454	5.92114e-07	1.1247	-1.96932e-10	0.000756871	0.0640807	-1.96932e-10	0.000757706	0.0628961	-1.96932e-10
230411672	rs12046403	1.26835e-08	-1.48907	-1.22962	3.77619e-05	-1.71384	-1.21997	3.78464e-05	-1.71387	-1.22
230412027	rs16851313	8.55198e-08	-0.810247	-1.96932e-10	0.000176461	-1.39201	-1.96932e-10	0.000177067	-1.39087	-1.96932e-10
230412111	rs115662751	8.9688e-08	-0.762659	-1.96932e-10	0.000181657	-1.36299	-1.96932e-10	0.000182289	-1.36181	-1.96932e-10
230412611	rs143085650	4.15515e-08	-1.53206	-1.96932e-10	0.000156822	-1.51	-1.96932e-10	0.000157157	-1.51015	-1.96932e-10
230412797	rs16851315	8.9688e-08	-0.762659	-1.96932e-10	0.000181657	-1.36299	-1.96932e-10	0.000182289	-1.36181	-1.96932e-10
230412834	rs12748964	5.32382e-08	-1.66219	0.377971	0.000253501	-1.5672	0.537456	0.00025448	-1.56717	0.53899
230412836	rs7529464	2.98282e-07	0.30465	0.134393	0.000292252	-1.03499	0.1475	0.000293712	-1.03418	0.14938
230413313	rs9432148	2.60787e-07	0.172541	0.132168	0.000268359	-1.12585	0.153065	0.000269687	-1.1251	0.154957
230413839	rs115759053	6.01232e-08	-1.1626	-1.96932e-10	0.000619499	-0.136201	-1.96932e-10	0.000620267	-0.13725	-1.96932e-10
230414038	rs60064487	1.22525e-08	-1.61042	-1.14285	4.72669e-05	-1.53933	-1.16997	4.73954e-05	-1.53901	-1.16986
230414039	rs192359832	5.60911e-08	-1.19797e-10	-1.23202	0.000206895	-1.19797e-10	-1.2329	0.000207367	-1.19797e-10	-1.23291
230414696	rs150443553	9.77849e-08	-0.676226	-1.96932e-10	0.000281544	-0.924823	-1.96932e-10	0.000282295	-0.924447	-1.96932e-10
230414717	rs35488932	3.25686e-08	-1.62173	-0.153918	0.000153795	-1.50654	-0.0229542	0.000154336	-1.5065	-0.0217672
230414753	rs74525006	1.90037e-07	-1.19797e-10	-0.0117784	0.000762127	-1.19797e-10	0.0710011	0.000764484	-1.19797e-10	0.0718019
230415025	rs6698963	1.48647e-08	-1.66174	-0.898267	5.34364e-05	-1.70825	-0.878373	5.3585e-05	-1.70816	-0.877969
230415148	rs2273970	3.46913e-08	-1.56271	-0.149794	0.000167739	-1.42412	-0.0185877	0.000168331	-1.42407	-0.0173986
230415244	rs2273968	1.16588e-08	-1.6233	-1.17963	4.51744e-05	-1.55577	-1.19882	4.52956e-05	-1.55546	-1.19873
230415293	rs2273967	1.62171e-07	0.269753	-0.4401	0.000158966	-1.06683	-0.429598	0.000159667	-1.06601	-0.428302
230415372	rs146911682	5.60369e-08	-1.19797e-10	-1.23299	0.000207198	-1.19797e-10	-1.23144	0.000207675	-1.19797e-10	-1.23143
230415593	rs15273	1.1095e-07	-0.549915	-1.96932e-10	0.00031454	-0.814002	-1.96932e-10	0.000315386	-0.813601	-1.96932e-10
230415810	rs72647711	8.73414e-08	-0.789171	-1.96932e-10	0.000170402	-1.42695	-1.96932e-10	0.000170955	-1.426	-1.96932e-10
230415846	rs72647712	9.0534e-08	-0.75327	-1.96932e-10	0.000173925	-1.40649	-1.96932e-10	0.000174494	-1.40551	-1.96932e-10
230415924	rs3213494	1.8875e-08	-1.68596	-0.635198	7.04916e-05	-1.66024	-0.649376	7.07225e-05	-1.65991	-0.648727
230416038	rs3213495	8.3626e-08	0.314887	-1.14753	0.000129218	-0.531151	-1.17246	0.000129686	-0.529931	-1.17235
230416110	rs72647713	3.5373e-08	-1.69305	-1.96932e-10	0.000131689	-1.68467	-1.96932e-10	0.000131971	-1.68482	-1.96932e-10
230416130	rs16851328	1.11128e-07	-0.548311	-1.96932e-10	0.000196454	-1.28469	-1.96932e-10	0.000197131	-1.28353	-1.96932e-10
230416218	rs13728	1.10981e-07	-1.26906	0.719417	0.000520639	-1.07465	0.764598	0.000523478	-1.07399	0.767085
230416319	rs3213496	3.06951e-08	-1.57207	-0.262821	0.000146908	-1.43687	-0.138436	0.000147406	-1.43682	-0.137385
230416320	rs3213497	1.31573e-06	3.12134	-1.19819	0.000433067	0.699652	-1.19387	0.000434131	0.699882	-1.19393
230416399	rs1043897	3.76021e-08	-1.58696	-0.0449701	0.000122504	-1.7204	-0.0365719	0.000122944	-1.72032	-0.0353501
230416729	rs72647716	1.17207e-07	-0.495052	-1.96932e-10	0.000330136	-0.765607	-1.96932e-10	0.000331028	-0.765196	-1.96932e-10
230416744	rs1043900	9.8219e-08	0.275435	-0.947231	8.92476e-05	-1.14259	-0.931106	8.95386e-05	-1.14222	-0.930513
230416760	rs13490	3.70241e-08	-1.44113	-0.2063	0.000156078	-1.32462	-0.190138	0.000156689	-1.32448	-0.188657
230416768	rs72647717	3.75298e-08	-1.63386	-1.96932e-10	0.000141679	-1.61155	-1.96932e-10	0.000141978	-1.61172	-1.96932e-10
230416832	rs16851339	1.2763e-07	0.387793	-0.797651	0.000110474	-1.08042	-0.779916	0.000110858	-1.08	-0.779156
230416950	rs11800118	5.54812e-08	-0.344234	-0.898718	6.45406e-05	-1.4883	-0.909515	6.47134e-05	-1.48848	-0.908954
230416953	rs10005	1.33736e-08	-1.561	-1.10472	7.62255e-05	-1.1216	-1.10982	7.64977e-05	-1.1206	-1.10954
230417014	rs72647719	1.31976e-07	-0.376375	-1.96932e-10	0.000366745	-0.660446	-1.96932e-10	0.000367743	-0.660014	-1.96932e-10
230417056	rs7544606	3.33472e-08	-0.763177	-0.988844	8.11826e-05	-1.25035	-0.918058	8.14365e-05	-1.24985	-0.917729
230417294	rs1043908	8.75899e-08	0.432996	-1.21933	7.36755e-05	-1.04155	-1.2239	7.38184e-05	-1.04194	-1.22385
230417320	rs72647721	5.92599e-08	-1.17706	-1.96932e-10	0.000144361	-1.59279	-1.96932e-10	0.000144784	-1.59215	-1.96932e-10
230417321	rs72647722	5.83735e-08	-1.19213	-1.96932e-10	0.000143297	-1.60019	-1.96932e-10	0.000143714	-1.59957	-1.96932e-10
230417329	rs3811484	2.59693e-08	-1.68066	-0.32142	9.69024e-05	-1.65354	-0.337863	9.72355e-05	-1.65319	-0.337068
230417371	rs1043909	1.96321e-08	-1.72739	-0.554443	8.50153e-05	-1.68536	-0.436922	8.52981e-05	-1.68493	-0.436321
230417394	rs3088075	1.15867e-08	-1.72207	-1.08707	4.28854e-05	-1.68772	-1.11886	4.29947e-05	-1.68758	-1.11874
230417408	rs11620	1.12699e-08	-1.6381	-1.19876	4.1223e-05	-1.6672	-1.17892	4.13281e-05	-1.66689	-1.17897
230417557	rs1043941	3.13536e-08	-1.50435	-0.309317	0.000117526	-1.49896	-0.299492	0.000117908	-1.49795	-0.299547
230417560	rs1043944	2.23036e-08	-1.49245	-0.661799	8.34399e-05	-1.48692	-0.654068	8.37144e-05	-1.48588	-0.654111
230417664	rs7022	1.12418e-08	-1.60721	-1.23215	3.74641e-05	-1.71449	-1.22723	3.75451e-05	-1.71464	-1.22722
230417990	rs12563115	1.83435e-08	-1.72686	-0.622858	7.864e-05	-1.6833	-0.516936	7.89011e-05	-1.68284	-0.516365
230417999	rs9431818	6.29227e-08	-1.51791	0.40082	0.000202796	-1.72466	0.471748	0.000203458	-1.72482	0.472874
230418201	rs116285530	8.63931e-08	-0.800087	-1.96932e-10	0.00017133	-1.42152	-1.96932e-10	0.000171909	-1.42043	-1.96932e-10
230418266	rs77941957	9.67996e-08	-0.686352	-1.96932e-10	0.000257808	-1.0129	-1.96932e-10	0.000258482	-1.01257	-1.96932e-10
230418429	rs116780227	2.08832e-07	1.25153	-1.16899	0.000140291	-0.461754	-1.15964	0.000140535	-0.462205	-1.15974
230418774	rs12066120	6.36939e-08	-1.71853	0.613627	0.000342221	-1.35036	0.620701	0.000343881	-1.34869	0.621592
230418915	rs147945560	9.08513e-08	-0.749771	-1.96932e-10	0.000176403	-1.39234	-1.96932e-10	0.000177008	-1.3912	-1.96932e-10
230419152	rs6689887	1.14199e-08	-1.70867	-1.11497	4.92718e-05	-1.59174	-1.07602	4.9415e-05	-1.59105	-1.0761
230419308	rs12757317	2.43025e-08	-1.72337	-0.345044	0.000113345	-1.62277	-0.211907	0.000113762	-1.62204	-0.211248
230419344	rs6680658	1.27078e-08	-1.65867	-1.05811	4.57329e-05	-1.69844	-1.04385	4.58542e-05	-1.69836	-1.04357
230419424	rs17711569	1.88518e-07	-0.0198029	-1.96932e-10	0.000303218	-0.850659	-1.96932e-10	0.000304378	-0.84913	-1.96932e-10
230419557	rs72647725	6.06901e-08	-1.15322	-1.96932e-10	0.000126187	-1.72735	-1.96932e-10	0.000126473	-1.72737	-1.96932e-10
230419567	rs79350872	8.96147e-08	-1.19797e-10	-0.763476	0.000353311	-1.19797e-10	-0.697765	0.000354164	-1.19797e-10	-0.697638
230419733	rs7534884	2.2017e-08	-0.959628	-1.20755	5.62487e-05	-1.31307	-1.22226	5.64642e-05	-1.31158	-1.22221
230419849	rs75876080	9.92005e-08	-1.19797e-10	-0.661852	0.000384308	-1.19797e-10	-0.613668	0.00038503	-1.19797e-10	-0.614077
230419925	rs7543911	1.21989e-08	-1.61282	-1.14483	4.44846e-05	-1.59484	-1.17512	4.46163e-05	-1.59429	-1.17501
230420002	rs72647727	1.68196e-08	-1.27511	-1.16134	0.000109548	-0.730814	-1.13793	0.000109666	-0.73215	-1.13781
230420346	rs4846947	8.74744e-08	-0.526319	-0.261331	0.000434002	-0.206957	-0.285106	0.000436593	-0.20407	-0.284329
230420370	rs4846948	1.31241e-07	-0.662593	0.28063	0.000738732	-0.216912	0.256735	0.00074407	-0.213499	0.258235
230420419	rs76400318	2.22289e-07	1.32623	-1.18125	0.000145654	-0.413023	-1.17085	0.000145895	-0.413548	-1.17096
230420544	rs80265285	1.90064e-07	-0.011636	-1.96932e-10	0.00652391	2.21812	-1.96932e-10	0.00656864	2.22266	-1.96932e-10
230420572	rs7537849	1.72377e-08	-1.29018	-1.12171	0.000111925	-0.753252	-1.09403	0.000112046	-0.754573	-1.09392
230420601	rs80323865	1.7223e-08	-1.29018	-1.12257	0.000111939	-0.753252	-1.0939	0.000112065	-0.754573	-1.09375
230421192	rs17711754	1.76389e-07	-0.0863058	-1.96932e-10	0.000289162	-0.898124	-1.96932e-10	0.000290256	-0.896636	-1.96932e-10
230421319	rs75434142	1.6548e-08	-1.30058	-1.15214	0.000106583	-0.76881	-1.12738	0.000106701	-0.770121	-1.12725
230421477	rs7511943	1.19994e-08	-1.64341	-1.13073	4.29617e-05	-1.64187	-1.16294	4.30827e-05	-1.64147	-1.1628
230421503	rs6541309	6.81585e-08	-0.578178	-0.458982	0.000335239	-0.265376	-0.484893	0.000337188	-0.262545	-0.484215
230421520	rs6541310	6.66028e-08	-0.595213	-0.465035	0.000326823	-0.284599	-0.491094	0.000328732	-0.281786	-0.490372
230421565	rs35532120	6.01985e-08	-0.989353	-0.171996	0.00186583	1.10262	-0.136274	0.00187839	1.10612	-0.135342
230421722	rs6687864	5.96997e-08	-0.105025	-1.06464	0.000207306	-0.201278	-1.02964	0.000207896	-0.200904	-1.02946
230422031	rs17762687	1.64124e-08	-1.31126	-1.1497	0.000110696	-0.73374	-1.12458	0.000110804	-0.735186	-1.12445
230422101	rs12402067	4.58867e-08	-1.72735	0.294526	0.000217682	-1.63438	0.452303	0.000218653	-1.63367	0.453758
230422210	rs10864734	9.44249e-08	-1.72078	1.00959	0.000399315	-1.62101	1.04564	0.000401444	-1.62006	1.04773
230422338	rs4390178	1.75172e-08	-1.24464	-1.15117	0.000122328	-0.632135	-1.12627	0.000122438	-0.633653	-1.12614
230422377	rs4378211	1.04173e-07	-0.647674	0.0347305	0.00051782	-0.316152	0.00066702	0.00052094	-0.313423	0.00165884
230422419	rs151031440	1.00508e-07	-0.648758	-1.96932e-10	0.000513045	-0.32475	-1.96932e-10	0.000515284	-0.322682	-1.96932e-10
230422566	rs4631703	1.63167e-08	-1.31611	-1.1507	0.000109744	-0.741241	-1.12573	0.000109851	-0.742682	-1.12559
230422742	rs7553123	2.09324e-08	-1.12576	-1.09194	0.000108447	-0.824782	-1.05406	0.000108846	-0.823397	-1.05407
230422743	rs7515369	2.09324e-08	-1.12576	-1.09194	0.000108447	-0.824782	-1.05406	0.000108846	-0.823397	-1.05407
230422985	rs7544554	2.09913e-08	-1.12576	-1.08913	0.000108791	-0.824782	-1.0509	0.000109191	-0.823397	-1.05091
230422987	rs138714954	8.24958e-08	-1.19797e-10	-0.846249	0.000304727	-1.19797e-10	-0.845697	0.000305469	-1.19797e-10	-0.845551
230423481	rs11122478	1.29372e-08	-1.55064	-1.14825	4.54601e-05	-1.572	-1.17628	4.55971e-05	-1.5714	-1.17616
230423744	rs901674	1.17535e-08	-1.58174	-1.2131	4.202e-05	-1.60107	-1.2259	4.21408e-05	-1.60052	-1.22586
230423745	rs901673	1.17416e-08	-1.58174	-1.21411	4.19948e-05	-1.60107	-1.2265	4.21154e-05	-1.60052	-1.22646
230423790	rs59375809	2.61191e-08	-1.7265	-0.269835	0.000116114	-1.6734	-0.137143	0.000116521	-1.67286	-0.136463
230423891	rs11122479	1.30488e-08	-1.52995	-1.16035	4.57984e-05	-1.55257	-1.1883	4.59374e-05	-1.55193	-1.18819
230423935	rs901672	1.28283e-08	-1.55064	-1.1567	4.51056e-05	-1.572	-1.18411	4.52412e-05	-1.5714	-1.184
230423953	rs11122480	1.29331e-08	-1.5425	-1.1567	4.54514e-05	-1.56436	-1.18411	4.55887e-05	-1.56374	-1.184
230424109	rs16851414	2.38167e-08	-1.5714	-0.517212	0.000155126	-1.06806	-0.452819	0.000155698	-1.06704	-0.452444
230424130	rs6541311	1.10422e-08	-1.67658	-1.18069	4.08533e-05	-1.7037	-1.15143	4.09509e-05	-1.7036	-1.15142
230424257	rs6541312	1.7598e-08	-1.61218	-0.779031	6.97077e-05	-1.54042	-0.780383	6.99575e-05	-1.53977	-0.779746
230424288	rs34903586	2.35161e-08	-1.56571	-0.535598	0.000153122	-1.05643	-0.477447	0.000153686	-1.0554	-0.477083
230424523	rs9659321	9.7898e-08	-0.675069	-1.96932e-10	0.000185131	-1.34405	-1.96932e-10	0.000185757	-1.34296	-1.96932e-10
230424550	rs7521637	1.20228e-08	-1.56428	-1.20791	4.29931e-05	-1.58245	-1.22162	4.31189e-05	-1.58187	-1.22157
230424747	rs1998486	1.79289e-08	-1.60208	-0.770501	7.11734e-05	-1.52761	-0.772382	7.14275e-05	-1.52694	-0.771779
230425090	rs16851421	6.20074e-08	-1.6301	0.498354	0.000270662	-1.45331	0.489072	0.000272141	-1.45176	0.490684
230425477	rs11122481	1.17205e-08	-1.58537	-1.21228	4.19368e-05	-1.60445	-1.2245	4.20572e-05	-1.60391	-1.22446
230425572	rs140260187	1.09882e-07	-0.559589	-1.96932e-10	0.000198731	-1.27316	-1.96932e-10	0.000199423	-1.27197	-1.96932e-10
230425861	rs10047133	1.92601e-08	-1.5925	-0.708453	7.71682e-05	-1.51557	-0.703558	7.74477e-05	-1.51487	-0.702924
230425938	rs78301620	1.74033e-08	-1.21288	-1.18946	0.000122696	-0.584556	-1.17084	0.000122799	-0.586107	-1.17074
230426427	rs11122482	1.21852e-08	-1.54128	-1.2175	4.35624e-05	-1.56322	-1.2277	4.36907e-05	-1.56259	-1.22767
230426477	rs147136983	1.96992e-08	-1.63473	-0.643686	7.80331e-05	-1.56948	-0.638498	7.83112e-05	-1.56888	-0.637826
230426500	rs184928758	1.85132e-07	-0.0379243	-1.96932e-10	0.00257224	1.28742	-1.96932e-10	0.00257599	1.28659	-1.96932e-10
230426517	rs10864735	1.05896e-07	-1.59014	0.993602	0.000491023	-1.34927	0.980648	0.000494303	-1.34737	0.983118
230427458	rs12030266	1.8458e-08	-1.72739	-0.616109	6.94276e-05	-1.70655	-0.618282	6.96471e-05	-1.70637	-0.617585
230427548	rs4846851	1.1145e-08	-1.67884	-1.16916	3.98513e-05	-1.6873	-1.19265	3.9958e-05	-1.68699	-1.19258
230427840	rs9793529	4.99468e-08	-1.50564	0.157597	0.000175215	-1.48807	0.0889724	0.000175511	-1.4885	0.0887973
230428502	rs17711945	2.07105e-07	1.19371	-1.11948	0.000119336	-0.664378	-1.11879	0.000119647	-0.663883	-1.11897
230428624	rs11122483	6.3138e-08	-1.54874	0.435067	0.000375228	-1.22426	0.586679	0.000377107	-1.2229	0.588034
230428857	rs751646	1.7795e-07	1.01881	-1.0963	0.000109556	-0.768816	-1.09986	0.000109831	-0.768346	-1.10011
230429143	rs751645	1.71838e-07	0.979386	-1.09183	0.00010745	-0.792049	-1.09604	0.00010772	-0.791584	-1.09628
230429144	rs187488067	7.02623e-07	-1.19797e-10	1.29583	0.00322525	-1.19797e-10	1.51365	0.00323219	-1.19797e-10	1.51352
230429210	rs12729020	7.91011e-08	-1.12022	0.231948	0.000600022	-0.541606	0.37346	0.00060315	-0.539455	0.374221
230429475	rs6665665	1.75195e-07	0.997824	-1.09092	0.000108494	-0.783277	-1.09514	0.00010876	-0.78287	-1.09538
230429520	rs6696829	7.60894e-08	-1.39929	0.472198	0.000232119	-1.69629	0.578423	0.000232791	-1.69605	0.578794
230429915	rs17842389	1.16109e-07	-0.504463	-1.96932e-10	0.000217329	-1.1837	-1.96932e-10	0.000218127	-1.18232	-1.96932e-10
230429997	rs61823327	5.54453e-08	-1.22274	-0.0208629	0.00039022	-0.686758	0.0883558	0.000392205	-0.684742	0.0891279
230430034	rs116018786	1.07607e-07	-0.580506	-1.96932e-10	0.000162945	-1.4717	-1.96932e-10	0.000163252	-1.4721	-1.96932e-10
230430073	rs61823328	7.59757e-08	-1.40892	0.480339	0.000237833	-1.68754	0.594	0.000238526	-1.68726	0.594343
230430380	rs6666008	7.16897e-08	-1.40892	0.422273	0.000223792	-1.68754	0.533146	0.000224441	-1.68726	0.533475
230430414	rs6700191	1.88424e-07	1.07524	-1.09554	0.000113031	-0.737489	-1.09996	0.00011331	-0.737072	-1.1002
230430594	rs12402083	6.04596e-08	-1.57547	0.41845	0.000353783	-1.24467	0.548244	0.000355565	-1.24331	0.549618
230430728	rs6669412	1.65404e-07	0.922744	-1.07335	0.000105824	-0.825222	-1.07811	0.000106087	-0.824765	-1.07837
230431024	rs34995092	6.27879e-08	-1.18325	0.0640214	0.000451103	-0.630388	0.17697	0.000453445	-0.628318	0.177793
230431713	rs11122484	2.98093e-08	-1.71478	-0.149393	0.000110405	-1.72042	-0.140543	0.000110744	-1.72033	-0.139849
230432029	rs55882850	8.70891e-07	2.72545	-1.21493	0.000209898	-0.00204	-1.21645	0.000210692	-0.000466863	-1.21654
230432030	rs116488983	5.04029e-08	-1.33895	-1.96932e-10	0.000230384	-1.12536	-1.96932e-10	0.000231164	-1.12427	-1.96932e-10
230432077	rs55716461	9.13117e-07	2.69761	-1.13975	0.000222515	-0.0193499	-1.14077	0.000223323	-0.0177847	-1.14099
230432227	rs7529965	3.23397e-07	-1.65225	2.17213	0.00152139	-1.4316	2.19386	0.00152574	-1.43185	2.19468
230432314	rs78381723	3.41834e-08	-1.72725	-1.96932e-10	0.00012628	-1.72661	-1.96932e-10	0.000126566	-1.72663	-1.96932e-10
230434992	rs6665985	1.29587e-07	-0.72943	0.334788	0.000200104	-1.70982	0.443545	0.000200597	-1.70993	0.443833
230435484	rs79867492	7.31805e-06	4.83179	-1.19268	0.0011765	1.69777	-1.19258	0.00118196	1.70023	-1.1927
230435738	rs2046614	1.89884e-08	-1.5812	-0.733963	6.34314e-05	-1.72379	-0.691366	6.35825e-05	-1.7237	-0.691358
230435815	rs74143172	1.66545e-08	-1.6971	-0.749218	6.39576e-05	-1.64466	-0.762235	6.41564e-05	-1.64417	-0.761901
230435922	rs4846852	1.2087e-08	-1.72329	-1.04357	4.98291e-05	-1.65812	-0.998397	4.99575e-05	-1.65799	-0.998238
230435931	rs4846853	1.19896e-08	-1.67388	-1.10107	5.77121e-05	-1.4493	-1.06035	5.78707e-05	-1.44898	-1.06021
230435991	rs4846854	1.12932e-08	-1.6719	-1.1629	5.40967e-05	-1.44398	-1.13036	5.42474e-05	-1.44359	-1.13025
230436085	rs4846855	1.4656e-07	0.673929	-0.94549	0.000378988	0.269006	-0.896615	0.000380102	0.269512	-0.896473
230436086	rs4846856	1.97697e-08	-1.49189	-0.78295	7.38482e-05	-1.53896	-0.724145	7.40061e-05	-1.53931	-0.723938
230436175	rs4846857	1.98264e-08	-1.57419	-0.697791	7.96892e-05	-1.46675	-0.720228	7.99586e-05	-1.46546	-0.72043
230436267	rs114592284	3.64163e-08	-1.66398	-1.96932e-10	0.000142765	-1.60391	-1.96932e-10	0.00014314	-1.60357	-1.96932e-10
230436520	rs1386584	1.14546e-08	-1.6377	-1.18291	0.000100372	-0.798482	-1.15775	0.000100575	-0.798713	-1.15778
230436577	rs17712125	3.08537e-08	-1.61476	-0.214978	0.000112496	-1.7104	-0.131798	0.00011277	-1.71026	-0.131785
230436615	rs11122486	5.30599e-07	1.9278	-0.912784	0.000672193	0.909452	-0.964019	0.000673035	0.908561	-0.964162
230436705	rs1386583	1.2235e-07	0.507366	-0.959478	0.000187554	-0.347848	-0.983197	0.000187831	-0.348666	-0.98319
230436929	rs117101181	5.80043e-08	-1.19797e-10	-1.19848	0.000215938	-1.19797e-10	-1.19012	0.000216435	-1.19797e-10	-1.19011
230436932	rs6690154	4.45802e-08	-0.310132	-1.15157	0.000113886	-0.71083	-1.11908	0.000114259	-0.709984	-1.11895
230437358	rs901676	1.15946e-08	-1.68236	-1.1261	4.86039e-05	-1.55419	-1.12722	4.87421e-05	-1.55358	-1.12728
230437791	rs730087	1.66728e-08	-1.69902	-0.746198	5.90843e-05	-1.71767	-0.768477	5.92063e-05	-1.71785	-0.768526
230437824	rs141429903	1.68179e-07	-1.67126	1.53729	0.000648554	-1.67657	1.5862	0.000649829	-1.67657	1.58588
230437989	rs9432168	1.26289e-08	-1.67323	-1.04978	4.66917e-05	-1.70637	-1.01517	4.67786e-05	-1.70665	-1.01533
230438055	rs1471917	3.87316e-08	-0.485304	-1.11704	0.00010493	-0.779614	-1.13221	0.000104977	-0.781513	-1.13214
230438063	rs11122488	3.91667e-08	-1.59117	-1.96932e-10	0.000140016	-1.62336	-1.96932e-10	0.000140391	-1.62297	-1.96932e-10
230438330	rs34530485	8.72737e-08	0.206925	-0.996871	0.000218011	-0.189385	-0.991183	0.00021863	-0.188817	-0.9912
230438592	rs4414046	4.27321e-08	-0.403545	-1.1005	0.000111402	-0.727943	-1.12403	0.000111513	-0.729299	-1.12396
230438687	rs7546580	1.35776e-08	-1.64492	-1.00565	4.99421e-05	-1.68698	-0.967269	5.00314e-05	-1.68731	-0.967437
230438890	rs78372205	9.71639e-08	-1.19797e-10	-0.682596	0.000351831	-1.19797e-10	-0.701961	0.000352739	-1.19797e-10	-0.701672
230438941	rs7549656	8.43513e-08	0.408646	-1.23265	0.000114433	-0.59212	-1.233	0.000114554	-0.593353	-1.233
230438945	rs7533642	4.4694e-08	-0.311168	-1.14799	0.000113326	-0.669507	-1.16534	0.000113443	-0.670824	-1.16528
230439066	rs7518953	4.61727e-08	-0.343345	-1.08326	0.0001229	-0.648638	-1.10511	0.000123017	-0.650043	-1.10503
230439254	rs79414537	1.0476e-05	3.99785	-1.96932e-10	0.00811037	2.43579	-1.96932e-10	0.0081609	2.43971	-1.96932e-10
230439807	rs34836081	7.34347e-08	0.032329	-0.994928	0.000188579	-0.344623	-0.980974	0.000189107	-0.344085	-0.981002
230440021	rs7531145	2.96858e-07	0.83197	-0.397712	0.000655699	0.390063	-0.469473	0.000657874	0.390763	-0.469149
230440116	rs77934293	1.87046e-06	2.76589	-0.49094	0.00269045	1.87732	-0.544973	0.00270536	1.88017	-0.544578
230440257	rs9431827	7.74603e-08	-0.0707502	-0.838479	0.000187111	-0.428834	-0.904575	0.000187367	-0.430047	-0.904284
230440348	rs9431828	1.76165e-08	-1.19244	-1.19772	7.01318e-05	-1.10648	-1.20825	7.01981e-05	-1.10787	-1.20821
230440581	rs16851477	1.46203e-06	2.53904	-0.510456	0.00215555	1.67445	-0.563761	0.00216731	1.67721	-0.563371
230441463	rs113909380	2.45934e-08	-1.53853	-0.517986	8.59052e-05	-1.60208	-0.509787	8.60116e-05	-1.60271	-0.510211
230441638	rs149962977	4.84809e-08	-0.194593	-1.18323	0.0003281	0.404952	-1.17674	0.000329163	0.405913	-1.17676
230441661	rs144682015	1.14186e-06	2.53904	-0.757622	0.00171551	1.67445	-0.792099	0.00172482	1.67721	-0.791732
230442399	rs1976129	5.71257e-08	-0.341929	-0.871811	0.000135784	-0.733403	-0.920642	0.000135972	-0.734437	-0.92051
230442543	rs7545190	5.97388e-08	0.060151	-1.22916	0.000481829	0.835688	-1.22321	0.000483403	0.836695	-1.22324
230442688	rs16851484	1.11777e-06	2.59524	-0.835142	0.00166686	1.72465	-0.871066	0.00167588	1.72743	-0.870737
230442764	rs16851486	9.33351e-07	2.55524	-0.975455	0.00140788	1.68892	-1.00419	0.00141538	1.69169	-1.00393
230442916	rs7529462	7.85458e-08	0.192009	-1.08732	0.000106781	-0.81784	-1.07649	0.000107163	-0.816704	-1.07634
230443253	rs562694759	8.6679e-08	-1.19797e-10	-0.796783	0.000309717	-1.19797e-10	-0.829454	0.000310342	-1.19797e-10	-0.829725
230443756	rs57894556	8.45646e-07	2.57128	-1.09018	0.00125698	1.68321	-1.11185	0.0012642	1.68647	-1.11167
230443778	rs1565090	4.87305e-08	-0.159866	-1.21282	0.000116929	-0.593497	-1.21005	0.000117198	-0.593513	-1.21002
230444589	rs74967416	1.27545e-07	0.817675	-1.2282	0.00115286	1.70666	-1.22177	0.00115722	1.70818	-1.22181
230444754	rs12131044	8.07011e-08	-0.868244	-1.96932e-10	0.000223334	-1.15644	-1.96932e-10	0.000223763	-1.15681	-1.96932e-10
230444833	rs75818809	1.18077e-07	0.736824	-1.22448	0.00105511	1.61264	-1.21636	0.00105906	1.61414	-1.2164
230444834	rs12128120	3.73798e-08	-1.63786	-1.96932e-10	0.000153702	-1.5301	-1.96932e-10	0.000153983	-1.53055	-1.96932e-10
230445193	rs901668	7.97788e-07	2.372	-0.949155	0.000789981	1.06927	-0.96237	0.000793792	1.07164	-0.962217
230445225	rs12078659	2.1436e-07	0.468044	-0.359383	0.000424943	-0.0642009	-0.448957	0.000427432	-0.0608863	-0.448717
230445420	rs117537890	7.98806e-08	-1.19797e-10	-0.878462	0.00028856	-1.19797e-10	-0.90021	0.000289328	-1.19797e-10	-0.899838
230445531	rs141602473	6.04346e-08	-1.19797e-10	-1.15743	0.000229894	-1.19797e-10	-1.12749	0.000230371	-1.19797e-10	-1.12771
230445612	rs11122489	8.28995e-07	2.43523	-0.974009	0.000813153	1.12153	-0.985723	0.000817084	1.12392	-0.985581
230445698	rs12078835	3.7984e-08	-1.62183	-1.96932e-10	0.000157772	-1.50396	-1.96932e-10	0.000158027	-1.50464	-1.96932e-10
230445890	rs9793825	1.7527e-08	-1.19557	-1.19969	0.000110422	-0.647841	-1.21296	0.000110727	-0.647408	-1.21292
230446556	rs12133061	1.06019e-08	-1.71775	-1.18021	3.85948e-05	-1.72719	-1.18481	3.86853e-05	-1.72719	-1.18475
230446609	rs12135462	2.5655e-08	-0.973563	-1.04069	0.000159768	-0.423291	-1.0681	0.000160381	-0.421875	-1.06797
230446985	rs77677190	1.17818e-07	0.736824	-1.22668	0.00105739	1.61264	-1.2142	0.00106138	1.61414	-1.21421
230447108	rs11122490	2.50316e-08	-0.969062	-1.06979	0.000154322	-0.431117	-1.09496	0.00015492	-0.429649	-1.09484
230447289	rs12077522	3.92113e-08	-1.59003	-1.96932e-10	0.000165085	-1.45865	-1.96932e-10	0.000165341	-1.45939	-1.96932e-10
230447322	rs10864738	2.25492e-08	-1.0765	-1.06679	0.000135828	-0.559874	-1.09385	0.000136337	-0.558535	-1.09373
230448072	rs10864739	1.24749e-08	-1.71547	-1.0198	4.52432e-05	-1.7273	-1.02576	4.5352e-05	-1.72729	-1.02565
230448263	rs11122491	2.42278e-08	-1.00393	-1.06756	0.000147862	-0.476836	-1.092	0.000148429	-0.475395	-1.0919
230448277	rs10779840	1.79961e-07	0.185537	-0.251793	0.000409432	-0.291682	-0.258658	0.000411098	-0.290544	-0.258024
230448420	rs12136533	1.21894e-08	-1.72551	-1.03292	4.49133e-05	-1.72172	-1.03866	4.50225e-05	-1.72166	-1.03858
230448695	rs72763844	2.4387e-08	-1.00393	-1.06101	0.000148759	-0.476836	-1.08595	0.00014933	-0.475395	-1.08584
230448786	rs74497629	6.35709e-08	-1.19797e-10	-1.10684	0.000237841	-1.19797e-10	-1.09351	0.000238367	-1.19797e-10	-1.09359
230449464	rs78301264	1.81852e-08	-1.15466	-1.20373	0.000118109	-0.582867	-1.21063	0.000118444	-0.582374	-1.21058
230449521	rs729299	2.63165e-08	-0.777512	-1.21129	6.56239e-05	-1.17122	-1.20995	6.57728e-05	-1.17128	-1.20992
230449582	rs71654318	4.96847e-08	-0.187972	-1.16533	0.000124791	-0.59568	-1.14279	0.000125211	-0.594667	-1.14273
230449749	rs12133101	1.71304e-08	-1.20877	-1.20937	0.00010351	-0.710061	-1.21538	0.000103806	-0.709543	-1.21533
230449781	rs74143181	1.14437e-07	-1.19797e-10	-0.518967	0.000441638	-1.19797e-10	-0.474622	0.000442934	-1.19797e-10	-0.473979
230449782	rs74143182	1.20523e-07	-1.19797e-10	-0.467151	0.000465849	-1.19797e-10	-0.42125	0.000467227	-1.19797e-10	-0.420584
230449840	rs729298	1.27835e-08	-1.71978	-0.991055	4.6699e-05	-1.7264	-0.994989	4.68129e-05	-1.72638	-0.994862
230449943	rs4259657	1.41164e-07	-0.125723	-0.18335	0.000345147	-0.547054	-0.174087	0.000346476	-0.546104	-0.173483
230450396	rs751463	8.49811e-08	0.393097	-1.20966	0.000725165	1.21035	-1.18906	0.000727838	1.21175	-1.18907
230450425	rs1051819	1.71706e-08	-1.18979	-1.226	0.000104812	-0.683548	-1.2294	0.000105109	-0.683024	-1.22938
230450527	rs1051817	1.01899e-08	-1.72427	-1.21333	3.74188e-05	-1.72561	-1.21733	3.75048e-05	-1.72558	-1.21735
230450630	rs77261303	1.23547e-07	-1.19797e-10	-0.442371	0.000475206	-1.19797e-10	-0.401364	0.000476658	-1.19797e-10	-0.4006
230450660	rs12078428	3.91285e-08	-1.59215	-1.96932e-10	0.000164597	-1.46161	-1.96932e-10	0.000164853	-1.46234	-1.96932e-10
230450676	rs78572177	8.2103e-08	0.361509	-1.21253	0.000695738	1.17315	-1.19329	0.000698302	1.17454	-1.19329
230450730	rs6541313	1.30707e-07	-0.386035	-1.96932e-10	0.000340978	-0.733293	-1.96932e-10	0.000342443	-0.731293	-1.96932e-10
230450777	rs1051814	3.63416e-08	-0.437709	-1.22832	9.16599e-05	-0.817439	-1.22959	9.18831e-05	-0.817279	-1.2296
230450870	rs10746515	1.09017e-07	0.0697299	-0.637225	0.000375053	0.0244434	-0.662489	0.000375929	0.0244071	-0.662405
230450968	rs10779842	8.2169e-08	-0.513276	-0.336941	0.000242965	-0.704208	-0.367987	0.00024371	-0.703538	-0.367883
230451053	rs76901643	2.8388e-08	-0.680116	-1.23291	0.000162808	-0.239539	-1.233	0.000163225	-0.239268	-1.233
230451117	rs11582949	2.99349e-08	-0.732894	-1.12708	6.36033e-05	-1.32374	-1.08871	6.36965e-05	-1.32477	-1.0885
230451148	rs140779729	9.9768e-08	-0.656148	-1.96932e-10	0.000429611	-0.502233	-1.96932e-10	0.000430372	-0.502749	-1.96932e-10
230451274	rs79434380	4.01536e-08	-0.504535	-1.06175	0.000220103	-0.129035	-1.04198	0.000220957	-0.127673	-1.04176
230451288	rs12039155	9.28972e-08	-1.19797e-10	-0.727502	0.000314122	-1.19797e-10	-0.815332	0.000314871	-1.19797e-10	-0.815235
230451349	rs71654319	1.00113e-08	-1.72304	-1.23224	3.91674e-05	-1.66874	-1.22853	3.92545e-05	-1.66879	-1.22854
230451435	rs76781006	1.25269e-07	-1.19797e-10	-0.428534	0.000418562	-1.19797e-10	-0.528287	0.000419509	-1.19797e-10	-0.528314
230451438	rs80173028	1.34973e-07	-1.19797e-10	-0.353924	0.000448883	-1.19797e-10	-0.458351	0.000449898	-1.19797e-10	-0.458379
230451670	rs184444825	1.08056e-08	-1.71468	-1.16425	4.20544e-05	-1.64851	-1.17764	4.21508e-05	-1.64845	-1.17769
230452088	rs118047928	1.02636e-07	-1.19797e-10	-0.627811	0.000392778	-1.19797e-10	-0.591869	0.000393941	-1.19797e-10	-0.591199
230452146	rs78123681	1.0207e-07	-1.19797e-10	-0.633337	0.000392189	-1.19797e-10	-0.593368	0.000393357	-1.19797e-10	-0.59268
230452151	rs115670380	9.11622e-08	-1.19797e-10	-0.746355	0.000347596	-1.19797e-10	-0.714071	0.000348602	-1.19797e-10	-0.713469
230452233	rs11122493	1.02715e-08	-1.71689	-1.21273	4.0206e-05	-1.65456	-1.21653	4.02886e-05	-1.65477	-1.21656
230452234	rs77932220	1.71074e-08	-1.27602	-1.14346	0.000108151	-0.724925	-1.15666	0.000108469	-0.724352	-1.15658
230452245	rs116257428	4.45762e-07	0.84079	-1.96932e-10	0.00162572	0.828592	-1.96932e-10	0.00162739	0.827333	-1.96932e-10
230452323	rs10864740	1.80234e-08	-1.52628	-0.84104	7.51828e-05	-1.43318	-0.812013	7.53527e-05	-1.43375	-0.81147
230453313	rs60920190	2.39728e-08	-1.23909	-0.842989	9.92996e-05	-1.10066	-0.866311	9.95928e-05	-1.10018	-0.86613
230453330	rs75905911	1.72889e-08	-1.57136	-0.837577	7.14471e-05	-1.48829	-0.807865	7.16147e-05	-1.48881	-0.807292
230453504	rs77084259	1.36119e-07	-1.19797e-10	-0.345466	0.000525259	-1.19797e-10	-0.30122	0.000526909	-1.19797e-10	-0.300372
230453715	rs114909543	1.54934e-08	-1.59786	-0.920719	6.33998e-05	-1.5214	-0.894254	6.35469e-05	-1.52188	-0.893743
230453851	rs12134993	7.18473e-08	-0.984452	-1.96932e-10	0.000151298	-1.54586	-1.96932e-10	0.000151652	-1.54581	-1.96932e-10
230453858	rs12132033	7.73081e-08	-0.911196	-1.96932e-10	0.000161388	-1.4813	-1.96932e-10	0.000161757	-1.4813	-1.96932e-10
230453977	rs12135019	7.61992e-08	-0.925644	-1.96932e-10	0.000160118	-1.4892	-1.96932e-10	0.000160484	-1.48921	-1.96932e-10
230454043	rs12079838	2.10975e-08	-1.12241	-1.08743	0.000106697	-0.820651	-1.07447	0.000106961	-0.820468	-1.07447
230454252	rs76833939	7.61992e-08	-0.925644	-1.96932e-10	0.000160118	-1.4892	-1.96932e-10	0.000160484	-1.48921	-1.96932e-10
230454420	rs12746063	1.06279e-08	-1.72672	-1.16879	3.97725e-05	-1.70303	-1.17891	3.98572e-05	-1.70314	-1.17896
230454472	rs184693384	6.06731e-08	-1.1535	-1.96932e-10	0.000235253	-1.10445	-1.96932e-10	0.000235867	-1.10413	-1.96932e-10
230454533	rs115210521	1.86962e-07	0.108055	-0.136145	0.000956074	0.456575	-0.158852	0.000959089	0.457333	-0.158749
230454627	rs77938605	7.58469e-08	-0.930278	-1.96932e-10	0.000159714	-1.49173	-1.96932e-10	0.00016008	-1.49173	-1.96932e-10
230454674	rs11586112	1.0606e-08	-1.72452	-1.17305	3.98257e-05	-1.6991	-1.1815	3.99109e-05	-1.69919	-1.18156
230454707	rs73119525	2.06487e-08	-1.11605	-1.1153	9.69136e-05	-0.8866	-1.10469	9.71595e-05	-0.88634	-1.1047
230454891	rs72763850	4.55471e-08	-1.44025	-1.96932e-10	0.000187616	-1.33072	-1.96932e-10	0.00018792	-1.33138	-1.96932e-10
230455362	rs116220788	7.62492e-08	-0.924989	-1.96932e-10	0.000141432	-1.61329	-1.96932e-10	0.000141749	-1.61334	-1.96932e-10
230456667	rs12087152	4.3689e-08	-1.4819	-1.96932e-10	0.000178601	-1.37996	-1.96932e-10	0.000178899	-1.38058	-1.96932e-10
230456952	rs77696479	1.03397e-07	-1.19797e-10	-0.620419	0.000396051	-1.19797e-10	-0.583569	0.000397239	-1.19797e-10	-0.582861
230456980	rs80175489	9.92104e-08	-1.19797e-10	-0.661753	0.000379541	-1.19797e-10	-0.626149	0.000380671	-1.19797e-10	-0.625465
230457026	rs4469718	2.69204e-08	-0.845093	-1.12102	0.000104862	-0.784395	-1.12808	0.000105274	-0.782837	-1.128
230457347	rs11122494	1.52673e-08	-1.53296	-1.00032	7.80864e-05	-1.18443	-1.02287	7.83374e-05	-1.18365	-1.02272
230457389	rs79697432	1.19825e-07	-1.19797e-10	-0.472966	0.000460877	-1.19797e-10	-0.431981	0.000462296	-1.19797e-10	-0.431195
230457626	rs76438483	1.1444e-07	-1.19797e-10	-0.518944	0.00043962	-1.19797e-10	-0.479202	0.000440962	-1.19797e-10	-0.478439
230457774	rs74887444	1.13631e-07	-1.19797e-10	-0.526039	0.000436427	-1.19797e-10	-0.486491	0.000437758	-1.19797e-10	-0.485733
230458188	rs77765564	1.17809e-07	-1.19797e-10	-0.489932	0.000452918	-1.19797e-10	-0.449401	0.000454308	-1.19797e-10	-0.448624
230458324	rs12089782	1.82485e-08	-1.18907	-1.16585	9.05266e-05	-0.902692	-1.15678	9.07484e-05	-0.902518	-1.15679
230458392	rs142622304	1.17231e-07	-1.19797e-10	-0.494853	0.000450635	-1.19797e-10	-0.454455	0.000452017	-1.19797e-10	-0.45368
230458649	rs3748013	6.03904e-08	-1.19797e-10	-1.15817	0.000223598	-1.19797e-10	-1.15526	0.000224118	-1.19797e-10	-1.15523
230458730	rs3748014	1.3001e-07	-1.19797e-10	-0.391386	0.000443903	-1.19797e-10	-0.469507	0.000444899	-1.19797e-10	-0.469553
230459459	rs76988050	8.78856e-08	-1.19797e-10	-0.782959	0.0003166	-1.19797e-10	-0.807473	0.000317528	-1.19797e-10	-0.806833
230459476	rs12083735	1.79513e-08	-1.22557	-1.14576	8.81256e-05	-0.948032	-1.13832	8.83409e-05	-0.947862	-1.13833
230459495	rs78092885	1.14158e-07	-1.19797e-10	-0.521411	0.000438882	-1.19797e-10	-0.480882	0.000440221	-1.19797e-10	-0.480122
230459554	rs145445193	1.13898e-07	-1.19797e-10	-0.523695	0.000437853	-1.19797e-10	-0.48323	0.000439188	-1.19797e-10	-0.482472
230459603	rs117839173	1.01564e-07	-1.19797e-10	-0.638305	0.000389127	-1.19797e-10	-0.601205	0.00039029	-1.19797e-10	-0.600509
230459651	rs138067557	6.18253e-08	-1.19797e-10	-1.13468	0.000235344	-1.19797e-10	-1.10406	0.00023587	-1.19797e-10	-1.10412
230459725	rs76717318	1.03705e-07	-1.19797e-10	-0.617447	0.000397265	-1.19797e-10	-0.580509	0.000398457	-1.19797e-10	-0.5798
230459799	rs77620222	1.07014e-07	-1.19797e-10	-0.586034	0.000410319	-1.19797e-10	-0.548179	0.000411557	-1.19797e-10	-0.547452
230459803	rs77425408	1.07014e-07	-1.19797e-10	-0.586034	0.000410319	-1.19797e-10	-0.548179	0.000411557	-1.19797e-10	-0.547452
230459849	rs117118749	1.07247e-07	-1.19797e-10	-0.583862	0.000411236	-1.19797e-10	-0.545944	0.000412478	-1.19797e-10	-0.545216
230459862	rs1565092	1.09631e-08	-1.67194	-1.19253	4.24672e-05	-1.61597	-1.20041	4.25503e-05	-1.61626	-1.20045
230459921	rs116862619	1.07247e-07	-1.19797e-10	-0.583862	0.000411236	-1.19797e-10	-0.545944	0.000412478	-1.19797e-10	-0.545216
230459926	rs1565091	1.09322e-08	-1.67624	-1.19104	4.25557e-05	-1.61522	-1.19908	4.26394e-05	-1.6155	-1.19912
230460268	rs115109176	1.63597e-07	-0.0331161	-0.128476	0.000825654	0.302327	-0.151263	0.000828236	0.303058	-0.151159
230460336	rs117686445	1.06757e-07	-1.19797e-10	-0.588443	0.000409303	-1.19797e-10	-0.550657	0.000410538	-1.19797e-10	-0.549931
230460550	rs116965938	1.08982e-07	-1.19797e-10	-0.567817	0.00041808	-1.19797e-10	-0.52944	0.000419346	-1.19797e-10	-0.528703
230460591	rs116069226	1.0949e-07	-1.19797e-10	-0.56316	0.000420087	-1.19797e-10	-0.52465	0.00042136	-1.19797e-10	-0.523911
230460639	rs12088559	1.78765e-08	-1.27383	-1.10168	8.71209e-05	-1.00847	-1.08935	8.73344e-05	-1.0083	-1.08935
230460772	rs35977389	1.35213e-08	-1.62742	-1.02731	4.66022e-05	-1.68785	-1.03561	4.67178e-05	-1.68774	-1.03554
230460829	rs145843920	1.12389e-07	-1.19797e-10	-0.537026	0.000431527	-1.19797e-10	-0.497783	0.00043284	-1.19797e-10	-0.49703
230460830	rs78334603	7.2413e-08	-0.97661	-1.96932e-10	0.00015579	-1.5166	-1.96932e-10	0.000156147	-1.5166	-1.96932e-10
230460872	rs149007353	1.11015e-07	-1.19797e-10	-0.549332	0.000426102	-1.19797e-10	-0.510433	0.000427397	-1.19797e-10	-0.509687
230461079	rs2306813	6.25011e-08	-0.217773	-0.906038	0.00036947	0.280773	-0.933815	0.000370753	0.281767	-0.93363
230461229	rs75081927	1.08715e-07	-1.19797e-10	-0.570261	0.00041703	-1.19797e-10	-0.531954	0.000418292	-1.19797e-10	-0.531219
230461366	rs76543027	1.11263e-07	-1.19797e-10	-0.547096	0.000427083	-1.19797e-10	-0.508134	0.000428381	-1.19797e-10	-0.507387
230461461	rs76344265	1.04502e-07	-1.19797e-10	-0.609789	0.000400409	-1.19797e-10	-0.572625	0.000401612	-1.19797e-10	-0.571912
230461685	rs533964348	7.66457e-08	-1.19797e-10	-0.919801	0.000289864	-1.19797e-10	-0.895701	0.000290528	-1.19797e-10	-0.895698
230462086	rs145071013	1.06378e-07	-1.19797e-10	-0.591996	0.000407809	-1.19797e-10	-0.554313	0.000409038	-1.19797e-10	-0.55359
230462119	rs114612308	6.78192e-08	-1.04215	-1.96932e-10	0.00015747	-1.50588	-1.96932e-10	0.000157837	-1.50584	-1.96932e-10
230462205	rs78168581	1.03663e-07	-1.19797e-10	-0.617852	0.000397099	-1.19797e-10	-0.580926	0.000398291	-1.19797e-10	-0.580217
230462604	rs72763858	4.28761e-08	-1.50068	-1.96932e-10	0.000174643	-1.40237	-1.96932e-10	0.000174937	-1.40297	-1.96932e-10
230462734	rs60154942	1.78237e-08	-1.27408	-1.10439	8.68674e-05	-1.00878	-1.09195	8.70788e-05	-1.00862	-1.09197
230462864	rs12135882	3.37308e-08	-0.512407	-1.22818	9.34366e-05	-0.802187	-1.22564	9.36946e-05	-0.80174	-1.22562
230463128	rs12141113	6.76563e-08	-1.04456	-1.96932e-10	0.000150395	-1.55185	-1.96932e-10	0.000150739	-1.55185	-1.96932e-10
230463193	rs12139590	7.7625e-08	-0.907106	-1.96932e-10	0.000216388	-1.18804	-1.96932e-10	0.000216805	-1.1884	-1.96932e-10
230463295	rs117175932	1.08562e-07	-1.19797e-10	-0.571672	0.000416426	-1.19797e-10	-0.533405	0.000417686	-1.19797e-10	-0.53267
230463309	rs117519001	1.04975e-07	-1.19797e-10	-0.605271	0.000402276	-1.19797e-10	-0.567974	0.000403486	-1.19797e-10	-0.567258
230463329	rs116914044	1.04754e-07	-1.19797e-10	-0.607384	0.000401402	-1.19797e-10	-0.570149	0.000402609	-1.19797e-10	-0.569434
230463432	rs117180907	1.13388e-07	-1.19797e-10	-0.52818	0.000435468	-1.19797e-10	-0.488692	0.000436795	-1.19797e-10	-0.487934
230463537	rs10864742	3.56308e-08	-0.51156	-1.17422	0.000124275	-0.563308	-1.17931	0.000124796	-0.561467	-1.17925
230463625	rs116859236	1.13134e-07	-1.19797e-10	-0.530427	0.000434463	-1.19797e-10	-0.491001	0.000435788	-1.19797e-10	-0.490244
230463792	rs72763860	4.80474e-08	-1.38681	-1.96932e-10	0.000136816	-1.64648	-1.96932e-10	0.000137103	-1.64666	-1.96932e-10
230463934	rs76466709	1.1252e-07	-1.19797e-10	-0.535861	0.000432043	-1.19797e-10	-0.496586	0.000433359	-1.19797e-10	-0.495832
230463945	rs78780755	1.06229e-07	-1.19797e-10	-0.593403	0.000407219	-1.19797e-10	-0.555761	0.000408447	-1.19797e-10	-0.555038
230464352	rs78216640	6.19429e-08	-0.198072	-0.934711	0.000363234	0.288999	-0.959064	0.000364525	0.290087	-0.958891
230464377	rs150890962	1.10876e-07	-1.19797e-10	-0.550584	0.000425554	-1.19797e-10	-0.51172	0.000426847	-1.19797e-10	-0.510974
230464654	rs75903916	1.10023e-07	-1.19797e-10	-0.558306	0.000422189	-1.19797e-10	-0.519659	0.00042347	-1.19797e-10	-0.518917
230466019	rs16851511	8.67804e-07	2.45649	-0.949517	0.00136294	1.6399	-0.987618	0.00136992	1.6428	-0.987699
230466024	rs79814270	7.15162e-08	-0.989072	-1.96932e-10	0.000150599	-1.55049	-1.96932e-10	0.000150948	-1.55046	-1.96932e-10
230466548	rs75982378	6.51332e-08	-1.19797e-10	-1.08256	0.000236528	-1.19797e-10	-1.09905	0.000237061	-1.19797e-10	-1.09908
230466881	rs77117725	7.64568e-08	-1.19797e-10	-0.92227	0.000282378	-1.19797e-10	-0.921867	0.00028298	-1.19797e-10	-0.922024
230467023	rs149282566	1.11859e-06	1.76083	-1.96932e-10	0.0196086	3.31861	-1.96932e-10	0.0196891	3.32042	-1.96932e-10
230467643	rs12116691	1.37979e-08	-1.63194	-1.00254	4.67015e-05	-1.72635	-0.994983	4.68057e-05	-1.72636	-0.995031
230467685	rs12141070	1.43513e-08	-1.6368	-0.958358	4.88227e-05	-1.7268	-0.950114	4.89315e-05	-1.72681	-0.950166
230467853	rs12401370	1.51732e-08	-1.59297	-0.946499	4.98572e-05	-1.71787	-0.93808	4.99665e-05	-1.71791	-0.938134
230468063	rs7417737	1.45294e-08	-1.62057	-0.962254	4.87639e-05	-1.72405	-0.954069	4.88718e-05	-1.72408	-0.954121
230468211	rs881838	3.71013e-08	-1.68309	0.0377464	0.000131498	-1.70785	0.0217303	0.000131812	-1.70792	0.0219018
230468275	rs7414802	1.49065e-08	-1.62057	-0.93663	5.02358e-05	-1.72405	-0.924332	5.03468e-05	-1.72408	-0.924385
230468957	rs7414930	5.29243e-08	-0.933551	-0.356582	0.000134906	-1.31117	-0.349367	0.000135216	-1.3114	-0.349129
230469110	rs11585755	7.2156e-08	-0.980165	-1.96932e-10	0.000225337	-1.14752	-1.96932e-10	0.00022598	-1.14695	-1.96932e-10
230469202	rs3811480	2.64614e-08	-1.50103	-0.482283	8.28568e-05	-1.67239	-0.475604	8.30579e-05	-1.67248	-0.475384
230469238	rs3811479	1.26201e-08	-1.68322	-1.04049	5.57477e-05	-1.47865	-1.06563	5.58948e-05	-1.47844	-1.06549
230469407	rs78566411	7.82025e-08	-0.899694	-1.96932e-10	0.000183765	-1.35145	-1.96932e-10	0.000184205	-1.35135	-1.96932e-10
230469505	rs3811478	6.85803e-08	-0.818483	-0.212508	0.000172242	-1.21199	-0.204224	0.000172638	-1.21221	-0.203996
230469692	rs3811476	2.94579e-07	-0.74807	1.17462	0.000729005	-1.10768	1.13425	0.000731556	-1.10726	1.13503
230469895	rs17764085	3.57741e-08	-1.68177	-1.96932e-10	0.000126796	-1.72254	-1.96932e-10	0.000127091	-1.7225	-1.96932e-10
230470180	rs17764115	3.68043e-08	-0.57577	-1.07761	8.41142e-05	-1.09622	-1.03671	8.42084e-05	-1.09737	-1.03673
230470241	rs77261931	4.91028e-08	-1.36508	-1.96932e-10	0.000166568	-1.44971	-1.96932e-10	0.000167079	-1.44893	-1.96932e-10
230470582	rs138688351	1.27638e-07	-0.409796	-1.96932e-10	0.000309436	-0.830362	-1.96932e-10	0.000310518	-0.829157	-1.96932e-10
230472540	rs72763864	3.88897e-08	-1.59827	-1.96932e-10	0.000126648	-1.7237	-1.96932e-10	0.000126938	-1.7237	-1.96932e-10
230473103	rs10864744	4.23336e-08	-1.16993	-0.343487	0.000119161	-1.47616	-0.308477	0.000119421	-1.47629	-0.308456
230473545	rs12726792	2.72564e-08	-0.790649	-1.16306	6.39758e-05	-1.27177	-1.13484	6.40592e-05	-1.27274	-1.13485
230473614	rs80026194	5.71174e-08	-1.19797e-10	-1.21389	0.000208936	-1.19797e-10	-1.22308	0.000209418	-1.19797e-10	-1.22307
230474727	rs11122496	2.14017e-08	-1.61998	-0.575546	7.33098e-05	-1.72412	-0.546295	7.34775e-05	-1.72414	-0.546283
230474898	rs10864745	2.10313e-08	-1.62504	-0.587942	7.24176e-05	-1.7237	-0.558966	7.2583e-05	-1.72371	-0.558954
230474927	rs78980876	1.36639e-08	-1.72716	-0.917083	5.44489e-05	-1.63503	-0.932818	5.45847e-05	-1.63491	-0.932738
230476247	rs16851522	1.26328e-08	-1.72636	-0.996342	5.20369e-05	-1.61999	-0.99317	5.21243e-05	-1.62048	-0.993287
230476671	rs186102309	3.78405e-08	-1.62561	-1.96932e-10	0.000149489	-1.55789	-1.96932e-10	0.000149768	-1.55831	-1.96932e-10
230476800	rs12139772	8.14202e-08	-0.859372	-1.96932e-10	0.000188857	-1.32412	-1.96932e-10	0.000189309	-1.32402	-1.96932e-10
230476914	rs138331028	3.44663e-08	-1.71901	-1.96932e-10	0.000126953	-1.7213	-1.96932e-10	0.000127231	-1.7214	-1.96932e-10
230477094	rs148741018	5.62482e-08	-1.19797e-10	-1.22922	0.000208504	-1.19797e-10	-1.22515	0.00020898	-1.19797e-10	-1.22516
230477970	rs1487535	3.30752e-08	-1.30007	-0.460146	0.000104959	-1.48827	-0.423268	0.000105181	-1.48847	-0.423255
230478220	rs6687646	1.24568e-08	-1.72709	-1.00963	5.18714e-05	-1.61001	-1.00633	5.1957e-05	-1.61053	-1.00645
230479324	rs901671	1.81537e-08	-1.6752	-0.684922	6.56534e-05	-1.72217	-0.658558	6.58013e-05	-1.72221	-0.658547
230479900	rs140880596	1.3518e-08	-1.69612	-0.958856	5.01518e-05	-1.69389	-0.956167	5.0247e-05	-1.69417	-0.956283
230480026	rs144643210	3.75581e-08	-1.63311	-1.96932e-10	0.00016687	-1.44789	-1.96932e-10	0.00016716	-1.44845	-1.96932e-10
230482850	rs72763867	3.9051e-08	-1.59413	-1.96932e-10	0.000163794	-1.46651	-1.96932e-10	0.000164039	-1.46729	-1.96932e-10
230482851	rs72763868	4.2973e-08	-1.49842	-1.96932e-10	0.000161814	-1.47866	-1.96932e-10	0.000162113	-1.4791	-1.96932e-10
230482983	rs67600075	3.81224e-08	-1.61819	-1.96932e-10	0.000158295	-1.50065	-1.96932e-10	0.000158541	-1.50139	-1.96932e-10
230483226	rs74965942	1.33582e-08	-1.72282	-0.944042	5.72022e-05	-1.56154	-0.95698	5.73475e-05	-1.56139	-0.956884
230483929	rs77491833	1.4137e-05	4.29756	-1.96932e-10	0.0107226	2.71499	-1.96932e-10	0.0107893	2.71891	-1.96932e-10
230484507	rs12049031	1.47052e-08	-1.34755	-1.22324	3.93514e-05	-1.66873	-1.22385	3.94604e-05	-1.66825	-1.22385
230484673	rs12142665	2.23809e-08	-1.24017	-0.910619	6.37985e-05	-1.51094	-0.898446	6.3992e-05	-1.50995	-0.898687
230484674	rs114202982	3.77948e-08	-1.62682	-1.96932e-10	0.000166713	-1.44884	-1.96932e-10	0.000167046	-1.44913	-1.96932e-10
230484922	rs721532	1.74627e-08	-1.28984	-1.10909	6.07179e-05	-1.3483	-1.11057	6.09167e-05	-1.34751	-1.11038
230485680	rs6693862	1.35991e-08	-1.69488	-0.954112	4.89293e-05	-1.72688	-0.947858	4.90349e-05	-1.72691	-0.947954
230486170	rs34636747	3.44032e-08	-1.72084	-1.96932e-10	0.000126247	-1.72687	-1.96932e-10	0.000126534	-1.72689	-1.96932e-10
230486870	rs74634891	1.36028e-07	-1.19797e-10	-0.346132	0.000552829	-1.19797e-10	-0.250064	0.000554311	-1.19797e-10	-0.249674
230487189	rs78253869	1.66551e-07	-1.19797e-10	-0.143693	0.000681605	-1.19797e-10	-0.0406622	0.000683426	-1.19797e-10	-0.0402809
230488210	rs1008059	3.69099e-08	-0.633769	-1.01675	9.12012e-05	-1.03135	-1.0207	9.15461e-05	-1.03001	-1.02055
230488225	rs6663029	1.36654e-08	-1.47423	-1.1699	5.23408e-05	-1.43988	-1.16746	5.24292e-05	-1.44058	-1.16736
230488667	rs72763870	9.03117e-08	-0.755728	-1.96932e-10	0.000576548	-0.208054	-1.96932e-10	0.000577684	-0.208373	-1.96932e-10
230488733	rs79877199	5.63372e-08	-1.19797e-10	-1.22764	0.000208829	-1.19797e-10	-1.2236	0.000209314	-1.19797e-10	-1.22356
230489484	rs17713580	2.22461e-06	3.65133	-1.20298	0.00310883	2.67536	-1.19847	0.00313125	2.68026	-1.19847
230491462	rs16851556	3.23706e-08	-0.649637	-1.13211	8.19143e-05	-1.02142	-1.13802	8.21673e-05	-1.02071	-1.13794
230491642	rs183364342	3.53131e-08	-1.69474	-1.96932e-10	0.000130346	-1.69492	-1.96932e-10	0.000130635	-1.69499	-1.96932e-10
230492271	rs11577174	3.64033e-08	-1.66434	-1.96932e-10	0.000148914	-1.56174	-1.96932e-10	0.000149212	-1.56203	-1.96932e-10
230493922	rs148063274	8.87232e-07	1.52911	-1.96932e-10	0.00608372	2.14826	-1.96932e-10	0.0061033	2.14919	-1.96932e-10
230494655	rs79242340	7.92937e-08	-0.885837	-1.96932e-10	0.000305628	-0.842744	-1.96932e-10	0.000306436	-0.84239	-1.96932e-10
230495454	rs4846949	4.62959e-08	-0.212053	-1.21189	8.04974e-05	-0.982481	-1.19441	8.0753e-05	-0.981722	-1.19428
230495588	rs1545969	6.09701e-08	0.0562666	-1.20488	9.27953e-05	-0.850257	-1.18446	9.30677e-05	-0.849742	-1.18433
230495600	rs61824784	6.46821e-08	-1.08951	-1.96932e-10	0.000210407	-1.21607	-1.96932e-10	0.000210731	-1.21682	-1.96932e-10
230496104	rs6664306	7.25421e-08	0.119176	-1.094	0.000155333	-0.421404	-1.09813	0.000156161	-0.418365	-1.09815
230496112	rs6672118	1.10943e-07	0.471952	-1.02193	0.000224934	-0.122275	-1.02703	0.000226206	-0.118906	-1.02705
230496178	rs75371673	1.10429e-07	0.470728	-1.02535	0.00022183	-0.119788	-1.04341	0.000223051	-0.116583	-1.04341
230496439	rs12755630	4.46442e-08	-0.24587	-1.2144	9.59221e-05	-0.801376	-1.2002	9.62193e-05	-0.800685	-1.20008
230496497	rs74143195	9.8996e-08	0.342392	-1.00631	0.000200019	-0.241501	-1.0252	0.000201121	-0.238293	-1.0252
230496808	rs1108707	9.7146e-08	0.321411	-1.00419	0.000196895	-0.259271	-1.02317	0.000197976	-0.256081	-1.02317
230497101	rs80272310	3.7635e-08	-1.63106	-1.96932e-10	0.000128833	-1.7066	-1.96932e-10	0.000129117	-1.70668	-1.96932e-10
230497111	rs1108706	3.87954e-08	-0.373055	-1.22764	8.32522e-05	-0.924153	-1.21908	8.35071e-05	-0.923458	-1.21901
230497294	rs16851572	9.70664e-08	0.321411	-1.00501	0.00019674	-0.259271	-1.02396	0.000197821	-0.256081	-1.02396
230497493	rs74143196	9.9779e-08	0.342392	-0.998431	0.000201534	-0.241501	-1.01765	0.000202645	-0.238293	-1.01765
230497633	rs74143197	9.98952e-08	0.342392	-0.997266	0.000201759	-0.241501	-1.01654	0.000202871	-0.238293	-1.01654
230497940	rs828479	1.8584e-08	-1.55284	-0.783857	6.37812e-05	-1.69302	-0.716634	6.39724e-05	-1.69266	-0.716287
230498057	rs117956598	6.12543e-08	-1.19797e-10	-1.14396	0.000226822	-1.19797e-10	-1.14094	0.000227342	-1.19797e-10	-1.14094
230498061	rs2009265	1.00459e-07	0.342392	-0.991635	0.000202851	-0.241501	-1.01114	0.000203969	-0.238293	-1.01114
230498094	rs74143198	1.00091e-07	0.335157	-0.988076	0.000201759	-0.253383	-1.00466	0.000202863	-0.25023	-1.00464
230498232	rs2820384	1.81007e-08	-1.55869	-0.80435	6.22337e-05	-1.69559	-0.738624	6.24189e-05	-1.69525	-0.738284
230498406	rs6671405	1.01373e-07	0.35348	-0.993672	0.000204367	-0.232104	-1.01309	0.000205495	-0.228886	-1.01309
230498579	rs828480	2.1041e-08	-1.63363	-0.578892	9.12876e-05	-1.54542	-0.505678	9.15102e-05	-1.54569	-0.505263
230498602	rs2820383	1.77073e-08	-1.58595	-0.799071	6.18932e-05	-1.70675	-0.732956	6.20734e-05	-1.70647	-0.732614
230498603	rs2632580	6.58997e-08	-1.00243	-0.0684318	0.000142688	-1.54311	-0.0613396	0.000143091	-1.54232	-0.0615995
230498762	rs74143201	1.04965e-07	0.38469	-0.99006	0.000210577	-0.205631	-1.00963	0.000211746	-0.202384	-1.00963
230499026	rs4846950	1.7435e-08	-1.60145	-0.799071	6.15449e-05	-1.71239	-0.732956	6.17216e-05	-1.71215	-0.732614
230499568	rs6541314	1.32897e-08	-1.44941	-1.22259	4.13163e-05	-1.61361	-1.23024	4.1407e-05	-1.61367	-1.23028
230499853	rs2632579	1.76039e-08	-1.53542	-0.855454	5.86544e-05	-1.69938	-0.794069	5.88279e-05	-1.699	-0.793779
230499913	rs2820382	1.78013e-08	-1.57567	-0.804056	6.1812e-05	-1.70271	-0.738309	6.19934e-05	-1.7024	-0.737969
230499925	rs149859293	4.10405e-08	-1.54444	-1.96932e-10	0.000128789	-1.70694	-1.96932e-10	0.000129093	-1.70687	-1.96932e-10
230499949	rs76805223	5.95273e-08	-1.19797e-10	-1.17256	0.000219888	-1.19797e-10	-1.17199	0.000220414	-1.19797e-10	-1.17189
230500424	rs74230136	1.31327e-07	0.56266	-0.943967	0.000250774	-0.0752082	-0.965351	0.000252218	-0.0717532	-0.96535
230500627	rs2820381	1.86465e-08	-1.5043	-0.829041	6.21517e-05	-1.67037	-0.765168	6.23432e-05	-1.66991	-0.764837
230501169	rs79274680	1.31379e-07	0.56266	-0.943571	0.00025087	-0.0752082	-0.964969	0.000252315	-0.0717532	-0.964969
230501189	rs2632578	1.79695e-08	-1.53646	-0.833854	6.08708e-05	-1.68601	-0.770348	6.10542e-05	-1.68562	-0.770019
230501398	rs2632577	1.83375e-08	-1.51093	-0.839115	6.12769e-05	-1.6737	-0.776014	6.14647e-05	-1.67325	-0.775687
230501465	rs2632576	1.8254e-08	-1.51093	-0.843679	6.09812e-05	-1.6737	-0.78085	6.11688e-05	-1.67325	-0.780512
230501498	rs114279492	1.12111e-07	-0.539505	-1.96932e-10	0.000307162	-0.837739	-1.96932e-10	0.000307936	-0.837507	-1.96932e-10
230501499	rs2632575	1.86163e-08	-1.51093	-0.824027	6.22801e-05	-1.6737	-0.759774	6.24714e-05	-1.67325	-0.759441
230501578	rs2820380	1.75449e-08	-1.53164	-0.862596	6.07034e-05	-1.65778	-0.801333	6.08938e-05	-1.65725	-0.801016
230501614	rs72765636	3.49347e-08	-1.70551	-1.96932e-10	0.00013116	-1.68869	-1.96932e-10	0.000131472	-1.68861	-1.96932e-10
230501867	rs2632574	1.78969e-08	-1.57011	-0.80426	6.1939e-05	-1.70044	-0.738528	6.21216e-05	-1.70012	-0.738188
230502059	rs2632573	1.84027e-08	-1.51228	-0.834222	6.20353e-05	-1.66666	-0.770744	6.22278e-05	-1.66618	-0.770416
230502259	rs2820379	1.84027e-08	-1.51228	-0.834222	6.20353e-05	-1.66666	-0.770744	6.22278e-05	-1.66618	-0.770416
230502324	rs2820378	1.84027e-08	-1.51228	-0.834222	6.20353e-05	-1.66666	-0.770744	6.22278e-05	-1.66618	-0.770416
230502418	rs2632572	1.76349e-08	-1.57492	-0.814201	6.14896e-05	-1.69704	-0.749208	6.16723e-05	-1.69669	-0.748872
230502466	rs74369472	7.44523e-08	-1.19797e-10	-0.948836	0.000292336	-1.19797e-10	-0.88721	0.000293136	-1.19797e-10	-0.886763
230502565	rs923303	1.8343e-08	-1.50559	-0.844152	6.18545e-05	-1.66309	-0.777237	6.20466e-05	-1.66259	-0.77692
230502591	rs923302	1.02905e-07	-0.381583	-0.243601	0.000175626	-1.15563	-0.241127	0.000176161	-1.15473	-0.241273
230502618	rs76730222	1.35099e-07	0.594962	-0.947952	0.000256768	-0.0477537	-0.969184	0.000258254	-0.0442702	-0.969184
230502633	rs55756832	7.54731e-08	-0.93522	-1.96932e-10	0.000278428	-0.935952	-1.96932e-10	0.000279065	-0.935955	-1.96932e-10
230503115	rs12026370	1.56401e-08	-1.27799	-1.23117	5.5559e-05	-1.31479	-1.23287	5.57579e-05	-1.31352	-1.23287
230503118	rs1872856	1.7777e-08	-1.57735	-0.803741	6.20646e-05	-1.69812	-0.738821	6.22484e-05	-1.69778	-0.738487
230503219	rs1872855	1.84787e-08	-1.51885	-0.823521	6.24843e-05	-1.67014	-0.760061	6.26772e-05	-1.66967	-0.759734
230503384	rs1872854	1.83966e-08	-1.52331	-0.823521	6.2336e-05	-1.67251	-0.760061	6.25273e-05	-1.67206	-0.759734
230503394	rs1872853	1.83594e-08	-1.52533	-0.823521	6.22741e-05	-1.67351	-0.760061	6.24655e-05	-1.67305	-0.759734
230503684	rs2632571	1.83594e-08	-1.52533	-0.823521	6.22741e-05	-1.67351	-0.760061	6.24655e-05	-1.67305	-0.759734
230504070	rs2820377	1.79909e-08	-1.56568	-0.803445	6.23698e-05	-1.69353	-0.738503	6.25556e-05	-1.69317	-0.738169
230504285	rs2820376	1.84012e-08	-1.52564	-0.820943	6.25121e-05	-1.67739	-0.752361	6.27013e-05	-1.67697	-0.752051
230504293	rs2820375	1.81858e-08	-1.532	-0.82635	6.19529e-05	-1.68054	-0.758202	6.21394e-05	-1.68012	-0.757894
230504323	rs2820374	1.83708e-08	-1.52489	-0.823346	6.22466e-05	-1.67414	-0.759873	6.2437e-05	-1.67369	-0.759547
230504451	rs2632570	1.79311e-08	-1.54372	-0.828737	6.13058e-05	-1.68357	-0.765669	6.14907e-05	-1.68317	-0.765344
230504483	rs2632569	1.76128e-08	-1.58191	-0.808464	6.15902e-05	-1.70072	-0.743889	6.17711e-05	-1.70041	-0.743557
230504498	rs12405197	1.3129e-08	-1.46375	-1.22042	4.20792e-05	-1.5965	-1.22906	4.21646e-05	-1.59672	-1.2291
230504509	rs76381237	1.04609e-07	0.341203	-0.949972	0.000206893	-0.262463	-0.970449	0.000208052	-0.25921	-0.9704
230504519	rs12731946	3.66236e-08	-0.426334	-1.23197	7.9501e-05	-0.96225	-1.22709	7.97322e-05	-0.961684	-1.22704
230504699	rs2632568	1.77823e-08	-1.57735	-0.803445	6.20843e-05	-1.69812	-0.738503	6.22682e-05	-1.69778	-0.738169
230504875	rs2795050	1.80205e-08	-1.54414	-0.823346	6.16974e-05	-1.683	-0.759873	6.18844e-05	-1.68258	-0.759547
230504934	rs2632567	1.84616e-08	-1.52489	-0.818414	6.25773e-05	-1.67414	-0.754574	6.27689e-05	-1.67369	-0.754246
230505065	rs866140	1.84534e-08	-1.52533	-0.818414	6.26168e-05	-1.67351	-0.754574	6.28093e-05	-1.67305	-0.754246
230505090	rs2820373	1.78791e-08	-1.57696	-0.798397	6.23924e-05	-1.69858	-0.733088	6.25767e-05	-1.69825	-0.732753
230505395	rs828434	1.85534e-08	-1.52489	-0.813453	6.29116e-05	-1.67414	-0.749246	6.31043e-05	-1.67369	-0.748916
230505575	rs4846951	8.052e-08	-1.19797e-10	-0.87049	0.000311649	-1.19797e-10	-0.823235	0.00031233	-1.19797e-10	-0.823339
230505611	rs77871856	1.74028e-07	0.798573	-0.89835	0.0003207	0.126045	-0.920651	0.00032263	0.129704	-0.920597
230505744	rs76156627	3.91221e-08	-0.794018	-0.79829	8.86052e-05	-1.28598	-0.79494	8.88709e-05	-1.28524	-0.794972
230505799	rs828435	1.79793e-08	-1.57696	-0.792811	6.27673e-05	-1.69858	-0.727099	6.29528e-05	-1.69825	-0.726761
230505870	rs828436	2.39618e-08	-1.35415	-0.72838	6.63909e-05	-1.63742	-0.732133	6.65601e-05	-1.63697	-0.732319
230506110	rs828438	1.84914e-08	-1.55399	-0.787702	6.3779e-05	-1.68807	-0.721623	6.39711e-05	-1.68768	-0.721283
230506115	rs72765643	2.21393e-07	0.140944	-1.96932e-10	0.00177404	0.915904	-1.96932e-10	0.00177832	0.916024	-1.96932e-10
230506143	rs828439	1.84914e-08	-1.55399	-0.787702	6.3779e-05	-1.68807	-0.721623	6.39711e-05	-1.68768	-0.721283
230506241	rs828440	1.85866e-08	-1.55399	-0.782564	6.4131e-05	-1.68807	-0.716118	6.43243e-05	-1.68768	-0.715777
230506545	rs828441	1.82764e-08	-1.56568	-0.787702	6.34316e-05	-1.69353	-0.721623	6.36209e-05	-1.69317	-0.721283
230506598	rs78678935	3.9785e-08	-1.5755	-1.96932e-10	0.000149989	-1.55455	-1.96932e-10	0.000150468	-1.55365	-1.96932e-10
230506644	rs828442	1.87272e-08	-1.5465	-0.782519	6.46157e-05	-1.67954	-0.717112	6.48134e-05	-1.67912	-0.716772
230506665	rs862444	1.83031e-08	-1.56427	-0.787657	6.36909e-05	-1.68846	-0.722611	6.3883e-05	-1.68807	-0.722273
230506704	rs17765313	2.11251e-07	0.985953	-0.891904	0.000379071	0.287034	-0.914421	0.000381412	0.290848	-0.914367
230506852	rs828443	1.83705e-08	-1.56568	-0.782564	6.37817e-05	-1.69353	-0.716118	6.39722e-05	-1.69317	-0.715777
230506876	rs828444	1.84773e-08	-1.55989	-0.782564	6.39529e-05	-1.69085	-0.716118	6.41447e-05	-1.69048	-0.715777
230507016	rs828445	1.87953e-08	-1.54799	-0.777398	6.46732e-05	-1.68518	-0.710585	6.48691e-05	-1.68479	-0.710241
230507190	rs828446	1.89104e-08	-1.54189	-0.777398	6.48666e-05	-1.68219	-0.710585	6.5064e-05	-1.68179	-0.710241
230507324	rs828447	1.88894e-08	-1.54189	-0.778508	6.48332e-05	-1.68219	-0.7111	6.50293e-05	-1.68179	-0.710775
230507333	rs828448	2.14967e-07	0.708871	-0.597383	0.000241406	-0.498261	-0.58037	0.000242558	-0.495601	-0.580556
230507353	rs828449	1.88894e-08	-1.54189	-0.778508	6.48332e-05	-1.68219	-0.7111	6.50293e-05	-1.68179	-0.710775
230507660	rs828450	1.77479e-08	-1.55399	-0.828737	6.10308e-05	-1.68807	-0.765669	6.12136e-05	-1.68768	-0.765344
230507671	rs828451	1.77479e-08	-1.55399	-0.828737	6.10308e-05	-1.68807	-0.765669	6.12136e-05	-1.68768	-0.765344
230507678	rs865470	1.80612e-08	-1.54189	-0.823346	6.17469e-05	-1.68219	-0.759873	6.19338e-05	-1.68179	-0.759547
230508244	rs828452	1.77389e-08	-1.55989	-0.823346	6.12149e-05	-1.69085	-0.759873	6.13977e-05	-1.69048	-0.759547
230508313	rs828453	1.78768e-08	-1.54189	-0.833608	6.10694e-05	-1.68219	-0.770907	6.1254e-05	-1.68179	-0.770584
230508450	rs828454	1.78767e-08	-1.54692	-0.828578	6.07976e-05	-1.69241	-0.765149	6.09782e-05	-1.69206	-0.764823
230508606	rs6541316	1.78327e-08	-1.54923	-0.828737	6.09056e-05	-1.69012	-0.765669	6.10881e-05	-1.68974	-0.765344
230508653	rs828455	1.78043e-08	-1.53696	-0.842597	6.00851e-05	-1.6844	-0.784953	6.02677e-05	-1.68399	-0.784615
230508667	rs2820371	1.78043e-08	-1.53696	-0.842597	6.00851e-05	-1.6844	-0.784953	6.02677e-05	-1.68399	-0.784615
230508672	rs2632565	1.72969e-08	-1.56108	-0.847385	5.91217e-05	-1.69543	-0.790083	5.92979e-05	-1.69508	-0.789747
230508674	rs114513540	3.62764e-08	-1.66783	-1.96932e-10	0.000138454	-1.63458	-1.96932e-10	0.000138792	-1.63442	-1.96932e-10
230508888	rs12739162	2.7839e-08	-0.710147	-1.22241	6.33012e-05	-1.20445	-1.21276	6.34808e-05	-1.20399	-1.21267
230508968	rs828456	3.4566e-08	-1.71613	-1.96932e-10	0.000134562	-1.66309	-1.96932e-10	0.00013486	-1.66316	-1.96932e-10
230509168	rs78441427	1.56897e-07	0.798573	-1.00198	0.000286111	0.126045	-1.03478	0.000287798	0.129704	-1.03484
230509732	rs828457	1.94736e-08	-1.49127	-0.798672	6.47672e-05	-1.66045	-0.733865	6.49722e-05	-1.65993	-0.733514
230509745	rs828458	2.56577e-07	1.08495	-0.796512	0.000221288	-0.393695	-0.771952	0.000222403	-0.390878	-0.77203
230509756	rs828459	1.88693e-08	-1.51165	-0.809809	6.33833e-05	-1.67109	-0.744826	6.35804e-05	-1.67061	-0.744487
230509905	rs828460	2.53361e-07	1.08495	-0.809128	0.000219688	-0.393695	-0.77921	0.00022079	-0.390878	-0.779308
230510977	rs901669	4.51697e-08	-0.242352	-1.20622	8.52368e-05	-0.927362	-1.19232	8.54849e-05	-0.926869	-1.19219
230511882	rs78456011	3.5149e-08	-1.6994	-1.96932e-10	0.000145202	-1.58699	-1.96932e-10	0.000145461	-1.58749	-1.96932e-10
230511904	rs828461	4.85373e-08	-0.937224	-0.43944	0.000106503	-1.47246	-0.424481	0.000106795	-1.47181	-0.424681
230512485	rs78698802	1.4243e-07	0.740854	-1.041	0.000262689	0.0766503	-1.07079	0.000264227	0.0802606	-1.07085
230512638	rs16851635	9.21426e-08	0.299786	-1.03544	0.000181662	-0.297284	-1.06568	0.000182653	-0.29407	-1.06574
230512792	rs77379624	5.6042e-08	-1.19797e-10	-1.23289	0.000206873	-1.19797e-10	-1.23301	0.000207347	-1.19797e-10	-1.23301
230512882	rs4846952	2.85324e-08	-0.693341	-1.21461	6.4666e-05	-1.19238	-1.2035	6.48512e-05	-1.19192	-1.20339
230512922	rs828462	1.90319e-08	-1.52341	-0.789474	6.47237e-05	-1.67198	-0.723003	6.49244e-05	-1.67152	-0.722657
230513128	rs828463	1.91305e-08	-1.51824	-0.789474	6.45656e-05	-1.67443	-0.723003	6.47659e-05	-1.67396	-0.722657
230513810	rs4846953	3.12207e-08	-0.589946	-1.22797	7.00184e-05	-1.09499	-1.22137	7.02293e-05	-1.09433	-1.2213
230513913	rs11581463	3.02791e-08	-0.631084	-1.21745	6.73998e-05	-1.14734	-1.20713	6.75937e-05	-1.14686	-1.20702
230514717	rs828464	1.89613e-08	-1.52341	-0.793188	6.41923e-05	-1.67198	-0.731247	6.43917e-05	-1.67152	-0.730896
230514912	rs77124101	1.40855e-07	0.752821	-1.06408	0.000259835	0.0868838	-1.09195	0.00026136	0.0905042	-1.092
230515239	rs6693341	2.79773e-08	-0.710147	-1.21745	6.36587e-05	-1.20445	-1.20713	6.38403e-05	-1.20399	-1.20702
230515468	rs115071473	6.50845e-08	-1.19797e-10	-1.08331	0.000245568	-1.19797e-10	-1.06154	0.000246081	-1.19797e-10	-1.06174
230515796	rs9786936	2.74669e-08	-0.725307	-1.22071	6.26509e-05	-1.2153	-1.21223	6.2829e-05	-1.21485	-1.21213
230515825	rs17765720	3.97017e-06	4.05402	-1.02645	0.00446906	2.89182	-1.052	0.00451099	2.89897	-1.05209
230516469	rs147260834	2.85481e-07	0.39518	-1.96932e-10	0.00162077	0.825545	-1.96932e-10	0.00162529	0.826044	-1.96932e-10
230516577	rs901670	3.50622e-08	-1.70187	-1.96932e-10	0.00012807	-1.71254	-1.96932e-10	0.000128363	-1.71253	-1.96932e-10
230517108	rs11805436	7.97707e-08	0.257731	-1.13757	0.000159866	-0.332572	-1.1582	0.000160735	-0.329397	-1.15824
230517499	rs115956572	3.66326e-08	-0.882434	-0.775624	8.51809e-05	-1.34846	-0.771875	8.54253e-05	-1.34782	-0.771935
230517543	rs11807429	7.99909e-08	0.26847	-1.14555	0.000160179	-0.323567	-1.16525	0.000161052	-0.320382	-1.16529
230517993	rs701170	8.24989e-08	-0.443202	-0.403009	0.000138314	-1.24257	-0.393018	0.000138727	-1.24168	-0.393208
230518426	rs79346025	1.14756e-07	0.685011	-1.2012	0.000216594	0.0289551	-1.21604	0.000217861	0.0325173	-1.21606
230518736	rs74904648	7.58759e-08	0.26847	-1.19837	0.000152564	-0.323567	-1.21396	0.000153399	-0.320382	-1.21397
230518755	rs75002551	7.11899e-08	-1.19797e-10	-0.993644	0.000270102	-1.19797e-10	-0.966311	0.000270653	-1.19797e-10	-0.96656
230518894	rs59201794	6.78058e-08	0.157204	-1.19955	0.000138886	-0.416626	-1.21483	0.000139631	-0.413548	-1.21485
230518991	rs4846954	4.94757e-08	-0.134863	-1.22265	9.43093e-05	-0.802976	-1.21556	9.45949e-05	-0.80232	-1.21548
230519179	rs12755388	4.33752e-08	-0.279206	-1.2099	8.24026e-05	-0.954351	-1.19914	8.26409e-05	-0.953866	-1.19903
230519270	rs57298062	7.32451e-08	0.248091	-1.21327	0.000148411	-0.34065	-1.22447	0.000149221	-0.337485	-1.22449
230519372	rs57119321	6.68662e-08	0.166611	-1.22291	0.000137837	-0.408778	-1.23026	0.000138579	-0.405691	-1.23027
230519414	rs828465	6.8307e-08	-0.443202	-0.591782	0.000114383	-1.24257	-0.582997	0.000114727	-1.24168	-0.583163
230519581	rs79703319	2.90801e-08	-0.66841	-1.22053	6.94139e-05	-1.09606	-1.22896	6.97069e-05	-1.09413	-1.22897
230519660	rs76921480	3.16532e-08	-0.58147	-1.22269	7.41747e-05	-1.02854	-1.23015	7.44954e-05	-1.02651	-1.23015
230520001	rs57166897	3.10312e-08	-0.597313	-1.22669	7.31262e-05	-1.0409	-1.23202	7.34413e-05	-1.03889	-1.23203
230520390	rs75127771	3.95533e-07	1.92642	-1.20518	0.00168028	2.05132	-1.18972	0.00168704	2.05305	-1.18972
230520501	rs77814294	2.30805e-07	0.18258	-1.96932e-10	0.001283	0.591844	-1.96932e-10	0.00128655	0.592319	-1.96932e-10
230520821	rs56320436	2.82835e-08	-0.683717	-1.233	7.05626e-05	-1.07576	-1.23285	7.07304e-05	-1.07568	-1.23284
230520833	rs828466	1.73954e-08	-1.51823	-0.884556	6.01297e-05	-1.64354	-0.825072	6.031e-05	-1.64313	-0.824772
230520975	rs139852335	4.80239e-08	-1.3873	-1.96932e-10	0.000136109	-1.65165	-1.96932e-10	0.000136436	-1.65154	-1.96932e-10
230521031	rs11806158	1.19845e-08	-1.65483	-1.12054	4.43096e-05	-1.67965	-1.09427	4.44175e-05	-1.67972	-1.09404
230521064	rs11585480	3.43123e-08	-1.72349	-1.96932e-10	0.000126192	-1.72731	-1.96932e-10	0.00012648	-1.72732	-1.96932e-10
230521144	rs828467	3.86767e-08	-0.610849	-0.992908	8.68787e-05	-1.12255	-0.978053	8.71401e-05	-1.12172	-0.978163
230521340	rs11806817	1.38853e-08	-1.5338	-1.09436	4.94949e-05	-1.60091	-1.06233	4.96115e-05	-1.6011	-1.06208
230521451	rs74486547	2.17479e-08	-1.22555	-0.953931	5.829e-05	-1.53503	-0.964648	5.84522e-05	-1.5346	-0.964589
230521664	rs75562551	4.04557e-08	-0.325918	-1.23287	9.06771e-05	-0.828045	-1.22976	9.11064e-05	-0.825618	-1.22975
230521737	rs75706458	2.05098e-08	-1.26962	-0.968469	5.75234e-05	-1.53402	-0.9789	5.76769e-05	-1.5337	-0.978842
230522178	rs1341973	1.42797e-08	-1.52673	-1.07342	5.10678e-05	-1.59519	-1.03677	5.1189e-05	-1.59537	-1.0365
230522690	rs4846956	1.23154e-08	-1.64772	-1.10043	4.57584e-05	-1.67133	-1.07041	4.58699e-05	-1.67143	-1.07016
230522706	rs74578471	3.97941e-08	-0.343402	-1.23188	8.96835e-05	-0.84204	-1.22679	9.01067e-05	-0.839632	-1.22677
230522960	rs72765665	1.17281e-08	-1.65778	-1.13922	4.33818e-05	-1.68323	-1.11184	4.34867e-05	-1.68332	-1.11163
230522961	rs72765667	1.17507e-08	-1.65351	-1.14157	4.34144e-05	-1.67981	-1.11451	4.35191e-05	-1.6799	-1.1143
230522978	rs68053172	1.15604e-08	-1.66984	-1.14157	4.28577e-05	-1.69272	-1.11451	4.29617e-05	-1.69279	-1.1143
230523020	rs77120293	9.25356e-07	1.57118	-1.96932e-10	0.00314627	1.48886	-1.96932e-10	0.00315787	1.49026	-1.96932e-10
230523039	rs16851659	1.20338e-08	-1.65787	-1.1134	4.4796e-05	-1.67797	-1.08503	4.49047e-05	-1.67807	-1.08479
230523609	rs12746891	1.40351e-08	-1.50477	-1.11266	4.96621e-05	-1.57726	-1.08261	4.97776e-05	-1.57745	-1.08238
230524112	rs4548449	3.13668e-06	4.02348	-1.23155	0.00334371	2.78265	-1.23293	0.00337555	2.78984	-1.23292
230524266	rs7517370	2.18417e-08	-1.25702	-0.918151	6.09327e-05	-1.5258	-0.929541	6.10961e-05	-1.52547	-0.929477
230524296	rs7549147	1.40128e-08	-1.4895	-1.12952	4.9348e-05	-1.56467	-1.10154	4.94617e-05	-1.56488	-1.10132
230524397	rs111484011	3.79422e-08	-0.396075	-1.22686	8.67761e-05	-0.884067	-1.21771	8.71813e-05	-0.881717	-1.21769
230524669	rs828468	1.82176e-08	-1.18594	-1.17067	4.79702e-05	-1.53003	-1.1645	4.81069e-05	-1.5294	-1.16458
230524898	rs183346822	5.60771e-08	-1.19797e-10	-1.23227	0.00020701	-1.19797e-10	-1.23234	0.000207483	-1.19797e-10	-1.23235
230525032	rs71654321	3.42248e-08	-1.72605	-1.96932e-10	0.000126334	-1.72618	-1.96932e-10	0.000126621	-1.7262	-1.96932e-10
230525064	rs2820370	3.66754e-08	-1.65689	-1.96932e-10	0.000145895	-1.58222	-1.96932e-10	0.000146071	-1.58331	-1.96932e-10
230525101	rs71654322	3.44945e-08	-1.71819	-1.96932e-10	0.000126257	-1.7268	-1.96932e-10	0.000126548	-1.72678	-1.96932e-10
230525126	rs12040510	3.18759e-08	-0.571951	-1.22519	7.05021e-05	-1.07977	-1.2297	7.07283e-05	-1.07883	-1.22972
230525203	rs186474097	6.13543e-08	-1.19797e-10	-1.14233	0.000226222	-1.19797e-10	-1.1436	0.000226737	-1.19797e-10	-1.14361
230526144	rs78668525	3.89197e-08	-0.412406	-1.18509	9.08427e-05	-0.897054	-1.15893	9.12703e-05	-0.894722	-1.15885
230526384	rs149176380	1.90818e-07	-1.19797e-10	-0.00767298	0.000762711	-1.19797e-10	0.0717666	0.000764555	-1.19797e-10	0.0718942
230526633	rs114271080	2.24776e-08	-1.24489	-0.901586	6.24276e-05	-1.51783	-0.913274	6.25954e-05	-1.5175	-0.913209
230526761	rs11587001	3.42385e-08	-1.72564	-1.96932e-10	0.000126293	-1.72651	-1.96932e-10	0.000126579	-1.72653	-1.96932e-10
230526778	rs116433231	2.2288e-08	-1.24489	-0.910058	6.26034e-05	-1.51783	-0.910462	6.27737e-05	-1.5175	-0.910366
230526991	rs828469	1.9038e-08	-1.21712	-1.09544	5.19068e-05	-1.53454	-1.08112	5.2046e-05	-1.534	-1.08127
230527005	rs828470	1.71254e-08	-1.25055	-1.16788	4.6675e-05	-1.56823	-1.15367	4.68043e-05	-1.56766	-1.15376
230527063	rs17715058	3.6802e-08	-0.468829	-1.18461	8.6687e-05	-0.944469	-1.15834	8.70812e-05	-0.942297	-1.15826
230527100	rs76955748	2.306e-08	-1.22832	-0.892573	6.36772e-05	-1.50686	-0.904421	6.38491e-05	-1.50652	-0.904355
230527248	rs17782420	9.28301e-08	-0.183992	-0.544233	0.000201215	-0.746047	-0.514691	0.000202243	-0.743448	-0.514483
230527362	rs828471	1.62765e-08	-1.30025	-1.16902	4.51649e-05	-1.59636	-1.15843	4.52878e-05	-1.59585	-1.15852
230527534	rs863789	1.36459e-08	-1.59287	-1.05269	4.65648e-05	-1.71282	-1.01145	4.66927e-05	-1.71259	-1.01122
230527997	rs17715142	3.9524e-08	-0.429236	-1.15285	9.32092e-05	-0.910417	-1.11985	9.36479e-05	-0.908103	-1.11975
230528140	rs181467265	6.88425e-08	-1.02717	-1.96932e-10	0.000231634	-1.11995	-1.96932e-10	0.000232205	-1.11978	-1.96932e-10
230528339	rs270854	1.3292e-08	-1.59221	-1.07962	4.50774e-05	-1.71594	-1.04079	4.52003e-05	-1.71572	-1.04057
230528430	rs270855	1.2365e-08	-1.52258	-1.22155	4.67642e-05	-1.49133	-1.22867	4.68729e-05	-1.49127	-1.22869
230528523	rs34416459	3.47273e-08	-1.71147	-1.96932e-10	0.00012656	-1.7244	-1.96932e-10	0.000126854	-1.72436	-1.96932e-10
230528595	rs270856	1.22878e-08	-1.51814	-1.23224	4.74979e-05	-1.47147	-1.23296	4.76114e-05	-1.47137	-1.23295
230528697	rs270857	1.19069e-08	-1.72195	-1.05993	4.51863e-05	-1.71072	-1.0436	4.52672e-05	-1.71105	-1.04377
230528790	rs270858	5.1017e-08	-1.32684	-1.96932e-10	0.000212416	-1.20657	-1.96932e-10	0.000212481	-1.20855	-1.96932e-10
230528820	rs270859	1.15606e-08	-1.58046	-1.23094	4.29077e-05	-1.58101	-1.22505	4.30053e-05	-1.58106	-1.22501
230528892	rs270860	1.66577e-08	-1.37086	-1.07526	4.66168e-05	-1.65746	-1.06569	4.67309e-05	-1.65721	-1.06578
230528969	rs140886108	3.42536e-08	-1.7252	-1.96932e-10	0.000126259	-1.72678	-1.96932e-10	0.000126546	-1.7268	-1.96932e-10
230529304	rs828475	4.60783e-08	-0.485948	-0.942706	8.95953e-05	-1.14927	-0.920541	8.99762e-05	-1.14743	-0.920427
230529582	rs567675502	6.8008e-08	-1.19797e-10	-1.03937	0.000258128	-1.19797e-10	-1.01166	0.000258823	-1.19797e-10	-1.01125
230529619	rs11584333	4.27414e-08	-0.302092	-1.20174	7.50966e-05	-1.05732	-1.18901	7.53327e-05	-1.0566	-1.18888
230529642	rs35659023	3.45701e-08	-1.71601	-1.96932e-10	0.000126189	-1.72733	-1.96932e-10	0.000126477	-1.72734	-1.96932e-10
230529808	rs2795048	3.89529e-08	-0.516372	-1.08027	9.05256e-05	-1.0301	-1.02938	9.09442e-05	-1.02792	-1.02924
230530141	rs12406944	3.94846e-08	-0.408273	-1.17481	7.20927e-05	-1.12772	-1.15944	7.23226e-05	-1.12701	-1.15926
230530315	rs12407923	4.01767e-08	-0.408273	-1.15744	7.35683e-05	-1.12772	-1.13917	7.38047e-05	-1.12701	-1.13897
230530706	rs115796101	1.50515e-05	4.36024	-1.96932e-10	0.0098139	2.62644	-1.96932e-10	0.00988736	2.63161	-1.96932e-10
230530764	rs116293385	1.51649e-08	-1.71854	-0.821475	5.63828e-05	-1.72013	-0.812823	5.64992e-05	-1.72013	-0.813043
230532319	rs270848	1.53534e-08	-1.4525	-1.07516	4.67437e-05	-1.6709	-1.04954	4.68754e-05	-1.67056	-1.04935
230532405	rs270849	1.8361e-08	-1.28082	-1.06795	5.12555e-05	-1.53488	-1.09341	5.13631e-05	-1.53494	-1.09354
230532548	rs17598179	5.01757e-05	5.56429	-1.96932e-10	0.0151812	3.0627	-1.96932e-10	0.0153212	3.06959	-1.96932e-10
230532667	rs36024775	3.96162e-08	-1.57976	-1.96932e-10	0.000137623	-1.64059	-1.96932e-10	0.000137942	-1.64057	-1.96932e-10
230532833	rs34700798	4.38816e-08	-1.4775	-1.96932e-10	0.000175349	-1.39834	-1.96932e-10	0.000175778	-1.39818	-1.96932e-10
230532864	rs35745805	5.17622e-08	-1.31233	-1.96932e-10	0.000212059	-1.20825	-1.96932e-10	0.000212598	-1.208	-1.96932e-10
230532876	rs270850	2.28347e-08	-1.21848	-0.912232	9.43227e-05	-1.12723	-0.891164	9.44767e-05	-1.12793	-0.891113
230533590	rs57037382	3.22036e-08	-1.72128	-0.0656348	0.000113639	-1.72361	-0.108476	0.000113903	-1.7236	-0.108449
230533923	rs11586459	3.85333e-08	-1.60747	-1.96932e-10	0.000139219	-1.62906	-1.96932e-10	0.000139535	-1.62908	-1.96932e-10
230534040	rs12041375	9.5609e-08	0.217856	-0.916585	0.000213075	-0.314806	-0.888663	0.000213781	-0.313891	-0.888556
230534113	rs77873697	3.25691e-08	-1.72534	-0.0502913	0.000115022	-1.72657	-0.0934159	0.000115289	-1.72657	-0.093389
230534167	rs11122501	1.09512e-08	-1.63544	-1.23011	3.78056e-05	-1.70417	-1.22848	3.78984e-05	-1.70399	-1.2285
230534168	rs11122502	1.11763e-08	-1.61239	-1.23281	3.8126e-05	-1.69195	-1.23226	3.82218e-05	-1.69173	-1.23227
230534190	rs11122503	1.11713e-08	-1.61499	-1.23065	3.86934e-05	-1.68027	-1.22917	3.87896e-05	-1.68006	-1.22919
230534238	rs73102039	1.31753e-06	2.90173	-0.977204	0.00128361	1.58181	-0.989486	0.00129416	1.58768	-0.989462
230534261	rs78396957	3.7032e-08	-1.64721	-1.96932e-10	0.000132682	-1.67715	-1.96932e-10	0.000132931	-1.67757	-1.96932e-10
230534638	rs117255963	6.24558e-08	-1.19797e-10	-1.12454	0.000223594	-1.19797e-10	-1.15528	0.000224083	-1.19797e-10	-1.15538
230534948	rs76733556	4.16606e-08	-1.51263	-0.0168103	0.000141684	-1.55593	-0.0555775	0.000142045	-1.55569	-0.0555604
230535437	rs270851	1.02579e-08	-1.69919	-1.23176	4.1602e-05	-1.60548	-1.23148	4.16945e-05	-1.60554	-1.23149
230535540	rs143576657	6.76661e-08	-1.19797e-10	-1.04441	0.000246238	-1.19797e-10	-1.05882	0.000246803	-1.19797e-10	-1.05881
230535548	rs270852	1.0176e-08	-1.70725	-1.23171	3.9357e-05	-1.65969	-1.23275	3.94302e-05	-1.66012	-1.23274
230535659	rs74146014	1.26321e-08	-1.72738	-0.99538	4.79447e-05	-1.7209	-0.974168	4.80646e-05	-1.7208	-0.974054
230535823	rs12409745	1.00973e-08	-1.72711	-1.21961	3.74895e-05	-1.71559	-1.22546	3.75745e-05	-1.71562	-1.22545
230535891	rs117908035	8.8035e-08	-1.19797e-10	-0.781262	0.000338309	-1.19797e-10	-0.741152	0.000339062	-1.19797e-10	-0.741217
230535966	rs270853	1.28809e-08	-1.63741	-1.06584	4.92339e-05	-1.57985	-1.08868	4.9318e-05	-1.58048	-1.08863
230536187	rs146582518	5.61658e-08	-1.19797e-10	-1.23069	0.000206987	-1.19797e-10	-1.23246	0.000207462	-1.19797e-10	-1.23245
230536748	rs74370882	1.01809e-08	-1.71602	-1.22246	3.83605e-05	-1.70594	-1.21215	3.84472e-05	-1.70596	-1.21215
230536749	rs73102042	2.10662e-07	0.309397	-0.218139	0.00113349	0.566753	-0.0988122	0.00113645	0.567383	-0.0991196
230537553	rs55821720	1.01376e-08	-1.72448	-1.21827	3.82307e-05	-1.70373	-1.21774	3.83231e-05	-1.70364	-1.21771
230537562	rs11122504	1.1148e-08	-1.61576	-1.23198	3.90115e-05	-1.66847	-1.23279	3.91023e-05	-1.66843	-1.23278
230537589	rs11122505	1.10424e-08	-1.62555	-1.2317	3.8756e-05	-1.67552	-1.23231	3.88463e-05	-1.67549	-1.2323
230537849	rs79188874	5.74016e-08	-1.19797e-10	-1.20892	0.000213927	-1.19797e-10	-1.19948	0.000214422	-1.19797e-10	-1.19945
230538002	rs11588569	1.5725e-08	-1.27164	-1.23211	5.10848e-05	-1.39889	-1.23273	5.1207e-05	-1.39879	-1.23273
230538071	rs111424581	5.52928e-08	-1.24635	-1.96932e-10	0.000129331	-1.70273	-1.96932e-10	0.000129624	-1.70276	-1.96932e-10
230538361	rs12045434	1.01124e-08	-1.71348	-1.23175	3.70102e-05	-1.7214	-1.23252	3.70935e-05	-1.72144	-1.23251
230538372	rs11591207	5.62464e-08	-1.22925	-1.96932e-10	0.000223639	-1.15508	-1.96932e-10	0.000224101	-1.1553	-1.96932e-10
230538394	rs11122506	1.09886e-08	-1.62914	-1.233	3.86344e-05	-1.67807	-1.2329	3.8724e-05	-1.67804	-1.2329
230538923	rs148372455	4.08338e-08	-1.54949	-1.96932e-10	0.000226274	-1.14336	-1.96932e-10	0.000226932	-1.14275	-1.96932e-10
230539028	rs4846958	1.5249e-08	-1.30283	-1.23165	4.97674e-05	-1.42529	-1.23246	4.98864e-05	-1.42519	-1.23246
230539348	rs74796283	1.0697e-08	-1.71847	-1.17056	4.10559e-05	-1.70222	-1.14796	4.11485e-05	-1.70225	-1.14796
230539447	rs71654323	3.62343e-08	-1.66899	-1.96932e-10	0.000139376	-1.62794	-1.96932e-10	0.000139683	-1.62802	-1.96932e-10
230539540	rs71654324	3.6256e-08	-1.66839	-1.96932e-10	0.000139485	-1.62715	-1.96932e-10	0.000139792	-1.62724	-1.96932e-10
230539607	rs75858596	1.07462e-08	-1.71922	-1.16522	4.13661e-05	-1.70091	-1.14174	4.14593e-05	-1.70094	-1.14174
230539613	rs112019142	1.05448e-08	-1.72128	-1.18209	4.07237e-05	-1.6968	-1.1615	4.08155e-05	-1.69683	-1.16151
230539708	rs11586796	1.0915e-08	-1.63612	-1.23273	3.84755e-05	-1.68298	-1.23211	3.85644e-05	-1.68296	-1.23211
230539787	rs4846959	1.00987e-08	-1.72643	-1.22016	3.7908e-05	-1.71028	-1.21967	3.79989e-05	-1.7102	-1.21964
230539859	rs4846960	8.5809e-08	-1.19797e-10	-0.806872	0.000330476	-1.19797e-10	-0.764577	0.000331157	-1.19797e-10	-0.764808
230540460	rs7535049	1.09203e-08	-1.63612	-1.23225	3.85055e-05	-1.68298	-1.23133	3.85944e-05	-1.68296	-1.23134
230540813	rs4846962	1.08121e-08	-1.71922	-1.15911	4.16596e-05	-1.70091	-1.13467	4.17535e-05	-1.70094	-1.13467
230541035	rs12725239	1.41833e-08	-1.72478	-0.882154	4.81325e-05	-1.71437	-0.976787	4.82256e-05	-1.71452	-0.976991
230541067	rs76757692	3.44384e-08	-1.71982	-1.96932e-10	0.00013654	-1.64849	-1.96932e-10	0.000136841	-1.64858	-1.96932e-10
230541112	rs12045894	1.00667e-08	-1.72697	-1.22279	3.77345e-05	-1.71287	-1.22166	3.78246e-05	-1.7128	-1.22164
230541503	rs74146015	1.00852e-08	-1.72707	-1.22086	3.77596e-05	-1.71349	-1.22038	3.78499e-05	-1.71341	-1.22036
230541589	rs77687527	6.08145e-08	-1.19797e-10	-1.15117	0.000229998	-1.19797e-10	-1.12704	0.000230516	-1.19797e-10	-1.12708
230541742	rs11122507	1.09887e-08	-1.6311	-1.23102	3.87275e-05	-1.67892	-1.22965	3.88172e-05	-1.67888	-1.22966
230541847	rs12143844	1.47892e-08	-1.3322	-1.2329	4.85547e-05	-1.44999	-1.23244	4.867e-05	-1.4499	-1.23244
230541850	rs60639477	1.00749e-08	-1.72547	-1.22348	3.79136e-05	-1.70675	-1.22305	3.80047e-05	-1.70666	-1.22303
230542201	rs11122508	1.10858e-08	-1.67217	-1.18116	4.20479e-05	-1.63668	-1.18962	4.21542e-05	-1.63649	-1.18957
230543582	rs74146017	1.00641e-08	-1.72729	-1.22273	3.76212e-05	-1.71525	-1.22229	3.77109e-05	-1.71518	-1.22227
230543598	rs79945273	1.88881e-08	-1.65835	-0.662118	7.27704e-05	-1.53836	-0.739442	7.29994e-05	-1.53754	-0.739404
230543988	rs6694936	1.48917e-08	-1.32562	-1.23258	4.88526e-05	-1.44446	-1.23184	4.89685e-05	-1.44437	-1.23185
230544845	rs6695213	1.08487e-08	-1.72056	-1.15439	4.19946e-05	-1.69833	-1.12924	4.20892e-05	-1.69837	-1.12924
230544964	rs6695328	1.40679e-08	-1.38285	-1.23225	4.6602e-05	-1.49214	-1.23133	4.67121e-05	-1.49206	-1.23134
230545092	rs12401331	1.44695e-08	-1.35513	-1.23182	4.77153e-05	-1.46914	-1.23072	4.78282e-05	-1.46906	-1.23073
230545173	rs149873755	5.20958e-08	-1.30591	-1.96932e-10	0.00025007	-1.04337	-1.96932e-10	0.000250468	-1.04407	-1.96932e-10
230545418	rs35169342	5.56236e-08	-1.24039	-1.96932e-10	0.000221769	-1.16348	-1.96932e-10	0.00022224	-1.16364	-1.96932e-10
230546408	rs6701574	1.41777e-08	-1.37602	-1.2313	4.69277e-05	-1.48649	-1.23001	4.70384e-05	-1.48641	-1.23003
230546627	rs6656262	1.40853e-08	-1.38285	-1.23101	4.66813e-05	-1.49214	-1.22963	4.67914e-05	-1.49206	-1.22964
230547190	rs6659195	1.40853e-08	-1.38285	-1.23101	4.66813e-05	-1.49214	-1.22963	4.67914e-05	-1.49206	-1.22964
230547534	rs6690823	1.09901e-08	-1.72352	-1.13848	4.30387e-05	-1.69095	-1.11206	4.31362e-05	-1.69098	-1.11205
230547570	rs6700411	1.01543e-08	-1.71037	-1.23073	3.69831e-05	-1.72539	-1.22927	3.70664e-05	-1.72541	-1.22928
230547685	rs6656678	1.38052e-08	-1.40295	-1.231	4.59155e-05	-1.50869	-1.22962	4.60237e-05	-1.50861	-1.22963
230548165	rs113088552	1.10478e-08	-1.71987	-1.13689	4.25433e-05	-1.69971	-1.11488	4.264e-05	-1.69974	-1.11486
230549303	rs140026782	3.45415e-08	-1.71683	-1.96932e-10	0.000126599	-1.72409	-1.96932e-10	0.000126893	-1.72405	-1.96932e-10
230550194	rs11577278	6.08506e-08	-1.15057	-1.96932e-10	0.00023523	-1.10455	-1.96932e-10	0.000235712	-1.10479	-1.96932e-10
230551839	rs75957105	1.18326e-08	-1.60067	-1.18747	5.46551e-05	-1.38673	-1.17734	5.47977e-05	-1.38646	-1.17729
230551909	rs11122509	2.66845e-08	-0.856852	-1.11806	6.04865e-05	-1.34957	-1.11313	6.07659e-05	-1.34729	-1.11308
230551957	rs12022656	6.59859e-08	-1.19797e-10	-1.06955	0.000239858	-1.19797e-10	-1.08506	0.000240408	-1.19797e-10	-1.08506
230552435	rs34395222	5.36377e-08	-1.27674	-1.96932e-10	0.000192741	-1.30377	-1.96932e-10	0.000193154	-1.30391	-1.96932e-10
230552709	rs12411046	6.86241e-08	0.0729913	-1.10334	0.000131727	-0.613496	-1.07089	0.00013256	-0.609437	-1.07093
230552757	rs11122510	3.1213e-08	-0.868361	-0.949799	7.11193e-05	-1.35596	-0.944796	7.14532e-05	-1.35368	-0.944675
230552814	rs34280587	5.61545e-08	-1.23089	-1.96932e-10	0.000216369	-1.18813	-1.96932e-10	0.000216816	-1.18835	-1.96932e-10
230552951	rs34034640	5.64599e-08	-1.22546	-1.96932e-10	0.000217596	-1.18247	-1.96932e-10	0.000218045	-1.1827	-1.96932e-10
230553048	rs12026674	2.69396e-08	-0.856852	-1.10855	6.08367e-05	-1.34957	-1.10735	6.11173e-05	-1.34729	-1.10732
230553277	rs61824802	6.31807e-08	-0.00756177	-1.10544	0.00012154	-0.67666	-1.08821	0.000122296	-0.672718	-1.08824
230553283	rs1573010	1.22945e-08	-1.63496	-1.11488	4.27893e-05	-1.68821	-1.12061	4.28854e-05	-1.68834	-1.12052
230553335	rs61824803	4.85448e-08	-0.144041	-1.23247	9.31883e-05	-0.799765	-1.23073	9.37535e-05	-0.795993	-1.23074
230553415	rs35517185	5.55237e-08	-1.24219	-1.96932e-10	0.000213836	-1.1999	-1.96932e-10	0.000214279	-1.20012	-1.96932e-10
230553797	rs35364632	5.55237e-08	-1.24219	-1.96932e-10	0.000213836	-1.1999	-1.96932e-10	0.000214279	-1.20012	-1.96932e-10
230553930	rs139180870	3.4598e-08	-1.7152	-1.96932e-10	0.000135057	-1.65942	-1.96932e-10	0.000135353	-1.65951	-1.96932e-10
230554257	rs78915563	4.80089e-08	-1.38761	-1.96932e-10	0.000210266	-1.21674	-1.96932e-10	0.000210786	-1.21656	-1.96932e-10
230554357	rs76318294	2.44626e-08	-1.59497	-0.466876	9.16636e-05	-1.49009	-0.556898	9.19637e-05	-1.48915	-0.556853
230554547	rs12025498	1.23168e-08	-1.69034	-1.05768	4.37327e-05	-1.72183	-1.06518	4.38339e-05	-1.7219	-1.06509
230554992	rs58692151	1.66429e-08	-1.38465	-1.06237	6.78643e-05	-1.27784	-1.06976	6.80341e-05	-1.27771	-1.06968
230555036	rs111303707	1.07766e-07	-0.579032	-1.96932e-10	0.000424391	-0.514456	-1.96932e-10	0.000425221	-0.51479	-1.96932e-10
230555743	rs11122511	1.16266e-08	-1.71767	-1.08803	4.22267e-05	-1.72722	-1.09484	4.23273e-05	-1.72721	-1.09476
230556442	rs141729660	6.7071e-08	-1.05324	-1.96932e-10	0.000140408	-1.62056	-1.96932e-10	0.000140807	-1.62001	-1.96932e-10
230556593	rs11122512	1.6139e-08	-1.42792	-1.04984	6.35871e-05	-1.35504	-1.05766	6.37419e-05	-1.35498	-1.05757
230556792	rs12729707	5.43276e-08	-1.26396	-1.96932e-10	0.000202147	-1.25612	-1.96932e-10	0.000202554	-1.25639	-1.96932e-10
230557098	rs74146024	1.16317e-08	-1.71349	-1.09177	4.20612e-05	-1.72736	-1.09863	4.21606e-05	-1.72736	-1.09855
230558045	rs12739491	5.64239e-08	-1.2261	-1.96932e-10	0.000210013	-1.21794	-1.96932e-10	0.000210434	-1.21823	-1.96932e-10
230558408	rs12064881	1.15117e-08	-1.71148	-1.10416	4.15634e-05	-1.72719	-1.11071	4.16611e-05	-1.7272	-1.11063
230558719	rs11580469	5.31881e-08	-1.28516	-1.96932e-10	0.000197871	-1.2775	-1.96932e-10	0.000198271	-1.27776	-1.96932e-10
230558720	rs11581264	5.31881e-08	-1.28516	-1.96932e-10	0.000197871	-1.2775	-1.96932e-10	0.000198271	-1.27776	-1.96932e-10
230560518	rs111713276	1.67916e-08	-1.69727	-0.740848	6.35869e-05	-1.6382	-0.774509	6.3713e-05	-1.63839	-0.774619
230560900	rs12023508	1.10816e-08	-1.70001	-1.1537	4.57988e-05	-1.5772	-1.16366	4.59258e-05	-1.57671	-1.16366
230561389	rs113202442	5.57994e-08	-1.23723	-1.96932e-10	0.00020767	-1.22916	-1.96932e-10	0.000208086	-1.22945	-1.96932e-10
230561627	rs138134082	5.52025e-08	-1.24799	-1.96932e-10	0.00020543	-1.24001	-1.96932e-10	0.000205843	-1.24029	-1.96932e-10
230562300	rs182403984	4.46125e-08	-1.46098	-1.96932e-10	0.000247977	-1.05178	-1.96932e-10	0.000248599	-1.05156	-1.96932e-10
230563455	rs12031576	1.68542e-08	-1.3751	-1.0593	6.68071e-05	-1.29639	-1.06692	6.69699e-05	-1.29633	-1.06683
230565296	rs77194221	5.60435e-08	-1.19797e-10	-1.23287	0.000207386	-1.19797e-10	-1.23053	0.000207862	-1.19797e-10	-1.23052
230565418	rs12032675	1.69002e-08	-1.35825	-1.07342	6.71291e-05	-1.27778	-1.08072	6.72924e-05	-1.27772	-1.08063
230565480	rs12031283	1.69501e-08	-1.35255	-1.07617	6.73713e-05	-1.27149	-1.0834	6.75352e-05	-1.27143	-1.08332
230565689	rs71654326	5.4331e-08	-1.2639	-1.96932e-10	0.00020216	-1.25605	-1.96932e-10	0.000202567	-1.25633	-1.96932e-10
230566018	rs1418132	1.7437e-08	-1.35825	-1.04215	6.90646e-05	-1.27778	-1.05229	6.92341e-05	-1.27772	-1.05219
230566509	rs4846963	1.10118e-08	-1.72677	-1.13325	4.07022e-05	-1.71983	-1.139	4.08011e-05	-1.71975	-1.13894
230566624	rs4846964	1.64359e-08	-1.40284	-1.05669	6.49498e-05	-1.32713	-1.06437	6.51079e-05	-1.32707	-1.06428
230566927	rs115789696	3.95461e-08	-1.58153	-1.96932e-10	0.000149759	-1.55609	-1.96932e-10	0.000150067	-1.55632	-1.96932e-10
230566987	rs4846965	1.10286e-08	-1.72739	-1.13111	4.09881e-05	-1.7149	-1.13693	4.10886e-05	-1.71481	-1.13686
230567042	rs145506990	5.62841e-08	-1.19797e-10	-1.22858	0.000207642	-1.19797e-10	-1.2293	0.000208124	-1.19797e-10	-1.22927
230567366	rs11122513	1.07546e-08	-1.72603	-1.15763	3.95003e-05	-1.72638	-1.16242	3.95943e-05	-1.72635	-1.16236
230567381	rs116938129	1.02099e-08	-1.72726	-1.20838	3.78287e-05	-1.72096	-1.21108	3.79196e-05	-1.72088	-1.21105
230567384	rs75539257	1.03392e-08	-1.72696	-1.19609	3.81147e-05	-1.72509	-1.19942	3.82054e-05	-1.72504	-1.19938
230567385	rs75259920	1.01469e-08	-1.72588	-1.21594	3.77542e-05	-1.71583	-1.21818	3.78457e-05	-1.71572	-1.21816
230568490	rs142803326	3.45304e-08	-1.71715	-1.96932e-10	0.000126195	-1.72728	-1.96932e-10	0.000126484	-1.72728	-1.96932e-10
230569082	rs141035386	5.76333e-08	-1.20489	-1.96932e-10	0.00025264	-1.03315	-1.96932e-10	0.00025302	-1.03393	-1.96932e-10
230569206	rs71654327	5.18288e-08	-1.31105	-1.96932e-10	0.000192771	-1.30361	-1.96932e-10	0.000193162	-1.30387	-1.96932e-10
230569902	rs12027414	1.17327e-08	-1.64862	-1.14799	4.68091e-05	-1.5641	-1.15493	4.6935e-05	-1.56376	-1.15488
230570170	rs12023074	1.15066e-08	-1.71829	-1.09779	4.36562e-05	-1.68444	-1.10433	4.37674e-05	-1.68426	-1.10425
230570935	rs112716918	4.49541e-08	-1.45335	-1.96932e-10	0.000188371	-1.3267	-1.96932e-10	0.000188742	-1.32702	-1.96932e-10
230571414	rs78484407	3.83609e-08	-1.61196	-1.96932e-10	0.000127613	-1.71611	-1.96932e-10	0.000127907	-1.71609	-1.96932e-10
230571673	rs12760387	5.15716e-08	-1.31602	-1.96932e-10	0.000191806	-1.30863	-1.96932e-10	0.000192195	-1.30889	-1.96932e-10
230572017	rs12731028	1.7806e-08	-1.31648	-1.06298	7.1009e-05	-1.23179	-1.07052	7.11823e-05	-1.23172	-1.07043
230572902	rs1040897	1.68837e-08	-1.35495	-1.0777	6.73065e-05	-1.26643	-1.08942	6.74678e-05	-1.26641	-1.08934
230574362	rs12753479	5.27615e-08	-1.29321	-1.96932e-10	0.000185831	-1.34028	-1.96932e-10	0.000186205	-1.34055	-1.96932e-10
230574795	rs4846966	2.06378e-08	-1.24006	-0.991807	7.51462e-05	-1.23522	-1.01045	7.53254e-05	-1.23514	-1.01044
230575116	rs78194966	4.63335e-08	-1.42313	-1.96932e-10	0.000201262	-1.26051	-1.96932e-10	0.000201758	-1.26033	-1.96932e-10
230575433	rs4846967	1.30287e-08	-1.70776	-0.984082	4.86912e-05	-1.68532	-0.994295	4.88132e-05	-1.68513	-0.994267
230575688	rs11122514	1.70711e-08	-1.56444	-0.85717	6.16776e-05	-1.56164	-0.881554	6.18231e-05	-1.56159	-0.881535
230576034	rs35921082	5.28415e-08	-1.2917	-1.96932e-10	0.0001868	-1.33507	-1.96932e-10	0.000187182	-1.33532	-1.96932e-10
230576052	rs141966789	7.43092e-08	-1.19797e-10	-0.950761	0.000286188	-1.19797e-10	-0.908464	0.000286816	-1.19797e-10	-0.908559
230576074	rs11122516	1.24793e-08	-1.70452	-1.03041	4.63867e-05	-1.68063	-1.04747	4.65026e-05	-1.68043	-1.04746
230576338	rs12033367	1.23947e-08	-1.70452	-1.03721	4.63157e-05	-1.68063	-1.049	4.64307e-05	-1.68043	-1.04901
230577458	rs12030210	1.25571e-08	-1.70023	-1.02848	4.69932e-05	-1.67458	-1.04053	4.71105e-05	-1.67437	-1.04054
230577645	rs114723241	4.73243e-08	-1.40197	-1.96932e-10	0.000216706	-1.18657	-1.96932e-10	0.000217125	-1.18693	-1.96932e-10
230577983	rs113661382	4.04312e-08	-1.55939	-1.96932e-10	0.000138754	-1.63241	-1.96932e-10	0.000139032	-1.6327	-1.96932e-10
230578629	rs12031310	1.24152e-08	-1.70866	-1.03141	4.62978e-05	-1.68664	-1.04338	4.64122e-05	-1.68645	-1.04338
230578837	rs55766038	1.22898e-08	-1.70998	-1.04025	4.59546e-05	-1.68859	-1.04886	4.60677e-05	-1.68841	-1.04887
230578859	rs35519378	2.08168e-08	-1.27803	-0.94521	7.63992e-05	-1.27338	-0.95576	7.65795e-05	-1.2733	-0.955773
230579094	rs34982299	5.20241e-08	-1.30729	-1.96932e-10	0.000184059	-1.34986	-1.96932e-10	0.000184436	-1.3501	-1.96932e-10
230579159	rs4846969	1.2185e-08	-1.70851	-1.05028	4.53851e-05	-1.68643	-1.0635	4.54977e-05	-1.68624	-1.0635
230580304	rs12032944	1.26661e-07	-1.19797e-10	-0.417483	0.00046649	-1.19797e-10	-0.419876	0.000467342	-1.19797e-10	-0.420338
230580568	rs34268709	4.80382e-08	-0.344528	-1.04247	8.17799e-05	-1.1554	-1.00568	8.21951e-05	-1.15251	-1.00579
230580777	rs12030804	2.10608e-08	-1.27803	-0.933555	7.67977e-05	-1.27338	-0.950557	7.69803e-05	-1.2733	-0.950553
230581356	rs11122517	1.28504e-08	-1.70791	-0.997707	4.77902e-05	-1.68554	-1.01275	4.79088e-05	-1.68535	-1.01275
230582837	rs151111900	1.28645e-08	-1.69007	-1.01445	5.56032e-05	-1.57793	-0.968937	5.56773e-05	-1.57896	-0.968868
230583388	rs78363998	4.80601e-08	-1.38654	-1.96932e-10	0.000226786	-1.14111	-1.96932e-10	0.000227192	-1.14161	-1.96932e-10
230583983	rs12736128	5.31111e-08	-1.28661	-1.96932e-10	0.000187705	-1.33024	-1.96932e-10	0.000188088	-1.33049	-1.96932e-10
230584001	rs34761411	5.20241e-08	-1.30729	-1.96932e-10	0.000184059	-1.34986	-1.96932e-10	0.000184436	-1.3501	-1.96932e-10
230584137	rs55679423	2.15369e-08	-1.25932	-0.929904	7.8533e-05	-1.25458	-0.947011	7.87198e-05	-1.2545	-0.947007
230585673	rs12131467	4.17583e-08	-1.5271	-1.96932e-10	0.000172257	-1.41612	-1.96932e-10	0.000172561	-1.41665	-1.96932e-10
230585790	rs728711	3.64533e-08	-0.563771	-1.09919	6.69333e-05	-1.29332	-1.0681	6.7257e-05	-1.29068	-1.06819
230585885	rs77466267	8.93513e-08	-1.19797e-10	-0.76642	0.0003179	-1.19797e-10	-0.803376	0.000318573	-1.19797e-10	-0.803546
230586018	rs6541317	2.26245e-08	-1.3395	-0.800457	5.97474e-05	-1.68363	-0.791355	5.99347e-05	-1.68284	-0.791302
230586355	rs114896478	3.80421e-08	-1.6203	-1.96932e-10	0.000132767	-1.67652	-1.96932e-10	0.000133043	-1.67673	-1.96932e-10
230586401	rs7548648	1.18435e-08	-1.72728	-1.05994	4.34651e-05	-1.72386	-1.0693	4.35706e-05	-1.7238	-1.06922
230586502	rs10489700	3.70354e-08	-0.547328	-1.09979	6.75654e-05	-1.28325	-1.06876	6.78942e-05	-1.28059	-1.06886
230586648	rs7556179	1.26351e-08	-1.72737	-0.995145	4.63097e-05	-1.72657	-1.00319	4.6421e-05	-1.72654	-1.00311
230587442	rs11583361	3.63152e-08	-0.563771	-1.10299	6.66519e-05	-1.29332	-1.07231	6.69742e-05	-1.29068	-1.07241
230587685	rs11586107	2.41643e-08	-1.34035	-0.733765	6.40864e-05	-1.68392	-0.720963	6.42872e-05	-1.68313	-0.720909
230587800	rs11585662	3.51986e-08	-0.580097	-1.11789	6.49042e-05	-1.30327	-1.08893	6.52165e-05	-1.30066	-1.08902
230587805	rs11122518	2.39286e-08	-1.3395	-0.744418	6.34168e-05	-1.68363	-0.731752	6.36156e-05	-1.68284	-0.731699
230587909	rs10489699	3.66053e-08	-0.547328	-1.11147	6.66928e-05	-1.28325	-1.08176	6.70176e-05	-1.28059	-1.08185
230588027	rs7514115	5.77952e-08	-0.440055	-0.762035	0.000103996	-1.15493	-0.765829	0.000104454	-1.15268	-0.765978
230588070	rs80274014	1.77384e-08	-1.26999	-1.11327	8.73632e-05	-0.990809	-1.10423	8.75921e-05	-0.990602	-1.10411
230588085	rs12035809	1.23151e-08	-1.72384	-1.02433	4.56906e-05	-1.71056	-1.03266	4.58049e-05	-1.71043	-1.03258
230588710	rs4846970	1.20942e-08	-1.72351	-1.04275	4.49054e-05	-1.70985	-1.05071	4.50176e-05	-1.70972	-1.05063
230588958	rs57865773	1.20794e-08	-1.72474	-1.04275	4.47823e-05	-1.71259	-1.05071	4.48938e-05	-1.71248	-1.05063
230589227	rs60473465	1.22297e-08	-1.72446	-1.03067	4.53454e-05	-1.71193	-1.03888	4.54585e-05	-1.71181	-1.03879
230589245	rs11583844	5.06903e-08	-1.33326	-1.96932e-10	0.000180525	-1.36924	-1.96932e-10	0.000180907	-1.36942	-1.96932e-10
230589529	rs77452614	1.21989e-08	-1.72384	-1.03381	4.52685e-05	-1.71056	-1.04195	4.53816e-05	-1.71043	-1.04186
230590428	rs79840443	5.06903e-08	-1.33326	-1.96932e-10	0.000180525	-1.36924	-1.96932e-10	0.000180907	-1.36942	-1.96932e-10
230590854	rs74351004	1.26894e-08	-1.7224	-0.995831	4.71263e-05	-1.70756	-1.00472	4.72449e-05	-1.70742	-1.00463
230590935	rs113014636	2.81608e-08	-1.68119	-0.239872	0.000109898	-1.61154	-0.254017	0.000110105	-1.61171	-0.254252
230591191	rs116908188	6.82071e-08	-1.19797e-10	-1.03645	0.000252455	-1.19797e-10	-1.03388	0.000253013	-1.19797e-10	-1.03396
230592026	rs61824821	3.83001e-08	-0.51409	-1.09945	6.89895e-05	-1.26277	-1.06839	6.93294e-05	-1.26005	-1.06848
230592249	rs75669248	1.34338e-08	-1.72613	-0.935087	4.95916e-05	-1.71623	-0.945059	4.97153e-05	-1.71613	-0.944957
230592352	rs12731902	3.3564e-08	-1.23455	-0.510993	8.2477e-05	-1.64476	-0.507829	8.27744e-05	-1.64367	-0.507612
230592870	rs12217064	6.77062e-08	-1.19797e-10	-1.04382	0.000248524	-1.19797e-10	-1.04957	0.000249102	-1.19797e-10	-1.04954
230592901	rs17598763	3.67829e-08	-0.547328	-1.10663	6.70534e-05	-1.28325	-1.07637	6.73799e-05	-1.28059	-1.07646
230593263	rs11585204	5.14621e-08	-1.31815	-1.96932e-10	0.000183146	-1.35483	-1.96932e-10	0.000183532	-1.35501	-1.96932e-10
230593545	rs11583788	5.36053e-08	-1.27735	-1.96932e-10	0.000190425	-1.31585	-1.96932e-10	0.000190825	-1.31604	-1.96932e-10
230593701	rs151098543	1.63425e-08	-1.72549	-0.739736	5.97257e-05	-1.71445	-0.760904	5.98832e-05	-1.71434	-0.760668
230593883	rs139896083	5.71906e-08	-1.19797e-10	-1.21261	0.000208146	-1.19797e-10	-1.22687	0.000208625	-1.19797e-10	-1.22686
230594186	rs11585740	2.38975e-08	-0.941535	-1.14369	5.11519e-05	-1.51095	-1.11936	5.13497e-05	-1.50927	-1.11947
230594749	rs11586533	2.47297e-08	-1.33473	-0.716265	6.3631e-05	-1.69984	-0.712172	6.38164e-05	-1.69929	-0.7121
230594809	rs11585829	2.02883e-08	-1.06036	-1.18859	4.41956e-05	-1.60548	-1.171	4.43484e-05	-1.60424	-1.17109
230595008	rs73102062	4.02368e-08	-0.331207	-1.23301	0.000301351	0.376067	-1.2329	0.000301976	0.375848	-1.2329
230595450	rs72765683	6.62323e-08	-1.06583	-1.96932e-10	0.000171499	-1.42053	-1.96932e-10	0.000171838	-1.42084	-1.96932e-10
230595754	rs16851758	2.5744e-08	-1.28386	-0.726936	6.3713e-05	-1.68831	-0.722415	6.39082e-05	-1.6876	-0.722349
230595815	rs34515214	2.14146e-08	-1.00529	-1.18964	4.51245e-05	-1.58345	-1.17224	4.52871e-05	-1.58206	-1.17232
230595820	rs12723140	2.16517e-08	-0.99179	-1.19212	4.52652e-05	-1.57739	-1.17519	4.54298e-05	-1.57597	-1.17527
230596763	rs12041389	1.76384e-08	-1.59049	-0.798423	6.48875e-05	-1.57967	-0.812788	6.50509e-05	-1.57959	-0.81264
230597647	rs184413567	6.82612e-08	-1.19797e-10	-1.03565	0.000264636	-1.19797e-10	-0.986756	0.000265185	-1.19797e-10	-0.986972
230597849	rs147956721	6.11195e-08	-1.14616	-1.96932e-10	0.000153017	-1.53456	-1.96932e-10	0.000153356	-1.53464	-1.96932e-10
230597885	rs117508125	8.4926e-08	-1.19797e-10	-0.817216	0.00032816	-1.19797e-10	-0.771612	0.000328949	-1.19797e-10	-0.771495
230597913	rs190248726	6.75722e-08	-1.19797e-10	-1.0458	0.00026224	-1.19797e-10	-0.995851	0.000262824	-1.19797e-10	-0.995913
230597964	rs147658865	5.9466e-08	-1.19797e-10	-1.17359	0.00022186	-1.19797e-10	-1.16307	0.000222357	-1.19797e-10	-1.16312
230597966	rs12043756	1.78198e-08	-1.6172	-0.761483	6.54437e-05	-1.60747	-0.776451	6.56084e-05	-1.6074	-0.776297
230597996	rs55738522	2.48752e-08	-1.33941	-0.705715	6.4162e-05	-1.7026	-0.701101	6.43485e-05	-1.70205	-0.701033
230598012	rs12044478	1.73586e-08	-1.64343	-0.761483	6.36728e-05	-1.6349	-0.776451	6.38325e-05	-1.63484	-0.776297
230598644	rs71654329	4.1249e-08	-1.53937	-1.96932e-10	0.000167255	-1.44559	-1.96932e-10	0.00016762	-1.4457	-1.96932e-10
230598978	rs112776489	3.53377e-08	-1.69405	-1.96932e-10	0.000127411	-1.7177	-1.96932e-10	0.000127693	-1.71777	-1.96932e-10
230599287	rs12748687	4.1249e-08	-1.53937	-1.96932e-10	0.000167255	-1.44559	-1.96932e-10	0.00016762	-1.4457	-1.96932e-10
230599351	rs61824823	3.17788e-08	-0.649953	-1.15024	5.90504e-05	-1.36015	-1.12657	5.93066e-05	-1.35799	-1.12669
230600148	rs4846971	1.73847e-08	-1.6281	-0.775305	6.57063e-05	-1.58987	-0.79005	6.58844e-05	-1.5896	-0.789898
230600233	rs77015371	6.02453e-08	-1.19797e-10	-1.16057	0.00021799	-1.19797e-10	-1.18066	0.000218483	-1.19797e-10	-1.18069
230600707	rs61824824	2.76884e-08	-1.67911	-0.258875	9.2273e-05	-1.72634	-0.314017	9.24531e-05	-1.72631	-0.314388
230600840	rs16851764	7.70676e-08	-1.19797e-10	-0.914312	0.00028632	-1.19797e-10	-0.908002	0.000286947	-1.19797e-10	-0.908103
230600897	rs2396	1.94519e-08	-1.10141	-1.18964	4.3026e-05	-1.63107	-1.17224	4.31684e-05	-1.62997	-1.17232
230601167	rs74887713	3.45637e-08	-1.71619	-1.96932e-10	0.000132853	-1.67587	-1.96932e-10	0.000133168	-1.67579	-1.96932e-10
230601905	rs1361638	2.36253e-08	-1.48102	-0.615659	0.000111894	-1.20535	-0.642211	0.000112123	-1.20577	-0.642029
230602216	rs10429981	2.36932e-08	-1.47815	-0.615659	0.000112362	-1.20118	-0.642211	0.000112592	-1.2016	-0.642029
230602463	rs12731579	4.67648e-08	-1.41386	-1.96932e-10	0.000183363	-1.35365	-1.96932e-10	0.000183815	-1.35347	-1.96932e-10
230603476	rs12737059	4.7549e-08	-1.39723	-1.96932e-10	0.000186719	-1.33551	-1.96932e-10	0.00018718	-1.33533	-1.96932e-10
230604127	rs1418131	3.39316e-08	-0.605771	-1.12888	6.12036e-05	-1.34818	-1.10273	6.1469e-05	-1.34602	-1.10285
230604516	rs61824826	3.66709e-08	-1.65701	-1.96932e-10	0.00012729	-1.71864	-1.96932e-10	0.000127589	-1.71858	-1.96932e-10
230604614	rs11122521	2.619e-08	-1.52227	-0.471342	7.9564e-05	-1.72459	-0.463956	7.97345e-05	-1.72478	-0.463921
230604744	rs61824827	3.59515e-08	-0.565063	-1.11176	6.46626e-05	-1.31227	-1.08366	6.4951e-05	-1.30998	-1.08379
230605576	rs61824830	5.70044e-07	1.08672	-1.96932e-10	0.00149071	0.741893	-1.96932e-10	0.00149523	0.742639	-1.96932e-10
230605643	rs6676503	1.8486e-08	-1.52984	-0.81214	7.03113e-05	-1.45979	-0.852387	7.04137e-05	-1.46048	-0.852536
230605663	rs74532163	4.17961e-08	-0.305426	-1.22077	0.000307952	0.387731	-1.2229	0.000308535	0.38738	-1.22294
230606178	rs11590430	3.58917e-08	-1.25707	-0.42142	8.66611e-05	-1.68324	-0.419864	8.69342e-05	-1.68249	-0.419757
230606740	rs200165	1.24847e-08	-1.71637	-1.01812	6.01882e-05	-1.44937	-1.01827	6.02613e-05	-1.45045	-1.01826
230607098	rs200164	1.54084e-08	-1.49456	-1.02952	5.31698e-05	-1.56324	-1.02838	5.33309e-05	-1.56256	-1.02832
230607357	rs140845834	1.59873e-08	-1.48511	-1.00209	9.20516e-05	-1.01131	-1.03146	9.22042e-05	-1.01178	-1.03161
230608106	rs12401453	2.42836e-08	-1.41908	-0.650118	0.00011829	-1.11677	-0.675203	0.00011853	-1.11722	-0.675016
230608309	rs12725600	4.77586e-08	-1.39284	-1.96932e-10	0.000181483	-1.36395	-1.96932e-10	0.000181919	-1.36384	-1.96932e-10
230608342	rs12751734	4.77586e-08	-1.39284	-1.96932e-10	0.000181483	-1.36395	-1.96932e-10	0.000181919	-1.36384	-1.96932e-10
230608375	rs35872279	4.79621e-08	-1.38858	-1.96932e-10	0.000182289	-1.35952	-1.96932e-10	0.000182727	-1.35941	-1.96932e-10
230608724	rs150910150	4.33826e-08	-1.48894	-1.96932e-10	0.000142626	-1.60489	-1.96932e-10	0.000142953	-1.60488	-1.96932e-10
230609292	rs117760629	5.61278e-08	-1.19797e-10	-1.23136	0.000207113	-1.19797e-10	-1.23185	0.000207587	-1.19797e-10	-1.23185
230609770	rs61164006	5.61682e-08	-1.19797e-10	-1.23064	0.000207241	-1.19797e-10	-1.23123	0.000207716	-1.19797e-10	-1.23123
230610228	rs191280390	7.94674e-08	-1.19797e-10	-0.883649	0.000290733	-1.19797e-10	-0.892708	0.00029148	-1.19797e-10	-0.892428
230610548	rs146091198	4.81382e-08	-1.38492	-1.96932e-10	0.000182987	-1.3557	-1.96932e-10	0.000183426	-1.35559	-1.96932e-10
230611578	rs144090816	2.58164e-08	-1.37896	-0.629023	0.000127707	-1.06081	-0.654563	0.000127963	-1.06129	-0.654373
230612012	rs111226552	4.96902e-08	-1.35319	-1.96932e-10	0.000189131	-1.32267	-1.96932e-10	0.000189586	-1.32256	-1.96932e-10
230612313	rs189706675	3.48812e-08	-1.70705	-1.96932e-10	0.000142359	-1.60676	-1.96932e-10	0.000142665	-1.6069	-1.96932e-10
230612788	rs75500514	5.06346e-08	-1.33436	-1.96932e-10	0.000190608	-1.31489	-1.96932e-10	0.000191075	-1.31473	-1.96932e-10
230613837	rs200163	1.18899e-08	-1.7148	-1.06851	5.85573e-05	-1.42647	-1.06864	5.86251e-05	-1.4276	-1.06863
230613899	rs17598931	2.32799e-08	-0.963025	-1.14838	5.13656e-05	-1.50062	-1.12553	5.15622e-05	-1.499	-1.12561
230614003	rs141113860	6.94545e-08	-1.19797e-10	-1.01832	0.000255108	-1.19797e-10	-1.02342	0.000255741	-1.19797e-10	-1.02323
230614110	rs200162	1.18476e-08	-1.71191	-1.07497	5.76775e-05	-1.43515	-1.0751	5.77438e-05	-1.43629	-1.07509
230614276	rs108251	1.45094e-08	-1.59475	-0.989456	5.09982e-05	-1.64512	-0.988205	5.11429e-05	-1.64463	-0.988142
230614438	rs12096860	5.76788e-08	-1.19797e-10	-1.20411	0.000212477	-1.19797e-10	-1.20628	0.000212962	-1.19797e-10	-1.20628
230614953	rs76107942	4.11251e-08	-1.54238	-1.96932e-10	0.000126196	-1.72728	-1.96932e-10	0.000126482	-1.7273	-1.96932e-10
230616674	rs76031111	1.64336e-08	-1.4919	-0.967772	5.66869e-05	-1.53981	-0.987762	5.68298e-05	-1.53958	-0.987756
230616852	rs200161	1.2163e-08	-1.71658	-1.04402	5.83057e-05	-1.45525	-1.04416	5.83754e-05	-1.45635	-1.04415
230616882	rs200160	1.23015e-08	-1.71547	-1.0338	5.91301e-05	-1.45143	-1.03394	5.92001e-05	-1.45254	-1.03393
230617150	rs200159	1.44472e-08	-1.61416	-0.974337	5.07972e-05	-1.66024	-0.977028	5.09393e-05	-1.65981	-0.976957
230617312	rs200158	1.44725e-08	-1.60945	-0.977296	5.08325e-05	-1.65661	-0.979971	5.09753e-05	-1.65616	-0.979901
230617818	rs17657706	3.86991e-08	-1.60318	-1.96932e-10	0.000127536	-1.71672	-1.96932e-10	0.000127815	-1.71681	-1.96932e-10
230618071	rs200157	1.24617e-08	-1.71708	-1.01925	5.95201e-05	-1.4594	-1.0194	5.95916e-05	-1.46049	-1.01939
230618219	rs12021687	5.72496e-08	-1.19797e-10	-1.21158	0.000210961	-1.19797e-10	-1.21344	0.000211443	-1.19797e-10	-1.21344
230619062	rs71654330	4.27661e-07	0.799336	-1.96932e-10	0.0012418	0.559202	-1.96932e-10	0.00124539	0.559804	-1.96932e-10
230619097	rs79780221	4.02157e-08	-0.354273	-1.21046	0.000293713	0.328062	-1.21057	0.00029428	0.327716	-1.21058
230619350	rs12048353	1.65208e-08	-1.57053	-0.883847	8.00572e-05	-1.28553	-0.896843	8.02142e-05	-1.28603	-0.89667
230619385	rs34029153	5.34172e-08	-1.28086	-1.96932e-10	0.000201338	-1.26013	-1.96932e-10	0.000201834	-1.25996	-1.96932e-10
230619406	rs1018553	7.14138e-08	-0.990504	-1.96932e-10	0.000468085	-0.416462	-1.96932e-10	0.000469149	-0.416478	-1.96932e-10
230619430	rs34048719	5.42123e-08	-1.26609	-1.96932e-10	0.000204404	-1.24501	-1.96932e-10	0.000204907	-1.24484	-1.96932e-10
230619629	rs35282446	5.39392e-08	-1.27114	-1.96932e-10	0.000203351	-1.25018	-1.96932e-10	0.000203851	-1.25001	-1.96932e-10
230619824	rs12724046	5.67637e-08	-1.2201	-1.96932e-10	0.000226038	-1.14441	-1.96932e-10	0.000226577	-1.14432	-1.96932e-10
230620062	rs113822007	4.55017e-08	-0.478619	-0.962626	0.000332713	0.194352	-0.952184	0.000333265	0.19379	-0.952251
230620701	rs115141289	3.71538e-08	-1.64393	-1.96932e-10	0.000130385	-1.69462	-1.96932e-10	0.000130688	-1.69459	-1.96932e-10
230620848	rs34146948	6.34488e-08	-1.10876	-1.96932e-10	0.000254591	-1.02545	-1.96932e-10	0.0002552	-1.02535	-1.96932e-10
230620854	rs12023570	1.60422e-08	-1.43782	-1.04595	8.25164e-05	-1.07648	-1.07563	8.26615e-05	-1.07709	-1.07555
230621048	rs11122522	4.34028e-08	-1.48847	-1.96932e-10	0.000167931	-1.44156	-1.96932e-10	0.000168198	-1.44226	-1.96932e-10
230621134	rs34625706	6.38144e-08	-1.10302	-1.96932e-10	0.000256154	-1.01933	-1.96932e-10	0.000256767	-1.01923	-1.96932e-10
230621314	rs12024407	1.6242e-08	-1.41391	-1.05749	8.5486e-05	-1.03271	-1.08405	8.56476e-05	-1.03319	-1.08397
230621568	rs78263152	4.56603e-08	-0.560647	-0.87712	0.000304199	0.0382626	-0.885693	0.000304884	0.038313	-0.88578
230621640	rs853020	4.16684e-08	-1.62844	0.0991898	0.00029053	-0.924148	0.0307409	0.000290766	-0.925355	0.0304761
230621832	rs34058951	6.35025e-08	-1.10792	-1.96932e-10	0.000254821	-1.02455	-1.96932e-10	0.00025543	-1.02445	-1.96932e-10
230622001	rs853021	1.32521e-08	-1.65868	-1.01616	4.79202e-05	-1.66701	-1.02857	4.8056e-05	-1.6666	-1.02843
230622422	rs112692153	6.30696e-08	-1.11476	-1.96932e-10	0.000272075	-0.959035	-1.96932e-10	0.00027255	-0.959578	-1.96932e-10
230622709	rs853022	4.17111e-08	-1.6129	0.0846673	0.000296922	-0.880902	0.0092598	0.000297164	-0.882141	0.00902642
230622758	rs112716974	4.56094e-08	-1.43888	-1.96932e-10	0.000336246	-0.747268	-1.96932e-10	0.000335951	-0.750434	-1.96932e-10
230622869	rs12119841	1.51571e-08	-1.72423	-0.816295	5.59549e-05	-1.69936	-0.841209	5.60848e-05	-1.69952	-0.841018
230622939	rs146599300	1.69766e-08	-1.39479	-1.03237	8.92604e-05	-1.01272	-1.06084	8.94153e-05	-1.01336	-1.06075
230623412	rs76769726	1.76531e-08	-1.3677	-1.02038	9.38912e-05	-0.97325	-1.04972	9.40528e-05	-0.973905	-1.04964
230623655	rs61824833	2.51136e-08	-0.805505	-1.23008	5.0914e-05	-1.40715	-1.22782	5.11252e-05	-1.40528	-1.22784
230623891	rs139038330	1.28101e-07	-1.19797e-10	-0.406173	0.000437654	-1.19797e-10	-0.483684	0.000438456	-1.19797e-10	-0.484139
230623994	rs74726720	1.70369e-08	-1.3799	-1.04371	9.02708e-05	-0.990966	-1.07133	9.04263e-05	-0.991613	-1.07125
230624113	rs10864749	4.34848e-08	-1.66308	0.176497	0.000159138	-1.63769	0.142348	0.000159545	-1.63739	0.142318
230624142	rs150409875	1.98615e-07	-1.19797e-10	0.0323714	0.000700989	-1.19797e-10	-0.0126203	0.000702738	-1.19797e-10	-0.0124146
230624272	rs17599080	2.51369e-08	-0.805505	-1.22915	5.09759e-05	-1.40715	-1.22661	5.11872e-05	-1.40528	-1.22663
230624383	rs12064727	7.34541e-08	-1.14343	0.181097	0.000293548	-1.02996	0.146892	0.000294441	-1.02918	0.146861
230624800	rs853023	1.37381e-08	-1.63623	-1.00259	4.46544e-05	-1.71547	-1.05069	4.47508e-05	-1.71562	-1.05067
230624940	rs76656939	6.54206e-08	-1.07816	-1.96932e-10	0.000263021	-0.992878	-1.96932e-10	0.000263651	-0.992773	-1.96932e-10
230625208	rs71654331	6.53532e-08	-1.07919	-1.96932e-10	0.000262733	-0.993973	-1.96932e-10	0.000263362	-0.993868	-1.96932e-10
230625230	rs71654332	6.42209e-08	-1.09667	-1.96932e-10	0.000257892	-1.01257	-1.96932e-10	0.000258509	-1.01247	-1.96932e-10
230625271	rs78257491	3.8957e-08	-1.59654	-1.96932e-10	0.000134581	-1.66294	-1.96932e-10	0.000134896	-1.66289	-1.96932e-10
230625402	rs12123787	2.95974e-08	-1.56667	-0.304643	0.00021538	-0.801569	-0.391139	0.000215548	-0.802885	-0.391329
230625626	rs116966880	6.29345e-08	-1.19797e-10	-1.1169	0.000227283	-1.19797e-10	-1.13892	0.0002278	-1.19797e-10	-1.13893
230625628	rs4846972	4.87728e-08	-1.71869	0.346867	0.000218107	-1.41092	0.23079	0.000218319	-1.41232	0.230875
230625732	rs71654333	6.49719e-08	-1.08504	-1.96932e-10	0.000261103	-1.0002	-1.96932e-10	0.000261728	-1.00009	-1.96932e-10
230625904	rs4846973	9.11444e-08	-1.19797e-10	-0.746551	0.000345572	-1.19797e-10	-0.719912	0.000346316	-1.19797e-10	-0.720047
230626225	rs74852608	1.56204e-08	-1.36436	-1.14606	8.40459e-05	-0.968414	-1.16534	8.41865e-05	-0.969071	-1.16529
230626235	rs11122523	6.17161e-08	-1.72699	0.590539	0.000256602	-1.50606	0.488469	0.000256892	-1.50724	0.488493
230626451	rs77449068	1.58239e-08	-1.72362	-0.773853	5.82078e-05	-1.70107	-0.800024	5.83438e-05	-1.70122	-0.799823
230626496	rs76817589	5.6055e-08	-1.19797e-10	-1.23266	0.000206986	-1.19797e-10	-1.23246	0.00020746	-1.19797e-10	-1.23246
230627354	rs61824834	3.50869e-08	-1.70117	-1.96932e-10	0.000128523	-1.70901	-1.96932e-10	0.000128826	-1.70894	-1.96932e-10
230627480	rs6674676	4.24761e-08	-1.72579	0.215735	0.000150472	-1.72277	0.171438	0.000150831	-1.72271	0.171475
230627879	rs1029686	1.84787e-08	-1.20563	-1.13675	0.000103643	-0.76193	-1.16223	0.000103809	-0.762679	-1.16217
230628530	rs79752814	1.62773e-08	-1.33143	-1.13779	8.71239e-05	-0.936179	-1.1616	8.72696e-05	-0.936857	-1.16154
230628591	rs701152	1.47206e-08	-1.66172	-0.908026	5.31251e-05	-1.6692	-0.923258	5.32773e-05	-1.6688	-0.923093
230628612	rs4029801	7.61081e-08	-1.72738	0.800535	0.000315111	-1.48291	0.670719	0.000315497	-1.48415	0.670898
230628791	rs61824835	5.59862e-08	-1.42898	0.195093	0.000232032	-1.26935	0.151116	0.000232667	-1.26894	0.151152
230629070	rs76586027	7.41341e-08	-1.19797e-10	-0.953119	0.000274896	-1.19797e-10	-0.94872	0.000275495	-1.19797e-10	-0.94883
230629227	rs71654334	6.77226e-08	-1.04358	-1.96932e-10	0.000272869	-0.956122	-1.96932e-10	0.000273523	-0.956015	-1.96932e-10
230629379	rs12748691	7.30584e-07	1.33485	-1.96932e-10	0.00206937	1.06988	-1.96932e-10	0.00207548	1.07055	-1.96932e-10
230629482	rs853024	5.65154e-08	-1.43583	0.211351	0.000231158	-1.28913	0.167122	0.000231816	-1.28861	0.167159
230629766	rs74748865	3.43159e-08	-1.72339	-1.96932e-10	0.000126415	-1.72554	-1.96932e-10	0.000126712	-1.72548	-1.96932e-10
230629919	rs12117278	3.11404e-08	-1.56571	-0.254779	0.000224212	-0.796339	-0.356182	0.000224414	-0.797623	-0.356285
230629920	rs74142915	3.78906e-08	-1.62429	-1.96932e-10	0.00013205	-1.68193	-1.96932e-10	0.000132358	-1.68189	-1.96932e-10
230630949	rs17599139	3.50475e-08	-1.70229	-1.96932e-10	0.000128647	-1.70804	-1.96932e-10	0.00012895	-1.70797	-1.96932e-10
230630978	rs12026061	8.22265e-08	-1.7271	0.877583	0.000325967	-1.52361	0.745291	0.000326396	-1.52476	0.745473
230631025	rs853010	4.18959e-08	-1.648	0.124193	0.00027464	-0.979453	0.0298016	0.000274905	-0.980586	0.0296128
230631026	rs190699454	1.50137e-07	-1.19797e-10	-0.247445	0.000574993	-1.19797e-10	-0.210754	0.000576053	-1.19797e-10	-0.211199
230631296	rs853011	1.50951e-08	-1.65768	-0.886943	5.58926e-05	-1.65057	-0.891113	5.60585e-05	-1.65008	-0.890919
230631571	rs853012	1.4056e-08	-1.66803	-0.947908	5.13173e-05	-1.66146	-0.965625	5.14666e-05	-1.66101	-0.965455
230632019	rs34895094	6.85419e-08	-1.03155	-1.96932e-10	0.000276375	-0.943353	-1.96932e-10	0.000277038	-0.943245	-1.96932e-10
230632037	rs11122524	7.63226e-08	-1.23989	0.315862	0.000185407	-1.6339	0.291339	0.000185948	-1.63317	0.291236
230632322	rs76799694	1.76038e-08	-1.32984	-1.06104	9.48814e-05	-0.918859	-1.09363	9.50425e-05	-0.919537	-1.09354
230632965	rs74491417	1.75565e-08	-1.34889	-1.04468	8.07469e-05	-1.09457	-1.07922	8.08858e-05	-1.09523	-1.07913
230632983	rs76056295	1.76063e-08	-1.34889	-1.04185	8.09537e-05	-1.09457	-1.07667	8.10929e-05	-1.09523	-1.07657
230633190	rs726683	1.07756e-07	-1.72134	1.14222	0.000402859	-1.57332	1.00679	0.000403428	-1.57432	1.00691
230633289	rs12724368	6.60229e-08	-1.06899	-1.96932e-10	0.000265597	-0.983131	-1.96932e-10	0.000266233	-0.983025	-1.96932e-10
230633741	rs4846974	1.55541e-08	-1.34247	-1.1722	7.25366e-05	-1.08628	-1.19474	7.26568e-05	-1.08694	-1.19471
230634316	rs1341971	2.18674e-08	-1.5566	-0.617399	0.00015907	-0.770062	-0.725707	0.000159209	-0.771326	-0.725858
230634530	rs117882603	1.29652e-07	-1.19797e-10	-0.394143	0.000475732	-1.19797e-10	-0.400257	0.00047676	-1.19797e-10	-0.400386
230634541	rs117261575	1.25734e-07	-1.19797e-10	-0.424829	0.000461408	-1.19797e-10	-0.43083	0.000462406	-1.19797e-10	-0.430957
230634565	rs77090784	1.45443e-08	-1.41671	-1.16508	6.65338e-05	-1.17977	-1.18763	6.66528e-05	-1.1803	-1.1876
230634744	rs35477106	6.72386e-08	-1.05075	-1.96932e-10	0.000270798	-0.963741	-1.96932e-10	0.000271446	-0.963634	-1.96932e-10
230634867	rs10864750	5.23238e-08	-1.72286	0.42132	0.000184444	-1.72684	0.379073	0.000184866	-1.72682	0.379051
230635009	rs10864751	4.47764e-08	-1.64913	0.191817	0.000152736	-1.70934	0.172936	0.000153015	-1.70965	0.172782
230635453	rs1418133	1.77067e-08	-1.15672	-1.22833	4.37066e-05	-1.56206	-1.22556	4.38621e-05	-1.56077	-1.22558
230635591	rs12405130	1.46333e-08	-1.41917	-1.15653	6.67855e-05	-1.18304	-1.18059	6.69052e-05	-1.18356	-1.18056
230635600	rs12073124	5.49142e-08	-1.71953	0.466308	0.000192786	-1.72702	0.423487	0.000193227	-1.727	0.423464
230635690	rs12404635	1.46518e-08	-1.39911	-1.17533	6.74314e-05	-1.15648	-1.19752	6.75515e-05	-1.15702	-1.19749
230635833	rs1418134	7.29848e-08	-1.22399	0.255247	0.000176491	-1.62305	0.23121	0.000177016	-1.62227	0.231109
230635906	rs79311984	7.10326e-08	-1.19797e-10	-0.995857	0.000264992	-1.19797e-10	-0.985412	0.000265569	-1.19797e-10	-0.985525
230636514	rs78121894	6.9052e-08	-1.02413	-1.96932e-10	0.000261675	-0.99801	-1.96932e-10	0.000262326	-0.99781	-1.96932e-10
230636591	rs11802788	2.12427e-08	-1.53405	-0.668932	0.000158965	-0.717639	-0.778791	0.000159108	-0.718937	-0.778881
230636745	rs34535377	6.89618e-08	-1.02544	-1.96932e-10	0.000261326	-0.999343	-1.96932e-10	0.000261977	-0.999142	-1.96932e-10
230636783	rs11581828	1.77162e-08	-1.17806	-1.20645	4.41187e-05	-1.57741	-1.20082	4.42751e-05	-1.57617	-1.2008
230637084	rs6541318	3.87073e-08	-1.60297	-1.96932e-10	0.000133979	-1.66743	-1.96932e-10	0.000134292	-1.66739	-1.96932e-10
230637842	rs4846975	1.45773e-08	-1.39605	-1.18348	6.70527e-05	-1.15244	-1.20719	6.71721e-05	-1.15299	-1.20715
230637961	rs1341972	1.69623e-08	-1.19811	-1.22989	4.22107e-05	-1.59073	-1.2317	4.23584e-05	-1.58954	-1.2317
230638025	rs78261342	7.02223e-08	-1.00733	-1.96932e-10	0.000266191	-0.980897	-1.96932e-10	0.000266855	-0.980694	-1.96932e-10
230638118	rs853016	1.15293e-08	-1.65473	-1.15937	3.88963e-05	-1.71888	-1.18534	3.89812e-05	-1.71899	-1.18533
230638129	rs4846976	1.13121e-08	-1.65207	-1.18105	4.91736e-05	-1.46433	-1.20543	4.92789e-05	-1.46451	-1.20539
230638152	rs4846977	1.45281e-08	-1.40477	-1.17814	6.65441e-05	-1.16395	-1.2033	6.66631e-05	-1.16449	-1.20326
230638673	rs56326015	3.53024e-08	-1.69504	-1.96932e-10	0.000127941	-1.71354	-1.96932e-10	0.000128241	-1.71348	-1.96932e-10
230639655	rs10442710	1.23789e-07	-0.440418	-1.96932e-10	0.00113854	0.472389	-1.96932e-10	0.00114091	0.472184	-1.96932e-10
230639734	rs853017	1.43166e-08	-1.65658	-0.940993	5.19601e-05	-1.66324	-0.951395	5.2112e-05	-1.66278	-0.951224
230639744	rs80108443	4.17689e-08	-1.52684	-1.96932e-10	0.000152474	-1.53812	-1.96932e-10	0.000152801	-1.53826	-1.96932e-10
230639793	rs1935297	4.01169e-08	-1.5672	-1.96932e-10	0.000139715	-1.62551	-1.96932e-10	0.00014004	-1.62547	-1.96932e-10
230640089	rs10442711	4.90424e-08	-1.72673	0.360419	0.000187881	-1.51634	0.187043	0.000188159	-1.51692	0.18681
230640208	rs79524880	7.16878e-08	-0.986675	-1.96932e-10	0.00027163	-0.960673	-1.96932e-10	0.000272453	-0.959935	-1.96932e-10
230640754	rs853018	2.77579e-08	-0.712311	-1.22316	5.29182e-05	-1.37192	-1.22444	5.30531e-05	-1.37168	-1.22442
230640974	rs853019	1.03018e-08	-1.69757	-1.22911	4.41361e-05	-1.55706	-1.22077	4.42211e-05	-1.55743	-1.22077
230641038	rs58930855	7.01019e-07	-1.13885	2.43239	0.00215281	-1.49853	2.60795	0.00215825	-1.49848	2.60813
230641163	rs1954264	1.17889e-07	-0.705174	0.215921	0.000241438	-1.36771	0.289216	0.000241973	-1.36817	0.289597
230641218	rs7539779	2.22645e-08	-0.943162	-1.21284	5.22461e-05	-1.38728	-1.22186	5.24007e-05	-1.38658	-1.2219
230641894	rs11122525	1.30181e-08	-1.53608	-1.15658	4.03543e-05	-1.70762	-1.1598	4.04513e-05	-1.7075	-1.1598
230642032	rs116201940	3.83074e-08	-1.61335	-1.96932e-10	0.000148054	-1.56754	-1.96932e-10	0.000148419	-1.56736	-1.96932e-10
230642087	rs61823480	6.86441e-07	1.66087	-0.388349	0.00063546	0.169683	-0.280446	0.000638393	0.171754	-0.2802
230642645	rs72767255	1.82288e-08	-1.13672	-1.21927	9.7348e-05	-0.778027	-1.20879	9.75938e-05	-0.777831	-1.20875
230642885	rs61823481	6.65624e-07	1.43897	-0.197237	0.000686485	0.0447984	-0.0783259	0.000689687	0.0468851	-0.0780462
230643364	rs6675755	5.70941e-08	-1.19797e-10	-1.21429	0.000213122	-1.19797e-10	-1.20325	0.000213605	-1.19797e-10	-1.20327
230643486	rs117730088	6.27598e-08	-1.19797e-10	-1.11968	0.000227191	-1.19797e-10	-1.13932	0.000227718	-1.19797e-10	-1.13929
230643921	rs1637972	1.09608e-08	-1.72644	-1.13822	3.94344e-05	-1.72739	-1.16308	3.95263e-05	-1.72739	-1.16304
230644086	rs865907	2.18379e-08	-1.07911	-1.09623	6.31836e-05	-1.36338	-1.05569	6.33539e-05	-1.36301	-1.05566
230644818	rs740493	1.89128e-08	-1.51512	-0.804031	6.47261e-05	-1.63795	-0.756998	6.49011e-05	-1.63761	-0.756924
230644927	rs740494	1.41563e-08	-1.39181	-1.21703	4.23679e-05	-1.60361	-1.21511	4.24779e-05	-1.60331	-1.21511
230644940	rs80154117	9.37601e-08	-1.19797e-10	-0.718256	0.000397857	-1.19797e-10	-0.579021	0.000398838	-1.19797e-10	-0.578845
230644983	rs701153	1.06953e-07	0.602719	-1.18932	0.000125109	-0.583729	-1.1522	0.000125612	-0.582026	-1.15217
230645137	rs12745325	3.51084e-08	-1.70055	-1.96932e-10	0.000126415	-1.72555	-1.96932e-10	0.000126704	-1.72554	-1.96932e-10
230646056	rs852996	1.07989e-08	-1.7079	-1.17165	3.87986e-05	-1.71544	-1.19128	3.88856e-05	-1.71552	-1.19125
230646294	rs77793617	6.15226e-08	-1.13959	-1.96932e-10	0.000176962	-1.38917	-1.96932e-10	0.000177188	-1.39019	-1.96932e-10
230646345	rs852997	1.57625e-07	0.969206	-1.16798	0.000180091	-0.247719	-1.12393	0.000180891	-0.245601	-1.1239
230646401	rs12740278	3.50069e-08	-1.70345	-1.96932e-10	0.000126678	-1.72346	-1.96932e-10	0.000126968	-1.72346	-1.96932e-10
230646511	rs1773698	1.54663e-07	0.948647	-1.16639	0.000177735	-0.262939	-1.12188	0.000178522	-0.260832	-1.12185
230646613	rs142300285	5.81514e-08	-1.19797e-10	-1.19595	0.000213787	-1.19797e-10	-1.20013	0.000214272	-1.19797e-10	-1.20015
230647185	rs10465713	3.52275e-08	-1.69717	-1.96932e-10	0.000127008	-1.72086	-1.96932e-10	0.000127298	-1.72087	-1.96932e-10
230647198	rs79108206	8.0102e-08	-1.19797e-10	-0.875694	0.000299936	-1.19797e-10	-0.861543	0.000300706	-1.19797e-10	-0.861265
230647439	rs852998	1.82911e-07	1.0575	-1.10749	0.000207858	-0.182134	-1.04612	0.000208795	-0.17997	-1.04608
230647453	rs852999	1.82911e-07	1.0575	-1.10749	0.000207858	-0.182134	-1.04612	0.000208795	-0.17997	-1.04608
230647485	rs853000	1.74751e-07	1.03641	-1.13205	0.000198522	-0.197828	-1.07638	0.000199413	-0.195675	-1.07634
230647526	rs853001	1.75966e-07	1.05702	-1.14572	0.000203251	-0.14359	-1.10708	0.000204162	-0.141457	-1.10703
230647543	rs11122526	5.79517e-08	-1.19797e-10	-1.19939	0.000217044	-1.19797e-10	-1.18501	0.000217534	-1.19797e-10	-1.18504
230647662	rs12134987	4.36416e-08	-0.987429	-0.495556	0.000150885	-1.07164	-0.476956	0.000151304	-1.07138	-0.476724
230647763	rs7551973	4.17429e-07	1.34441	-0.569295	0.000482219	0.082704	-0.469417	0.000484283	0.084417	-0.469146
230647816	rs117282505	5.64667e-08	-1.19797e-10	-1.22534	0.000208842	-1.19797e-10	-1.22353	0.000209312	-1.19797e-10	-1.22358
230648680	rs74448796	2.01343e-07	0.0460146	-1.96932e-10	0.000333825	-0.754496	-1.96932e-10	0.000335362	-0.752187	-1.96932e-10
230648705	rs7555103	3.41753e-08	-1.1929	-0.534597	0.000105031	-1.38645	-0.524413	0.000105332	-1.38612	-0.524166
230649876	rs853002	1.08365e-08	-1.71368	-1.1624	3.8926e-05	-1.71985	-1.1836	3.9014e-05	-1.71992	-1.18356
230650290	rs72749903	1.64885e-08	-1.23746	-1.21887	8.69054e-05	-0.888266	-1.21203	8.71302e-05	-0.88799	-1.21201
230650769	rs11583662	3.47234e-08	-1.71158	-1.96932e-10	0.000126325	-1.72626	-1.96932e-10	0.000126614	-1.72626	-1.96932e-10
230650802	rs10779843	4.26514e-08	-0.283571	-1.22236	0.00010717	-0.677121	-1.21358	0.000107426	-0.676991	-1.21361
230650915	rs853004	1.09164e-08	-1.71513	-1.1536	3.91735e-05	-1.72092	-1.17619	3.92623e-05	-1.72098	-1.17615
230651435	rs34270208	3.46124e-08	-1.71478	-1.96932e-10	0.000126233	-1.72698	-1.96932e-10	0.000126522	-1.72698	-1.96932e-10
230651494	rs74142922	6.08155e-08	-1.19797e-10	-1.15115	0.000220834	-1.19797e-10	-1.1677	0.000221345	-1.19797e-10	-1.16768
230651554	rs853005	1.0645e-08	-1.71513	-1.17877	3.83623e-05	-1.72092	-1.19711	3.8449e-05	-1.72098	-1.19708
230651563	rs146715441	6.50323e-08	-1.08411	-1.96932e-10	0.000201951	-1.25709	-1.96932e-10	0.000202554	-1.25639	-1.96932e-10
230651802	rs16851868	5.87538e-08	-1.19797e-10	-1.18564	0.000214242	-1.19797e-10	-1.19801	0.000214736	-1.19797e-10	-1.19799
230652439	rs12405891	1.00352e-07	0.251914	-0.902223	0.000388196	0.270788	-0.874391	0.000388644	0.269771	-0.874507
230652444	rs17658260	1.38404e-07	0.903045	-1.23186	0.000229812	0.105101	-1.23295	0.000231043	0.108151	-1.23295
230652628	rs151020836	6.5487e-08	-1.19797e-10	-1.07714	0.000237636	-1.19797e-10	-1.09437	0.000238203	-1.19797e-10	-1.09428
230652782	rs853006	4.28776e-08	-1.50065	-1.96932e-10	0.000215438	-1.19244	-1.96932e-10	0.000215845	-1.19284	-1.96932e-10
230652839	rs74142924	5.83303e-08	-1.19797e-10	-1.19287	0.000212923	-1.19797e-10	-1.20418	0.000213414	-1.19797e-10	-1.20417
230652897	rs9660101	5.94116e-08	-1.19797e-10	-1.17451	0.000216404	-1.19797e-10	-1.18797	0.000216905	-1.19797e-10	-1.18794
230653016	rs6660476	1.94579e-08	-1.08795	-1.20279	5.47661e-05	-1.38341	-1.17863	5.48827e-05	-1.3835	-1.1787
230653054	rs853007	1.15087e-08	-1.69415	-1.12174	4.09349e-05	-1.70428	-1.14885	4.10254e-05	-1.70439	-1.14881
230653399	rs853008	1.43532e-08	-1.64394	-0.95108	4.84656e-05	-1.71323	-0.971028	4.8581e-05	-1.71324	-0.970925
230654193	rs77404086	1.982e-07	-1.19797e-10	0.0302811	0.000678181	-1.19797e-10	-0.0456978	0.000679745	-1.19797e-10	-0.0456808
230654458	rs6661286	2.07497e-08	-1.18351	-1.04296	6.03695e-05	-1.48307	-0.981559	6.04911e-05	-1.48319	-0.981716
230654475	rs860460	1.38966e-08	-1.70769	-0.919665	4.94004e-05	-1.72714	-0.938018	4.95189e-05	-1.72713	-0.937914
230654589	rs6661407	1.92027e-08	-1.23219	-1.07175	5.82988e-05	-1.48467	-1.01486	5.84136e-05	-1.48485	-1.015
230654740	rs56379735	1.80862e-08	-1.31775	-1.04609	9.1666e-05	-1.02879	-1.01817	9.19143e-05	-1.02847	-1.01807
230654760	rs12743217	3.41812e-08	-1.72732	-1.96932e-10	0.000126266	-1.72672	-1.96932e-10	0.000126554	-1.72673	-1.96932e-10
230654840	rs11122528	1.90028e-08	-1.24266	-1.07175	5.78742e-05	-1.49198	-1.01486	5.79883e-05	-1.49216	-1.015
230654908	rs853009	1.42118e-08	-1.71078	-0.894147	5.05142e-05	-1.72664	-0.916222	5.06359e-05	-1.72663	-0.91611
230654979	rs862473	1.16415e-08	-1.6733	-1.13112	4.14073e-05	-1.68647	-1.15518	4.1497e-05	-1.68662	-1.15516
230655118	rs2530359	1.40378e-08	-1.71078	-0.906465	4.99163e-05	-1.72664	-0.928128	5.00365e-05	-1.72663	-0.928018
230655367	rs2530360	2.57607e-08	-0.814395	-1.19575	8.8348e-05	-0.864345	-1.21948	8.85125e-05	-0.864824	-1.21943
230655773	rs2354160	1.38752e-07	0.468853	-0.795161	0.000924109	1.02538	-0.761666	0.000924288	1.02349	-0.761869
230656195	rs35167181	3.41812e-08	-1.72732	-1.96932e-10	0.000126266	-1.72672	-1.96932e-10	0.000126554	-1.72673	-1.96932e-10
230656549	rs12753815	3.41812e-08	-1.72732	-1.96932e-10	0.000126266	-1.72672	-1.96932e-10	0.000126554	-1.72673	-1.96932e-10
230656710	rs150252395	3.60792e-08	-1.67328	-1.96932e-10	0.000145149	-1.58735	-1.96932e-10	0.000145459	-1.58751	-1.96932e-10
230656737	rs61823482	5.32968e-07	1.01947	-1.96932e-10	0.00172209	0.886179	-1.96932e-10	0.00172978	0.888351	-1.96932e-10
230656763	rs6671466	2.42171e-08	-1.04177	-1.03017	8.18986e-05	-1.19275	-0.966878	8.20391e-05	-1.19316	-0.967039
230657141	rs2494165	1.20407e-08	-1.67429	-1.09641	4.27374e-05	-1.68733	-1.12271	4.28305e-05	-1.68748	-1.12267
230657616	rs12042207	1.27949e-07	-1.19797e-10	-0.407366	0.000420265	-1.19797e-10	-0.524227	0.000421314	-1.19797e-10	-0.524021
230657738	rs113628937	2.19006e-08	-1.08693	-1.08555	7.48112e-05	-1.21919	-1.03095	7.49428e-05	-1.21958	-1.03109
230658166	rs149890004	3.41838e-08	-1.72724	-1.96932e-10	0.000126243	-1.7269	-1.96932e-10	0.000126532	-1.72691	-1.96932e-10
230658359	rs1101455	2.55075e-08	-1.6488	-0.371221	0.000100727	-1.46199	-0.490708	0.000100951	-1.46226	-0.490497
230659330	rs111876738	1.90807e-07	0.703714	-0.711448	0.000227684	-0.524503	-0.612652	0.000228548	-0.522991	-0.61266
230660459	rs11586829	1.14564e-08	-1.59013	-1.23031	3.71907e-05	-1.71655	-1.23251	3.72824e-05	-1.71638	-1.2325
230660610	rs1101456	2.81904e-08	-1.62777	-0.292248	0.000109685	-1.45021	-0.41729	0.000109922	-1.45056	-0.417069
230661338	rs1101457	2.61258e-08	-0.837554	-1.15852	9.16933e-05	-0.853032	-1.19363	9.18746e-05	-0.853439	-1.19354
230661800	rs34101496	3.46439e-08	-1.71387	-1.96932e-10	0.000127032	-1.72067	-1.96932e-10	0.000127325	-1.72066	-1.96932e-10
230661858	rs140452146	3.6641e-08	-1.65783	-1.96932e-10	0.000188987	-1.32343	-1.96932e-10	0.000189305	-1.32404	-1.96932e-10
230662398	rs146992143	3.42203e-08	-1.72618	-1.96932e-10	0.000136653	-1.64766	-1.96932e-10	0.000136979	-1.64757	-1.96932e-10
230662715	rs187049234	3.71988e-08	-1.64272	-1.96932e-10	0.000195789	-1.28808	-1.96932e-10	0.000196114	-1.2887	-1.96932e-10
230662834	rs1101458	2.97107e-08	-1.64753	-0.219962	0.000113446	-1.4839	-0.349887	0.000113695	-1.48422	-0.349657
230662880	rs1637985	1.45333e-08	-1.71674	-0.865815	5.19748e-05	-1.72672	-0.887633	5.21001e-05	-1.72673	-0.887501
230662881	rs1637986	1.55839e-08	-1.70634	-0.806419	5.50763e-05	-1.72643	-0.829961	5.52097e-05	-1.72644	-0.829819
230662948	rs71654337	3.41812e-08	-1.72732	-1.96932e-10	0.000126266	-1.72672	-1.96932e-10	0.000126554	-1.72673	-1.96932e-10
230663115	rs116234797	7.30576e-07	-1.29979	2.63463	0.00212341	-1.67436	2.77003	0.00212709	-1.67448	2.76959
230663360	rs853424	3.63406e-08	-0.490889	-1.17517	7.53244e-05	-1.04495	-1.19836	7.55885e-05	-1.04378	-1.19832
230663368	rs12731744	3.41835e-08	-1.72725	-1.96932e-10	0.000126182	-1.72739	-1.96932e-10	0.000126471	-1.72739	-1.96932e-10
230663397	rs12731761	3.41835e-08	-1.72725	-1.96932e-10	0.000126182	-1.72739	-1.96932e-10	0.000126471	-1.72739	-1.96932e-10
230663456	rs12724524	3.41874e-08	-1.72714	-1.96932e-10	0.000126224	-1.72705	-1.96932e-10	0.000126513	-1.72706	-1.96932e-10
230663873	rs853425	3.71519e-08	-0.650428	-0.993554	7.82492e-05	-1.16346	-1.04176	7.85189e-05	-1.16238	-1.04168
230663931	rs115546152	5.85033e-07	1.11267	-1.96932e-10	0.0011639	0.494417	-1.96932e-10	0.00116686	0.494674	-1.96932e-10
230663970	rs12139185	1.14377e-08	-1.72738	-1.0947	4.32285e-05	-1.71106	-1.08755	4.33309e-05	-1.71105	-1.08748
230664174	rs58576595	5.91035e-08	-1.19797e-10	-1.17971	0.000215258	-1.19797e-10	-1.19328	0.000215754	-1.19797e-10	-1.19326
230664271	rs853426	5.5988e-08	-0.0268617	-1.207	8.18588e-05	-0.983088	-1.17703	8.21548e-05	-0.981745	-1.17705
230664447	rs12140088	1.38917e-08	-1.58377	-1.04393	4.65292e-05	-1.67259	-1.05244	4.66568e-05	-1.67229	-1.0523
230664497	rs139236982	8.18693e-07	-1.1795	2.62821	0.00221152	-1.62718	2.7635	0.00221525	-1.62734	2.76306
230665036	rs12143440	1.4316e-08	-1.56915	-1.02846	4.79615e-05	-1.6574	-1.03732	4.80961e-05	-1.65703	-1.03717
230665057	rs853428	3.3828e-08	-0.549343	-1.18836	7.15022e-05	-1.08701	-1.20838	7.1749e-05	-1.08588	-1.20834
230665811	rs1101459	3.13609e-08	-0.622128	-1.19131	6.7695e-05	-1.13925	-1.21085	6.79263e-05	-1.13815	-1.21082
230665877	rs1101460	5.77325e-08	0.00641469	-1.20959	8.3566e-05	-0.961019	-1.17846	8.38686e-05	-0.959656	-1.17849
230665946	rs147688745	3.69958e-08	-1.64819	-1.96932e-10	0.000176668	-1.39084	-1.96932e-10	0.000177049	-1.39097	-1.96932e-10
230666063	rs1101461	1.14807e-08	-1.6823	-1.13603	4.08255e-05	-1.69425	-1.16156	4.09156e-05	-1.69438	-1.16151
230666212	rs1101462	1.47687e-08	-1.71271	-0.853771	5.2322e-05	-1.72646	-0.881238	5.24497e-05	-1.72647	-0.881073
230666244	rs142394962	1.01609e-07	-1.19797e-10	-0.637861	0.000379807	-1.19797e-10	-0.62545	0.000380691	-1.19797e-10	-0.625411
230666349	rs115762503	3.41874e-08	-1.72714	-1.96932e-10	0.000126224	-1.72705	-1.96932e-10	0.000126513	-1.72706	-1.96932e-10
230666536	rs853429	1.53741e-08	-1.70143	-0.824879	5.41001e-05	-1.72638	-0.847899	5.42309e-05	-1.72639	-0.84776
230666666	rs36124840	3.46143e-08	-1.71473	-1.96932e-10	0.000126956	-1.72127	-1.96932e-10	0.000127249	-1.72126	-1.96932e-10
230666808	rs34973720	3.46143e-08	-1.71473	-1.96932e-10	0.000126956	-1.72127	-1.96932e-10	0.000127249	-1.72126	-1.96932e-10
230666901	rs12748978	3.41874e-08	-1.72714	-1.96932e-10	0.000126224	-1.72705	-1.96932e-10	0.000126513	-1.72706	-1.96932e-10
230666955	rs35434237	3.46143e-08	-1.71473	-1.96932e-10	0.000126956	-1.72127	-1.96932e-10	0.000127249	-1.72126	-1.96932e-10
230667238	rs11811473	2.14983e-08	-1.04442	-1.1466	7.4058e-05	-1.15423	-1.10603	7.41865e-05	-1.15468	-1.10613
230667708	rs113488235	1.18192e-08	-1.72528	-1.06399	4.40583e-05	-1.7235	-1.0561	4.41626e-05	-1.7235	-1.05602
230667826	rs853430	1.25529e-08	-1.6105	-1.11854	4.41844e-05	-1.6303	-1.14644	4.42778e-05	-1.63053	-1.14639
230667841	rs12410356	1.0429e-07	-1.19797e-10	-0.611823	0.000392625	-1.19797e-10	-0.592258	0.000393487	-1.19797e-10	-0.59235
230668250	rs11590246	3.41838e-08	-1.72724	-1.96932e-10	0.000126243	-1.7269	-1.96932e-10	0.000126532	-1.72691	-1.96932e-10
230668260	rs853431	6.61351e-08	0.140448	-1.20774	9.40783e-05	-0.842859	-1.17813	9.44343e-05	-0.841348	-1.17815
230668422	rs6686475	2.44083e-07	1.0479	-0.809386	0.000251375	-0.323673	-0.714493	0.000252385	-0.32193	-0.714515
230668569	rs77348876	3.45857e-08	-1.71555	-1.96932e-10	0.000126884	-1.72184	-1.96932e-10	0.000127176	-1.72183	-1.96932e-10
230668946	rs12401519	1.41326e-07	0.524459	-0.832386	0.00102119	1.17102	-0.807415	0.00102113	1.16886	-0.807596
230670430	rs12745261	3.46143e-08	-1.71473	-1.96932e-10	0.000126956	-1.72127	-1.96932e-10	0.000127249	-1.72126	-1.96932e-10
230670466	rs12730062	3.46745e-08	-1.71299	-1.96932e-10	0.000127112	-1.72005	-1.96932e-10	0.000127405	-1.72003	-1.96932e-10
230670567	rs149080040	3.8167e-08	-1.61702	-1.96932e-10	0.00013163	-1.68512	-1.96932e-10	0.00013196	-1.6849	-1.96932e-10
230670635	rs72749911	1.20883e-08	-1.72614	-1.04062	4.51885e-05	-1.72207	-1.0322	4.52958e-05	-1.72207	-1.03211
230671208	rs11587661	3.41974e-08	-1.72685	-1.96932e-10	0.000126196	-1.72727	-1.96932e-10	0.000126485	-1.72727	-1.96932e-10
230671368	rs701154	6.40121e-08	0.106627	-1.20655	9.23107e-05	-0.866085	-1.17387	9.26567e-05	-0.864594	-1.1739
230671693	rs11587280	3.46439e-08	-1.71387	-1.96932e-10	0.000127032	-1.72067	-1.96932e-10	0.000127325	-1.72066	-1.96932e-10
230671722	rs701156	1.20982e-08	-1.62902	-1.13692	4.27636e-05	-1.6471	-1.16232	4.28547e-05	-1.64731	-1.16227
230672174	rs11588182	3.41919e-08	-1.72701	-1.96932e-10	0.000126209	-1.72718	-1.96932e-10	0.000126497	-1.72718	-1.96932e-10
230672541	rs11585598	3.41919e-08	-1.72701	-1.96932e-10	0.000126209	-1.72718	-1.96932e-10	0.000126497	-1.72718	-1.96932e-10
230672609	rs72749912	1.25788e-08	-1.72202	-1.00496	4.69226e-05	-1.72472	-0.991895	4.70335e-05	-1.72471	-0.991825
230672900	rs11585649	3.41919e-08	-1.72701	-1.96932e-10	0.000126209	-1.72718	-1.96932e-10	0.000126497	-1.72718	-1.96932e-10
230673182	rs853434	4.41302e-08	-1.60873	0.136877	0.000168645	-1.41575	-0.0215655	0.000169017	-1.41611	-0.0212903
230673242	rs79594390	3.83332e-08	-1.61268	-1.96932e-10	0.000131986	-1.68241	-1.96932e-10	0.000132319	-1.68219	-1.96932e-10
230674035	rs853436	4.11119e-08	-1.61611	0.0734094	0.000159371	-1.42778	-0.0660976	0.000159715	-1.42813	-0.0658747
230674826	rs701157	1.93943e-08	-1.69035	-0.603668	6.70676e-05	-1.69664	-0.66277	6.7199e-05	-1.69695	-0.662795
230675042	rs853437	8.49196e-08	0.389548	-1.20684	0.000111194	-0.679535	-1.1743	0.000111606	-0.67809	-1.17433
230675094	rs58096845	6.06857e-08	-0.261657	-0.89163	0.000339245	0.130159	-0.86855	0.000339552	0.128945	-0.868718
230675194	rs75571736	1.24119e-08	-1.55633	-1.18401	4.42322e-05	-1.59684	-1.17882	4.43365e-05	-1.59674	-1.17885
230676042	rs3849295	6.71649e-08	-0.230837	-0.821008	0.000358684	0.11302	-0.79569	0.000359024	0.111863	-0.795874
230676674	rs12042923	1.48102e-07	0.682023	-0.943115	0.000166815	-0.58444	-0.863788	0.000167475	-0.582761	-0.863806
230676696	rs59400867	2.22113e-08	-1.4332	-0.725189	0.000118329	-1.10608	-0.685567	0.000118563	-1.10642	-0.685539
230676987	rs3895711	2.54956e-07	1.14402	-0.861929	0.00164935	1.68515	-0.842129	0.00164982	1.68334	-0.84232
230677236	rs12139982	1.2228e-08	-1.71728	-1.03798	4.50725e-05	-1.72733	-1.02951	4.51794e-05	-1.72733	-1.02943
230678396	rs12144051	1.12342e-08	-1.678	-1.16204	4.36817e-05	-1.64065	-1.14753	4.37785e-05	-1.64082	-1.14744
230678409	rs6675897	1.71288e-07	0.822453	-0.938104	0.000178782	-0.520808	-0.858136	0.000179485	-0.519154	-0.858155
230679171	rs35589973	1.82463e-07	0.794476	-0.846926	0.00125934	1.39645	-0.823219	0.00125963	1.39458	-0.823401
230679281	rs79601495	6.72843e-08	-1.19797e-10	-1.05007	0.000246415	-1.19797e-10	-1.05809	0.000247062	-1.19797e-10	-1.05776
230679587	rs853439	2.09611e-08	-1.02901	-1.18732	5.13189e-05	-1.42105	-1.206	5.14739e-05	-1.42035	-1.20597
230679808	rs11589172	5.29641e-08	-0.402058	-0.887324	0.000290586	-0.0283417	-0.864872	0.000290863	-0.0295032	-0.865045
230679850	rs853440	2.98852e-08	-0.694265	-1.16737	6.42319e-05	-1.20936	-1.19325	6.44451e-05	-1.20839	-1.19319
230680024	rs57686818	1.82002e-07	0.806806	-0.861784	0.00125786	1.41017	-0.838109	0.00125816	1.4083	-0.838289
230680039	rs4328081	1.79772e-07	0.794476	-0.861784	0.00124072	1.39645	-0.838109	0.00124102	1.39458	-0.838289
230680331	rs115063866	4.79595e-08	-1.38864	-1.96932e-10	0.000205996	-1.23725	-1.96932e-10	0.000206329	-1.23793	-1.96932e-10
230680616	rs71654339	5.22583e-08	-0.405164	-0.897632	0.000287118	-0.0301096	-0.875111	0.000287395	-0.0312604	-0.875282
230680933	rs12409456	1.6752e-07	0.751597	-0.889492	0.00127536	1.44976	-0.86389	0.00127552	1.44779	-0.864078
230681157	rs115009761	3.62921e-08	-1.66739	-1.96932e-10	0.000165562	-1.45577	-1.96932e-10	0.00016597	-1.45559	-1.96932e-10
230681253	rs853441	1.66871e-08	-1.69476	-0.749595	5.85704e-05	-1.69591	-0.798969	5.86841e-05	-1.69623	-0.798998
230681596	rs148826017	3.87899e-08	-1.60084	-1.96932e-10	0.000150695	-1.54986	-1.96932e-10	0.000151025	-1.54995	-1.96932e-10
230681731	rs853442	1.4735e-08	-1.69578	-0.872992	5.16636e-05	-1.72337	-0.89699	5.17883e-05	-1.72339	-0.896847
230681913	rs853443	1.20053e-08	-1.58774	-1.18591	4.14152e-05	-1.64286	-1.19861	4.15031e-05	-1.64304	-1.19859
230681980	rs12410318	4.85783e-08	-0.416561	-0.959257	0.000266596	-0.0430253	-0.936352	0.000266855	-0.0441717	-0.936521
230682147	rs35209342	3.44351e-08	-1.71992	-1.96932e-10	0.000126955	-1.72128	-1.96932e-10	0.000127247	-1.72127	-1.96932e-10
230682180	rs12409070	1.40614e-07	0.648845	-0.961825	0.00105298	1.33329	-0.939027	0.00105317	1.33136	-0.939194
230682514	rs146698980	9.71004e-08	-1.19797e-10	-0.68325	0.000376394	-1.19797e-10	-0.634476	0.000377224	-1.19797e-10	-0.634559
230682813	rs853444	1.92451e-08	-1.64546	-0.65628	7.19542e-05	-1.55214	-0.736947	7.21134e-05	-1.55227	-0.736893
230683403	rs6541320	5.09144e-08	-0.347021	-0.981828	0.000194299	-0.338103	-0.957611	0.000194593	-0.338792	-0.957699
230683405	rs35350369	3.44324e-08	-1.72	-1.96932e-10	0.000126888	-1.72181	-1.96932e-10	0.000127179	-1.7218	-1.96932e-10
230683853	rs853446	1.21275e-08	-1.71793	-1.04559	4.36137e-05	-1.72257	-1.06717	4.37167e-05	-1.72253	-1.06714
230684038	rs16851924	3.61137e-07	1.81623	-1.18597	0.00307069	2.6425	-1.17795	0.00307032	2.64019	-1.17805
230684176	rs6541321	5.43614e-08	-0.648639	-0.614702	0.000158906	-0.941869	-0.554929	0.000159206	-0.942162	-0.555039
230684212	rs140094357	1.46007e-06	2.02724	-1.96932e-10	0.00286169	1.39405	-1.96932e-10	0.00286927	1.39441	-1.96932e-10
230684258	rs72749914	5.04993e-08	-0.661808	-0.675227	0.000147446	-0.951155	-0.620497	0.000147733	-0.951399	-0.620594
230684259	rs11122531	1.10453e-08	-1.63975	-1.21724	3.80516e-05	-1.70388	-1.22228	3.8147e-05	-1.70372	-1.22223
230684272	rs10864755	1.67807e-08	-1.30659	-1.13218	4.96302e-05	-1.57347	-1.08704	4.97388e-05	-1.57345	-1.08716
230684288	rs7545633	4.68134e-08	-0.944483	-0.468343	0.000151073	-1.1487	-0.398648	0.00015137	-1.14894	-0.398731
230684529	rs6692923	1.11721e-08	-1.64104	-1.20453	4.34602e-05	-1.58942	-1.20385	4.35456e-05	-1.58972	-1.20387
230684799	rs853447	1.10804e-08	-1.67983	-1.17399	4.43856e-05	-1.57933	-1.19287	4.44807e-05	-1.5795	-1.19284
230684873	rs3904042	1.98188e-08	-1.19162	-1.08075	6.24512e-05	-1.34032	-1.09041	6.26532e-05	-1.33953	-1.09025
230684889	rs35232235	3.82613e-08	-1.61456	-1.96932e-10	0.000143078	-1.60172	-1.96932e-10	0.000143361	-1.60203	-1.96932e-10
230684914	rs75139267	6.60909e-08	-1.06796	-1.96932e-10	0.000307246	-0.837463	-1.96932e-10	0.000308033	-0.837194	-1.96932e-10
230685079	rs4846979	4.32632e-07	0.253134	0.557758	0.00272635	0.697702	0.647903	0.00273467	0.69807	0.648298
230685099	rs79241508	2.25629e-08	-1.46992	-0.672765	7.13895e-05	-1.61643	-0.680536	7.15415e-05	-1.61645	-0.680671
230685255	rs701164	1.06076e-08	-1.67099	-1.22644	3.71475e-05	-1.71741	-1.2328	3.72309e-05	-1.71745	-1.23281
230685483	rs16851934	3.60761e-08	-1.67337	-1.96932e-10	0.000128118	-1.71216	-1.96932e-10	0.000128376	-1.71243	-1.96932e-10
230685826	rs71654341	6.26173e-08	-1.12195	-1.96932e-10	0.000208248	-1.22638	-1.96932e-10	0.000208799	-1.22602	-1.96932e-10
230686089	rs141830714	5.38261e-08	-1.27324	-1.96932e-10	0.000175664	-1.39654	-1.96932e-10	0.000176029	-1.39675	-1.96932e-10
230686473	rs853448	2.2656e-08	-1.46592	-0.672651	7.47695e-05	-1.62594	-0.624759	7.49443e-05	-1.62607	-0.624588
230686711	rs11811217	2.71947e-08	-1.00437	-0.951604	0.000121364	-0.828103	-0.938217	0.000121647	-0.828034	-0.938242
230686761	rs35009281	9.2797e-08	-0.728581	-1.96932e-10	0.000406607	-0.557265	-1.96932e-10	0.000407765	-0.556708	-1.96932e-10
230687365	rs853450	3.65066e-08	-1.3233	-0.338199	0.000222458	-0.898797	-0.261575	0.000223174	-0.89811	-0.261338
230687598	rs72749917	4.56058e-08	-1.43896	-1.96932e-10	0.000216761	-1.18632	-1.96932e-10	0.000217262	-1.18629	-1.96932e-10
230687711	rs853452	2.68235e-08	-1.46919	-0.500526	9.1533e-05	-1.59809	-0.450322	9.17604e-05	-1.59822	-0.449996
230687760	rs78640577	8.99954e-08	-0.759237	-1.96932e-10	0.000350297	-0.706331	-1.96932e-10	0.000351002	-0.706607	-1.96932e-10
230688065	rs76129771	2.21029e-08	-1.56916	-0.594124	9.40519e-05	-1.45433	-0.566937	9.42731e-05	-1.45461	-0.566593
230688466	rs11122534	1.18447e-07	0.0650674	-0.549599	0.000613935	0.413178	-0.558402	0.000615954	0.41404	-0.558266
230688643	rs12064669	3.44357e-08	-0.854333	-0.86557	0.000148752	-0.690275	-0.872557	0.00014912	-0.690135	-0.872512
230688694	rs853453	2.85011e-08	-1.46919	-0.439861	9.75979e-05	-1.59809	-0.386165	9.78346e-05	-1.59822	-0.385898
230690683	rs2883155	2.31473e-08	-1.71181	-0.405303	9.57214e-05	-1.64818	-0.355489	9.59978e-05	-1.64795	-0.355129
230691347	rs56382334	1.20418e-08	-1.64702	-1.12359	4.15592e-05	-1.72612	-1.11188	4.16519e-05	-1.72611	-1.11194
230691853	rs1752190	2.40824e-08	-1.19285	-0.884664	6.33917e-05	-1.4716	-0.944176	6.35383e-05	-1.4717	-0.944061
230692718	rs74766600	1.19567e-08	-1.64552	-1.13219	4.11881e-05	-1.72592	-1.12104	4.12797e-05	-1.72591	-1.12112
230693066	rs76145491	2.01792e-08	-1.59517	-0.659175	8.31745e-05	-1.51124	-0.632932	8.33763e-05	-1.51152	-0.632511
230693203	rs77723639	1.50397e-07	0.59363	-0.83935	0.000330354	0.0127793	-0.777727	0.000331151	0.0128913	-0.777717
230693311	rs1752189	1.98379e-08	-1.52623	-0.745172	6.72906e-05	-1.66642	-0.689671	6.74527e-05	-1.66651	-0.689461
230693532	rs4846982	3.76013e-08	-1.31426	-0.317694	0.000214774	-0.953054	-0.242471	0.000215494	-0.952276	-0.242189
230693573	rs74529641	1.22601e-07	-1.19797e-10	-0.450058	0.000434023	-1.19797e-10	-0.492016	0.00043504	-1.19797e-10	-0.491962
230693617	rs12748513	7.84601e-08	-0.896405	-1.96932e-10	0.000303369	-0.850161	-1.96932e-10	0.000304279	-0.849454	-1.96932e-10
230694552	rs34725570	7.23892e-08	-0.976939	-1.96932e-10	0.000279262	-0.932961	-1.96932e-10	0.00028009	-0.932289	-1.96932e-10
230694763	rs740489	6.2763e-08	-1.35178	0.23215	0.000324477	-1.09583	0.312935	0.000325636	-1.09512	0.313503
230695062	rs11122535	4.39323e-08	-0.737979	-0.738368	0.000193002	-0.563785	-0.738624	0.000193456	-0.563637	-0.73871
230696807	rs3904040	3.76896e-08	-0.882317	-0.747296	0.000163493	-0.720795	-0.747549	0.000163876	-0.720657	-0.747635
230696922	rs1327698	8.46338e-08	-0.820662	-1.96932e-10	0.000307036	-0.838147	-1.96932e-10	0.000308018	-0.83724	-1.96932e-10
230697133	rs80056941	2.43763e-08	-1.63928	-0.426101	7.89445e-05	-1.7165	-0.47987	7.91196e-05	-1.71639	-0.480048
230697720	rs1637928	3.74555e-08	-1.48387	-0.151974	0.00020189	-1.18837	-0.0690153	0.000202526	-1.18779	-0.0687431
230698513	rs11580919	5.75272e-08	-1.20674	-1.96932e-10	0.000220326	-1.17	-1.96932e-10	0.000220955	-1.16944	-1.96932e-10
230698802	rs34827396	1.10618e-07	-0.552914	-1.96932e-10	0.000322423	-0.789247	-1.96932e-10	0.00032366	-0.787705	-1.96932e-10
230699234	rs758216	3.90225e-08	-0.428913	-1.16594	0.000141135	-0.478423	-1.13698	0.000141381	-0.479082	-1.13686
230699392	rs12063832	3.73787e-08	-0.893693	-0.744202	0.000162809	-0.726301	-0.746233	0.000163191	-0.726151	-0.746327
230699682	rs140959054	3.70508e-08	-1.64671	-1.96932e-10	0.00013011	-1.69673	-1.96932e-10	0.000130417	-1.69666	-1.96932e-10
230700399	rs145917325	6.69201e-08	-1.19797e-10	-1.0555	0.000247937	-1.19797e-10	-1.05194	0.00024851	-1.19797e-10	-1.05192
230700640	rs1637930	2.53336e-08	-1.65867	-0.36819	0.00011858	-1.49435	-0.295179	0.000118923	-1.49401	-0.294917
230700678	rs1615876	3.55171e-08	-0.562037	-1.12695	0.000136974	-0.554168	-1.09115	0.000137232	-0.554704	-1.09102
230700819	rs1637931	3.71141e-08	-0.518054	-1.12695	0.000144727	-0.499115	-1.09115	0.000144965	-0.499884	-1.09102
230701078	rs12068056	3.46121e-08	-0.95304	-0.761752	0.000149894	-0.791438	-0.763745	0.000150245	-0.791293	-0.763837
230701126	rs12123188	2.39351e-08	-1.71854	-0.365106	9.37494e-05	-1.61164	-0.412851	9.39474e-05	-1.61166	-0.413001
230701187	rs75191987	6.41221e-08	-1.09821	-1.96932e-10	0.000237837	-1.09353	-1.96932e-10	0.000238509	-1.09299	-1.96932e-10
230701288	rs12060563	3.6329e-08	-0.936068	-0.73031	0.000157583	-0.772788	-0.73237	0.000157952	-0.772642	-0.732465
230701437	rs1320459	2.61421e-08	-1.65708	-0.338369	0.000122677	-1.49143	-0.264135	0.000123032	-1.49108	-0.263869
230701473	rs10779844	3.31512e-08	-1.45812	-0.299794	0.000165232	-1.23376	-0.224008	0.000165751	-1.23318	-0.223736
230701565	rs1327696	2.59416e-08	-1.65708	-0.346065	0.000121698	-1.49143	-0.272144	0.000122051	-1.49108	-0.271879
230701651	rs72749931	4.03281e-08	-1.56195	-1.96932e-10	0.000177269	-1.38744	-1.96932e-10	0.000177686	-1.38738	-1.96932e-10
230701985	rs12028224	4.24635e-08	-0.891318	-0.619033	0.000195663	-0.697607	-0.591111	0.00019601	-0.698534	-0.590698
230702234	rs149133068	3.4674e-08	-1.713	-1.96932e-10	0.000138109	-1.63707	-1.96932e-10	0.000138448	-1.6369	-1.96932e-10
230702433	rs181489737	6.16405e-08	-1.13768	-1.96932e-10	0.000192398	-1.30555	-1.96932e-10	0.000192868	-1.30539	-1.96932e-10
230702549	rs35980530	6.41221e-08	-1.09821	-1.96932e-10	0.000237837	-1.09353	-1.96932e-10	0.000238509	-1.09299	-1.96932e-10
230702988	rs12125477	1.91793e-08	-1.71	-0.595164	8.18227e-05	-1.62468	-0.535876	8.20432e-05	-1.62452	-0.53563
230703220	rs28809913	3.67449e-08	-0.77389	-0.881106	0.00017169	-0.537192	-0.88223	0.000172105	-0.537064	-0.882233
230703604	rs7514317	1.9372e-08	-1.70584	-0.589326	8.31976e-05	-1.61488	-0.529011	8.34233e-05	-1.61472	-0.528754
230703675	rs11122537	3.76984e-08	-0.764292	-0.865087	0.000176338	-0.526473	-0.866235	0.000176764	-0.526344	-0.866239
230703825	rs3849297	1.93386e-08	-1.70757	-0.589326	8.2866e-05	-1.61888	-0.529011	8.30905e-05	-1.61871	-0.528754
230703834	rs1327710	1.06279e-07	-0.558089	-0.0348391	0.000626059	-0.0389604	-0.0867067	0.00062753	-0.0387386	-0.0868696
230704166	rs11803605	1.95426e-08	-1.70964	-0.576763	8.35498e-05	-1.62379	-0.515875	8.37761e-05	-1.62364	-0.515616
230704185	rs11801670	1.91786e-08	-1.70964	-0.595563	8.19233e-05	-1.62379	-0.535535	8.21449e-05	-1.62364	-0.535279
230704291	rs11804015	1.92183e-08	-1.70757	-0.595563	8.23272e-05	-1.61888	-0.535535	8.25502e-05	-1.61871	-0.535279
230704468	rs1637934	6.3698e-08	-1.1824	0.0775564	0.000323356	-0.808895	0.0225373	0.000324067	-0.808755	0.0223044
230704683	rs4111080	1.83081e-08	-1.71938	-0.632271	7.27313e-05	-1.70878	-0.569557	7.29184e-05	-1.70873	-0.569331
230704738	rs12741338	7.0528e-08	-1.00299	-1.96932e-10	0.000261687	-0.997965	-1.96932e-10	0.000262436	-0.997391	-1.96932e-10
230705147	rs11122538	2.61614e-08	-1.71312	-0.281593	9.43773e-05	-1.72376	-0.29405	9.45819e-05	-1.72377	-0.294161
230705346	rs11122539	4.27336e-08	-1.5034	-0.000610657	0.000154108	-1.61167	0.0842095	0.000154488	-1.61178	0.0844922
230705353	rs11122540	5.41964e-08	-1.23946	-0.0269235	0.000180134	-1.42841	0.0570015	0.000180566	-1.42858	0.0572812
230705361	rs10158685	5.31428e-08	-1.25066	-0.0353526	0.000177014	-1.43717	0.0482835	0.000177439	-1.43734	0.0485623
230705525	rs116898530	4.85017e-07	-1.19797e-10	0.925188	0.00162911	-1.19797e-10	0.830676	0.00163367	-1.19797e-10	0.831183
230705542	rs12032965	9.66097e-08	-1.19797e-10	-0.688317	0.000361624	-1.19797e-10	-0.674507	0.00036268	-1.19797e-10	-0.673878
230705566	rs1752188	5.35831e-08	-0.113875	-1.16389	0.000194322	-0.15955	-1.13604	0.000194767	-0.159648	-1.13595
230705757	rs10158214	6.04181e-08	-1.33214	0.174429	0.000202465	-1.48369	0.229138	0.000202942	-1.4838	0.229325
230705768	rs10158697	5.38168e-08	-1.33214	0.0587259	0.000186225	-1.48369	0.14553	0.000186684	-1.4838	0.14582
230705924	rs10159064	1.01705e-07	-1.26429	0.627368	0.000370931	-1.36568	0.716586	0.000371924	-1.36583	0.717118
230706054	rs10779845	5.27135e-08	-1.38021	0.0860911	0.000184529	-1.5211	0.173795	0.000184985	-1.52121	0.174088
230706208	rs10779846	4.47509e-08	-1.57162	0.113735	0.000166813	-1.65057	0.202339	0.000167232	-1.65065	0.202634
230706289	rs10864757	5.38168e-08	-1.33214	0.0587259	0.000186225	-1.48369	0.14553	0.000186684	-1.4838	0.14582
230706768	rs3761945	4.67356e-08	-1.56521	0.150723	0.00017409	-1.64606	0.240516	0.000174527	-1.64614	0.240815
230706868	rs3761946	5.78656e-08	-1.32194	0.121066	0.000200208	-1.47566	0.209906	0.000200701	-1.47578	0.210202
230706923	rs200591	4.26731e-08	-0.348858	-1.15657	0.000147237	-0.446037	-1.12703	0.000147583	-0.446096	-1.12691
230706948	rs3761948	5.7226e-08	-1.33305	0.121066	0.000196154	-1.49612	0.209906	0.000196635	-1.49625	0.210202
230707208	rs3761949	5.25913e-08	-1.71637	0.419929	0.000189679	-1.72551	0.405731	0.000190079	-1.72552	0.405561
230707277	rs11122543	5.47558e-08	-1.3422	0.0860911	0.000190058	-1.49158	0.173795	0.000190527	-1.49169	0.174088
230707862	rs80114319	6.98151e-08	-1.01315	-1.96932e-10	0.000256289	-1.01881	-1.96932e-10	0.000256997	-1.01833	-1.96932e-10
230708119	rs78931415	3.96216e-08	-1.57962	-1.96932e-10	0.000149024	-1.561	-1.96932e-10	0.000149335	-1.5612	-1.96932e-10
230708632	rs115369740	4.05922e-08	-1.55542	-1.96932e-10	0.000127648	-1.71584	-1.96932e-10	0.000127903	-1.71613	-1.96932e-10
230708674	rs114301040	3.4782e-08	-1.7099	-1.96932e-10	0.000127936	-1.71358	-1.96932e-10	0.000128226	-1.71361	-1.96932e-10
230708840	rs56065333	1.01527e-07	-1.27329	0.634623	0.000351942	-1.43956	0.737915	0.000352956	-1.43953	0.738476
230708964	rs73108008	9.97399e-09	-1.72665	-1.23236	3.72531e-05	-1.71611	-1.23127	3.73344e-05	-1.71622	-1.23126
230709031	rs72749936	8.76557e-08	-1.68096	0.895384	0.000301466	-1.71816	0.861701	0.000302071	-1.71816	0.861421
230709583	rs72749937	8.43797e-08	-1.68096	0.857294	0.000290287	-1.71816	0.823915	0.00029087	-1.71816	0.823637
230709769	rs72749938	8.36032e-08	-1.68665	0.853731	0.00028856	-1.72059	0.820381	0.00028914	-1.72059	0.820103
230709992	rs60580070	8.20701e-08	-1.68385	0.832428	0.000282857	-1.71942	0.799249	0.000283426	-1.71942	0.798973
230710185	rs59866479	8.24285e-08	-1.68385	0.836786	0.000284082	-1.71942	0.803572	0.000284654	-1.71942	0.803295
230710196	rs73108011	1.00039e-08	-1.72302	-1.233	3.82712e-05	-1.68758	-1.23283	3.83507e-05	-1.68779	-1.23283
230710217	rs79647780	3.44908e-08	-1.7183	-1.96932e-10	0.000144563	-1.5914	-1.96932e-10	0.000144874	-1.59154	-1.96932e-10
230710403	rs56227639	8.02538e-08	-1.68935	0.815547	0.000277536	-1.72167	0.782504	0.000278094	-1.72167	0.782229
230710431	rs1637936	2.70225e-08	-1.28772	-0.674604	0.000103356	-1.33262	-0.594319	0.000103593	-1.33286	-0.594063
230710689	rs3888630	5.36951e-08	-1.36818	0.0925051	0.000179455	-1.56732	0.19213	0.000179928	-1.56726	0.192416
230710928	rs11804443	1.00136e-08	-1.72224	-1.23281	3.83528e-05	-1.68528	-1.233	3.84321e-05	-1.6855	-1.233
230711402	rs740491	5.48232e-08	-1.51535	0.26047	0.00017696	-1.62205	0.232862	0.000177318	-1.62208	0.232623
230711435	rs740492	2.22097e-08	-1.40617	-0.752295	8.17389e-05	-1.48423	-0.677356	8.19305e-05	-1.48443	-0.677096
230711962	rs11122544	3.11884e-08	-1.69176	-0.127187	0.000106521	-1.72701	-0.169758	0.000106739	-1.72701	-0.170004
230712124	rs12405885	5.59471e-08	-1.51535	0.280763	0.000180554	-1.62205	0.252967	0.000180918	-1.62208	0.252726
230712238	rs146764450	6.58888e-08	-1.19797e-10	-1.07103	0.000235193	-1.19797e-10	-1.10471	0.000235733	-1.19797e-10	-1.1047
230712338	rs917384	1.95229e-08	-1.66805	-0.619358	7.42021e-05	-1.71137	-0.546948	7.43914e-05	-1.71135	-0.546712
230712513	rs1637938	2.61237e-08	-1.26501	-0.731142	9.73623e-05	-1.33178	-0.65489	9.75815e-05	-1.33206	-0.654647
230712722	rs11804912	3.31931e-08	-1.67401	-0.0826457	0.000111453	-1.72544	-0.126074	0.000111683	-1.72541	-0.126325
230713153	rs56173830	2.03339e-08	-1.48377	-0.762938	7.56275e-05	-1.55049	-0.688804	7.58073e-05	-1.55066	-0.688547
230713236	rs16841495	9.99117e-09	-1.7266	-1.2307	3.7227e-05	-1.71608	-1.232	3.73079e-05	-1.71619	-1.232
230713240	rs16841496	5.98363e-08	-1.27773	0.110349	0.000200603	-1.47442	0.21063	0.00020115	-1.47426	0.210918
230713701	rs73108025	1.00166e-08	-1.72405	-1.23071	3.81793e-05	-1.69081	-1.23201	3.82587e-05	-1.69102	-1.23201
230713942	rs11122545	3.51535e-08	-1.67457	-0.0246995	0.000117999	-1.72522	-0.0692181	0.000118242	-1.72519	-0.0694759
230714180	rs12071892	5.78351e-08	-1.5373	0.335898	0.000187798	-1.63734	0.307598	0.000188177	-1.63737	0.307352
230714492	rs12072041	5.85284e-08	-1.5373	0.347812	0.000190029	-1.63734	0.319405	0.000190412	-1.63737	0.319159
230714618	rs1752185	2.25442e-08	-1.40745	-0.736064	8.47671e-05	-1.46455	-0.660653	8.49645e-05	-1.46477	-0.660396
230714661	rs1752184	5.82285e-08	-1.343	0.148383	0.00019388	-1.54674	0.248867	0.000194387	-1.5467	0.249149
230714726	rs74602239	5.77024e-08	-1.19797e-10	-1.2037	0.000212846	-1.19797e-10	-1.20454	0.000213323	-1.19797e-10	-1.20459
230714890	rs1637939	5.81649e-08	-1.35279	0.157073	0.000194329	-1.55343	0.257867	0.000194837	-1.55339	0.258149
230714916	rs1637940	6.05934e-08	-1.30483	0.15002	0.000196657	-1.53422	0.250562	0.000197184	-1.5341	0.250844
230715064	rs4846984	5.55815e-08	-1.37905	0.13791	0.000184594	-1.58064	0.23369	0.000185073	-1.5806	0.233953
230715075	rs1637941	6.06864e-08	-1.3129	0.159628	0.000200277	-1.52593	0.260513	0.000200801	-1.52588	0.260796
230715086	rs1752183	5.99372e-08	-1.32224	0.156538	0.000195466	-1.54268	0.252956	0.000195974	-1.54264	0.25322
230715130	rs4846860	5.51638e-08	-1.37979	0.131102	0.000185694	-1.57198	0.230967	0.000186179	-1.57194	0.231247
230715157	rs1752182	5.77561e-08	-1.35279	0.15002	0.000192915	-1.55343	0.250562	0.000193419	-1.55339	0.250844
230715228	rs1327703	5.84278e-08	-1.32306	0.131859	0.000193228	-1.53299	0.23175	0.000193733	-1.53295	0.23203
230715276	rs1327702	5.84278e-08	-1.32306	0.131859	0.000193228	-1.53299	0.23175	0.000193733	-1.53295	0.23203
230715703	rs886982	5.2177e-08	-1.5842	0.279846	0.000173969	-1.65829	0.252059	0.000174312	-1.65837	0.251818
230715747	rs79403474	3.84997e-08	-1.60834	-1.96932e-10	0.000144537	-1.59158	-1.96932e-10	0.000144842	-1.59176	-1.96932e-10
230715985	rs115775968	3.84036e-08	-1.61085	-1.96932e-10	0.000144151	-1.59425	-1.96932e-10	0.000144455	-1.59443	-1.96932e-10
230716157	rs1752180	5.67864e-08	-1.324	0.104304	0.000185728	-1.54415	0.203323	0.000186208	-1.54413	0.203594
230716528	rs1637944	5.36901e-08	-1.35279	0.07702	0.000175475	-1.55343	0.155808	0.000175924	-1.55339	0.156036
230716785	rs17658982	5.52556e-08	-1.57145	0.324429	0.000181682	-1.65909	0.296233	0.000182052	-1.6591	0.295989
230716811	rs913155	1.51622e-07	-0.792701	0.555099	0.000634744	-0.786461	0.674569	0.000636991	-0.785421	0.674777
230716872	rs913156	5.47204e-08	-1.37198	0.115218	0.000183565	-1.56642	0.21388	0.000184044	-1.56638	0.214162
230716936	rs73108041	1.18747e-08	-1.55168	-1.2329	3.92493e-05	-1.66288	-1.2323	3.93491e-05	-1.66263	-1.2323
230717174	rs886983	5.58521e-08	-1.35279	0.116498	0.000186353	-1.55343	0.215959	0.000186839	-1.55339	0.216232
230717402	rs886984	6.17572e-08	-1.25846	0.122676	0.000195967	-1.50361	0.216441	0.000196471	-1.50357	0.216683
230718512	rs1752179	4.43296e-08	-1.18826	-0.279081	0.000199967	-1.02974	-0.237224	0.000200357	-1.03045	-0.236848
230718539	rs77924625	4.11767e-08	-1.7265	0.185378	0.000136595	-1.72169	0.0735994	0.000136931	-1.72172	0.0737945
230718738	rs78116890	3.47031e-08	-1.71217	-1.96932e-10	0.000129772	-1.69933	-1.96932e-10	0.000130063	-1.69938	-1.96932e-10
230718884	rs73108045	5.11934e-08	-1.49962	0.176231	0.000150701	-1.60537	0.0555588	0.000151096	-1.60528	0.0558004
230718916	rs59956935	4.7995e-08	-1.60782	0.21992	0.000145843	-1.67994	0.0973506	0.000146221	-1.67988	0.0975961
230719616	rs886985	1.04466e-08	-1.6815	-1.23123	3.95793e-05	-1.6538	-1.233	3.96619e-05	-1.654	-1.233
230719621	rs886986	1.04785e-08	-1.67878	-1.23089	3.97153e-05	-1.65037	-1.233	3.9798e-05	-1.65058	-1.233
230719831	rs73108047	4.47511e-08	-1.61198	0.154104	0.000136739	-1.68026	0.033219	0.000137092	-1.68016	0.0334096
230719885	rs200594	4.63174e-08	-1.3691	-0.0543794	0.000187963	-1.31523	-0.0136374	0.000188413	-1.31556	-0.0131992
230719896	rs11122546	2.60094e-08	-1.21482	-0.785714	7.32889e-05	-1.47362	-0.797084	7.34583e-05	-1.47335	-0.797328
230720243	rs76435910	3.83771e-08	-1.61153	-1.96932e-10	0.000127222	-1.71918	-1.96932e-10	0.000127515	-1.71916	-1.96932e-10
230720268	rs7550462	1.71571e-08	-1.5585	-0.858082	5.20274e-05	-1.70387	-0.909473	5.21579e-05	-1.70388	-0.909247
230720575	rs6541324	3.66446e-08	-1.61831	-0.0394174	0.000119589	-1.63015	-0.150901	0.000119891	-1.63016	-0.150658
230720665	rs74689156	2.11707e-07	-1.19797e-10	0.0962077	0.000825839	-1.19797e-10	0.151287	0.000827537	-1.19797e-10	0.151055
230720942	rs1576575	2.48861e-08	-1.11579	-0.928899	0.000109885	-0.950874	-0.914803	0.000110133	-0.951069	-0.914641
230721814	rs73108050	5.12995e-08	-1.68167	0.360352	0.000160234	-1.72034	0.231868	0.000160643	-1.72034	0.232125
230721881	rs117491990	4.81515e-08	-1.71591	0.331265	0.000158389	-1.70404	0.203984	0.000158785	-1.70409	0.204239
230721971	rs1752178	3.91217e-08	-1.08605	-0.506265	0.000105392	-1.4124	-0.495028	0.000105609	-1.4127	-0.494956
230722027	rs6687291	2.2193e-08	-1.68857	-0.470649	8.9654e-05	-1.53818	-0.530979	8.98976e-05	-1.53783	-0.530901
230722676	rs12135272	2.08464e-08	-1.42572	-0.796096	6.08288e-05	-1.64972	-0.807333	6.09518e-05	-1.64974	-0.807573
230722756	rs78497703	3.44302e-08	-1.72006	-1.96932e-10	0.000128323	-1.71056	-1.96932e-10	0.000128612	-1.7106	-1.96932e-10
230723061	rs12135204	2.03173e-08	-1.42572	-0.821803	5.9305e-05	-1.64972	-0.832702	5.94254e-05	-1.64974	-0.832935
230723103	rs75512777	3.54356e-08	-1.69128	-1.96932e-10	0.000132917	-1.67539	-1.96932e-10	0.000133205	-1.67551	-1.96932e-10
230723369	rs58517463	5.14013e-08	-1.52525	0.205915	0.000152191	-1.62393	0.0839505	0.000152589	-1.62384	0.0841947
230723373	rs1752177	1.58529e-08	-1.29104	-1.20461	4.63563e-05	-1.54022	-1.18853	4.64514e-05	-1.54045	-1.18855
230723481	rs6691073	2.2599e-08	-1.17562	-0.965465	9.89276e-05	-1.01849	-0.952235	9.91507e-05	-1.01868	-0.952082
230723561	rs77690250	3.44082e-08	-1.7207	-1.96932e-10	0.000128198	-1.71154	-1.96932e-10	0.000128487	-1.71157	-1.96932e-10
230723624	rs77274253	2.85464e-08	-0.950703	-0.956761	0.000141958	-0.666261	-0.943319	0.000142244	-0.666691	-0.943165
230723777	rs12135414	1.95644e-08	-1.44902	-0.836268	5.77909e-05	-1.66131	-0.846972	5.79086e-05	-1.66133	-0.847201
230724106	rs1327700	2.28655e-08	-1.15487	-0.974502	0.000100347	-0.994987	-0.961494	0.000100572	-0.995177	-0.961344
230724194	rs112023750	5.05784e-08	-1.52928	0.193804	0.000150006	-1.6268	0.0723653	0.000150398	-1.62672	0.0726084
230724462	rs67004831	2.4311e-08	-1.22391	-0.84415	6.87421e-05	-1.48	-0.854747	6.89019e-05	-1.47974	-0.854974
230725268	rs80014824	3.08023e-08	-0.900526	-0.930881	0.000154481	-0.607744	-0.917298	0.000154791	-0.608185	-0.917136
230725282	rs115331025	2.90336e-08	-0.959661	-0.930881	0.000142516	-0.688359	-0.917298	0.00014279	-0.68889	-0.917136
230725438	rs77532297	6.09949e-08	-1.14821	-1.96932e-10	0.000158069	-1.50208	-1.96932e-10	0.000158478	-1.50178	-1.96932e-10
230725720	rs11122547	1.84922e-08	-1.46488	-0.876769	5.48206e-05	-1.67414	-0.886908	5.49338e-05	-1.67415	-0.887125
230725824	rs853459	3.59771e-08	-1.11855	-0.557562	9.57201e-05	-1.45416	-0.549524	9.59258e-05	-1.45436	-0.54946
230725964	rs58619962	5.27872e-08	-1.45757	0.164846	0.000153801	-1.57412	0.0446737	0.000154206	-1.57402	0.0449143
230725969	rs11122548	1.8412e-08	-1.46585	-0.880141	5.54301e-05	-1.65976	-0.890232	5.55429e-05	-1.6598	-0.890448
230726677	rs12087810	2.38791e-08	-1.21482	-0.871167	6.73637e-05	-1.47362	-0.881386	6.75211e-05	-1.47335	-0.881605
230727362	rs1410140	2.07524e-08	-1.4826	-0.743733	6.2217e-05	-1.68049	-0.753999	6.23429e-05	-1.68047	-0.754276
230727516	rs115146846	3.82758e-08	-1.61418	-1.96932e-10	0.000133732	-1.66927	-1.96932e-10	0.00013405	-1.66919	-1.96932e-10
230727796	rs200583	3.36571e-08	-1.27868	-0.464087	0.000144043	-1.16303	-0.431973	0.000144338	-1.16364	-0.431599
230728088	rs6676672	1.96771e-08	-1.48991	-0.789635	5.92672e-05	-1.68365	-0.799405	5.93879e-05	-1.68364	-0.799668
230728287	rs200584	3.33866e-08	-1.25538	-0.49546	0.000143191	-1.13693	-0.464001	0.000143482	-1.13756	-0.463635
230728313	rs6659511	1.95256e-08	-1.48991	-0.797366	5.88158e-05	-1.68365	-0.80705	5.89357e-05	-1.68364	-0.807311
230728362	rs200585	3.31719e-08	-1.25538	-0.501912	0.000142251	-1.13693	-0.470589	0.000142539	-1.13756	-0.470225
230728649	rs2182576	1.92376e-08	-1.4971	-0.805026	5.81939e-05	-1.68671	-0.814624	5.83127e-05	-1.6867	-0.814882
230728756	rs200586	1.50134e-08	-1.32228	-1.22777	4.40261e-05	-1.56049	-1.21984	4.41172e-05	-1.5607	-1.21985
230728849	rs56242691	3.85392e-08	-1.60732	-1.96932e-10	0.000131232	-1.68815	-1.96932e-10	0.000131537	-1.68811	-1.96932e-10
230728901	rs200587	3.26551e-08	-1.24774	-0.525255	0.000140091	-1.12839	-0.494431	0.000140374	-1.12902	-0.494072
230728966	rs6660200	1.92281e-08	-1.48991	-0.812716	5.79299e-05	-1.68365	-0.822227	5.80483e-05	-1.68364	-0.822483
230728967	rs6669837	1.92664e-08	-1.48991	-0.81073	5.80438e-05	-1.68365	-0.820263	5.81623e-05	-1.68364	-0.82052
230729401	rs79584011	2.61453e-08	-0.996532	-0.998793	0.000116878	-0.81717	-0.986816	0.000117137	-0.817381	-0.986673
230729548	rs76226065	6.38571e-08	-1.19797e-10	-1.10235	0.000228992	-1.19797e-10	-1.13143	0.000229532	-1.19797e-10	-1.13136
230729782	rs4846985	4.93462e-08	-1.44617	0.086033	0.000143881	-1.5655	-0.0306255	0.000144259	-1.5654	-0.0303922
230730601	rs200588	1.41573e-08	-1.38	-1.22876	4.2741e-05	-1.58836	-1.22159	4.28295e-05	-1.58858	-1.2216
230730626	rs2883538	1.90994e-08	-1.50231	-0.80703	5.82204e-05	-1.68427	-0.816605	5.83386e-05	-1.68427	-0.816863
230730703	rs6697138	1.90271e-08	-1.50231	-0.810824	5.80024e-05	-1.68427	-0.820356	5.81202e-05	-1.68427	-0.820613
230730805	rs4846986	1.74264e-08	-1.58525	-0.81576	5.39114e-05	-1.70769	-0.870078	5.40473e-05	-1.7077	-0.869839
230730869	rs172071	1.54465e-08	-1.61407	-0.907543	6.326e-05	-1.52935	-0.88851	6.33943e-05	-1.52974	-0.88829
230731527	rs200579	1.41724e-08	-1.38	-1.2277	4.28204e-05	-1.58836	-1.21973	4.2909e-05	-1.58858	-1.21974
230731554	rs17607298	1.65097e-08	-1.47771	-0.977343	4.96156e-05	-1.67489	-0.985921	4.9719e-05	-1.67491	-0.986104
230731614	rs16852076	3.42661e-08	-1.72484	-1.96932e-10	0.000126809	-1.72243	-1.96932e-10	0.000127098	-1.72244	-1.96932e-10
230731774	rs73108076	4.72975e-08	-1.44423	0.0416932	0.000138122	-1.56403	-0.0729421	0.000138485	-1.56392	-0.0727128
230732119	rs149313412	7.80337e-08	-0.901855	-1.96932e-10	0.000279681	-0.931464	-1.96932e-10	0.000280672	-0.930214	-1.96932e-10
230732133	rs200580	2.94045e-08	-1.29652	-0.581332	0.00012898	-1.15372	-0.551741	0.000129236	-1.15436	-0.551396
230732253	rs200581	1.43852e-08	-1.36454	-1.22826	4.31103e-05	-1.58072	-1.22063	4.32002e-05	-1.58091	-1.22064
230732599	rs200582	3.1228e-08	-1.25538	-0.562301	0.00013374	-1.13693	-0.532285	0.000134009	-1.13756	-0.531936
230732682	rs2148581	1.03788e-08	-1.68683	-1.2324	3.72327e-05	-1.71647	-1.23145	3.73184e-05	-1.71648	-1.23143
230732779	rs11122549	2.26414e-08	-1.23293	-0.906289	6.42516e-05	-1.48631	-0.915996	6.4402e-05	-1.48605	-0.916204
230733270	rs6672787	1.61626e-08	-1.48464	-0.991657	4.87685e-05	-1.67804	-0.999989	4.88705e-05	-1.67806	-1.00017
230733978	rs55857911	2.91491e-08	-1.49658	-0.38999	0.000116483	-1.42925	-0.378123	0.000116848	-1.42848	-0.378043
230734122	rs4846987	3.92912e-08	-1.7259	0.137905	0.000128598	-1.72734	0.0189222	0.000128923	-1.72734	0.0191604
230734268	rs1410139	1.78076e-08	-1.59225	-0.78712	5.54862e-05	-1.70564	-0.843335	5.56262e-05	-1.70566	-0.843088
230734292	rs74768644	3.42534e-08	-1.72521	-1.96932e-10	0.000126743	-1.72295	-1.96932e-10	0.000127032	-1.72296	-1.96932e-10
230734472	rs60723340	4.44725e-08	-1.49865	0.0345276	0.000131719	-1.60467	-0.0797774	0.000132062	-1.60458	-0.0795488
230734649	rs12091639	1.77568e-08	-1.50231	-0.879919	5.41745e-05	-1.68427	-0.888631	5.42857e-05	-1.68427	-0.888866
230734718	rs76522697	3.42417e-08	-1.72555	-1.96932e-10	0.000126681	-1.72344	-1.96932e-10	0.000126969	-1.72345	-1.96932e-10
230734812	rs113017712	3.89257e-08	-1.59734	-1.96932e-10	0.000162772	-1.47276	-1.96932e-10	0.000163228	-1.47225	-1.96932e-10
230734834	rs111619216	3.89257e-08	-1.59734	-1.96932e-10	0.000162772	-1.47276	-1.96932e-10	0.000163228	-1.47225	-1.96932e-10
230735313	rs853460	1.39479e-08	-1.39869	-1.22498	4.24946e-05	-1.60009	-1.21564	4.25827e-05	-1.60029	-1.21566
230735435	rs11122551	1.75025e-08	-1.52366	-0.872987	5.40553e-05	-1.69332	-0.881785	5.41662e-05	-1.69332	-0.882022
230735580	rs11122552	1.72542e-08	-1.62749	-0.783455	5.48235e-05	-1.72108	-0.839909	5.49624e-05	-1.72109	-0.83966
230735622	rs853461	1.41989e-08	-1.38	-1.22583	4.2944e-05	-1.58836	-1.21685	4.30328e-05	-1.58858	-1.21686
230735824	rs112571546	2.96014e-08	-0.808234	-1.06294	0.000134844	-0.608283	-1.05271	0.000135137	-0.608518	-1.05259
230735982	rs76625660	5.95022e-08	-1.19797e-10	-1.17298	0.000224301	-1.19797e-10	-1.15212	0.000224808	-1.19797e-10	-1.15215
230736056	rs35201011	5.75047e-08	-1.20713	-1.96932e-10	0.000240493	-1.08242	-1.96932e-10	0.000241212	-1.08172	-1.96932e-10
230736422	rs185667	3.11069e-08	-1.28218	-0.539388	0.000136873	-1.13719	-0.50887	0.000137145	-1.13784	-0.508515
230736505	rs113877479	3.89257e-08	-1.59734	-1.96932e-10	0.000162772	-1.47276	-1.96932e-10	0.000163228	-1.47225	-1.96932e-10
230736729	rs10864760	1.67492e-08	-1.53033	-0.91032	5.19589e-05	-1.69601	-0.918646	5.20662e-05	-1.69601	-0.918871
230737261	rs11122553	2.21608e-08	-1.07514	-1.08553	9.79017e-05	-0.905157	-1.07599	9.81173e-05	-0.905359	-1.07588
230737455	rs1927253	3.90856e-08	-1.72536	0.132119	0.000127883	-1.72739	0.0133934	0.000128206	-1.72739	0.013631
230737616	rs61102255	1.63973e-08	-1.53033	-0.93155	5.08817e-05	-1.69601	-0.939596	5.09871e-05	-1.69601	-0.939813
230737723	rs57688428	1.6217e-08	-1.53688	-0.936055	5.05255e-05	-1.69859	-0.94404	5.06303e-05	-1.69859	-0.944255
230737773	rs143750272	4.3677e-08	-1.51163	0.0294601	0.000129849	-1.61413	-0.0846108	0.000130188	-1.61404	-0.0843827
230737820	rs12145487	1.80887e-08	-1.61762	-0.74609	5.69264e-05	-1.71843	-0.80492	5.70713e-05	-1.71844	-0.804661
230737999	rs117002047	2.00716e-08	-1.72299	-0.536694	7.34717e-05	-1.68081	-0.587404	7.36706e-05	-1.68084	-0.586955
230738029	rs139466741	4.58998e-08	-1.53174	0.0992062	0.000136064	-1.63394	-0.0180469	0.000136408	-1.63393	-0.0178123
230738045	rs149689721	1.82239e-08	-1.61762	-0.738645	5.73253e-05	-1.71843	-0.797938	5.74713e-05	-1.71844	-0.797676
230738096	rs200589	3.38485e-08	-1.20878	-0.528321	0.000145854	-1.08494	-0.497563	0.000146145	-1.08559	-0.497205
230738111	rs200590	3.33468e-08	-1.21744	-0.534591	0.000143532	-1.09459	-0.503969	0.000143818	-1.09524	-0.503612
230738112	rs142942351	4.64229e-08	-1.4451	0.0238969	0.000135708	-1.56469	-0.0899164	0.000136064	-1.56458	-0.0896888
230738260	rs111977944	1.57936e-08	-1.53688	-0.962508	4.92245e-05	-1.69859	-0.970127	4.93271e-05	-1.69859	-0.970332
230738261	rs113943246	2.15065e-08	-1.08402	-1.10663	9.4841e-05	-0.915123	-1.09779	9.50491e-05	-0.915323	-1.09768
230738373	rs111949829	1.55461e-08	-1.54332	-0.971863	4.84196e-05	-1.70107	-0.984143	4.85214e-05	-1.70107	-0.984329
230738397	rs61828566	1.27692e-07	-0.40937	-1.96932e-10	0.000500351	-0.349803	-1.96932e-10	0.000501031	-0.350732	-1.96932e-10
230738559	rs12141121	1.40823e-08	-1.52418	-1.08989	4.35502e-05	-1.69491	-1.09629	4.36432e-05	-1.69492	-1.09643
230739326	rs56982329	4.39257e-08	-1.50039	0.0238969	0.000130224	-1.60594	-0.0899164	0.000130564	-1.60585	-0.0896888
230739774	rs144056947	4.40878e-08	-1.49671	0.0238969	0.000130576	-1.60324	-0.0899164	0.000130916	-1.60315	-0.0896888
230739826	rs146108508	3.43634e-08	-1.722	-1.96932e-10	0.000127285	-1.71868	-1.96932e-10	0.000127575	-1.7187	-1.96932e-10
230739946	rs140135139	2.59307e-08	-0.924862	-1.07871	0.000127475	-0.647938	-1.06925	0.000127712	-0.64848	-1.06914
230739989	rs113656494	1.35623e-08	-1.53659	-1.11511	4.22859e-05	-1.69975	-1.12091	4.23768e-05	-1.69976	-1.12103
230740709	rs1101473	2.793e-08	-1.48309	-0.446199	0.000120099	-1.36308	-0.413717	0.00012036	-1.36357	-0.413339
230740952	rs138102647	3.43446e-08	-1.72255	-1.96932e-10	0.000127197	-1.71938	-1.96932e-10	0.000127486	-1.71939	-1.96932e-10
230740973	rs142214192	3.74479e-08	-1.63604	-1.96932e-10	0.000150215	-1.55305	-1.96932e-10	0.000150556	-1.55306	-1.96932e-10
230741511	rs150881973	3.43446e-08	-1.72255	-1.96932e-10	0.000127197	-1.71938	-1.96932e-10	0.000127486	-1.71939	-1.96932e-10
230741619	rs12092089	1.31844e-08	-1.54265	-1.13731	4.12875e-05	-1.70202	-1.14253	4.13768e-05	-1.70204	-1.14264
230742052	rs12096583	2.27285e-08	-1.51873	-0.616646	6.63748e-05	-1.68672	-0.683072	6.65455e-05	-1.68674	-0.682778
230742346	rs147910076	5.60367e-08	-1.19797e-10	-1.23299	0.000206876	-1.19797e-10	-1.23299	0.000207349	-1.19797e-10	-1.23299
230742404	rs12089352	1.42025e-08	-1.55384	-1.05174	4.46002e-05	-1.70941	-1.05797	4.46952e-05	-1.7094	-1.05813
230742407	rs186391792	5.62449e-08	-1.19797e-10	-1.22928	0.000206878	-1.19797e-10	-1.23298	0.000207352	-1.19797e-10	-1.23298
230742534	rs112493893	1.42025e-08	-1.55384	-1.05174	4.46002e-05	-1.70941	-1.05797	4.46952e-05	-1.7094	-1.05813
230742769	rs151202116	3.97741e-08	-1.57578	-1.96932e-10	0.00017405	-1.40577	-1.96932e-10	0.00017444	-1.40582	-1.96932e-10
230743070	rs111957387	2.07764e-08	-1.10661	-1.11857	9.13017e-05	-0.940534	-1.11041	9.15015e-05	-0.940731	-1.11031
230743252	rs12094840	1.29142e-08	-1.54044	-1.16023	4.02056e-05	-1.70633	-1.16477	4.02936e-05	-1.70634	-1.16487
230743286	rs142403951	3.43269e-08	-1.72307	-1.96932e-10	0.000127112	-1.72005	-1.96932e-10	0.000127401	-1.72006	-1.96932e-10
230743443	rs144651571	3.81128e-08	-1.72337	0.104925	0.000124643	-1.72708	-0.0125849	0.000124958	-1.72707	-0.0123498
230743454	rs138617603	3.81209e-08	-1.72316	0.104925	0.00012465	-1.72701	-0.0125849	0.000124966	-1.72701	-0.0123498
230743642	rs74142963	3.43831e-08	-1.72143	-1.96932e-10	0.000127378	-1.71795	-1.96932e-10	0.000127667	-1.71797	-1.96932e-10
230743931	rs12057300	2.43e-08	-1.50883	-0.559687	6.99151e-05	-1.68863	-0.629201	7.00966e-05	-1.68863	-0.628893
230744196	rs853462	4.85999e-08	-1.37537	-1.96932e-10	0.000175548	-1.3972	-1.96932e-10	0.000175903	-1.39747	-1.96932e-10
230744622	rs148888173	8.30731e-08	-1.19797e-10	-0.839274	0.000310211	-1.19797e-10	-0.82786	0.000310982	-1.19797e-10	-0.827663
230745278	rs1359865	4.18365e-08	-1.5734	0.0481689	0.000153204	-1.50889	-0.0244522	0.000153626	-1.50888	-0.0240023
230745415	rs11122554	1.32646e-08	-1.509	-1.16489	4.0482e-05	-1.69497	-1.16929	4.05706e-05	-1.69498	-1.16938
230745554	rs75717885	3.67424e-08	-1.72739	0.0723278	0.000121029	-1.72537	-0.043709	0.000121333	-1.72538	-0.0434769
230745839	rs74142965	3.44698e-08	-1.71891	-1.96932e-10	0.000127775	-1.71484	-1.96932e-10	0.000128065	-1.71486	-1.96932e-10
230745894	rs853463	1.4614e-08	-1.3551	-1.22192	4.27451e-05	-1.59775	-1.21211	4.28354e-05	-1.59791	-1.21212
230746037	rs77889180	3.44039e-08	-1.72083	-1.96932e-10	0.000127474	-1.7172	-1.96932e-10	0.000127764	-1.71722	-1.96932e-10
230746295	rs78030792	3.44039e-08	-1.72083	-1.96932e-10	0.000127474	-1.7172	-1.96932e-10	0.000127764	-1.71722	-1.96932e-10
230746406	rs75504369	3.56335e-08	-1.68571	-1.96932e-10	0.00014207	-1.60879	-1.96932e-10	0.000142394	-1.6088	-1.96932e-10
230746632	rs57141356	3.46005e-08	-1.71513	-1.96932e-10	0.000128134	-1.71203	-1.96932e-10	0.000128427	-1.71204	-1.96932e-10
230746753	rs55823222	3.45715e-08	-1.71597	-1.96932e-10	0.000128014	-1.71297	-1.96932e-10	0.000128306	-1.71298	-1.96932e-10
230746827	rs56011949	3.44932e-08	-1.71823	-1.96932e-10	0.000127686	-1.71554	-1.96932e-10	0.000127978	-1.71554	-1.96932e-10
230746869	rs55741590	3.46306e-08	-1.71426	-1.96932e-10	0.000128259	-1.71106	-1.96932e-10	0.000128552	-1.71107	-1.96932e-10
230746986	rs12058420	1.43284e-08	-1.54752	-1.04924	4.47879e-05	-1.70767	-1.05551	4.48824e-05	-1.70768	-1.05568
230747290	rs16852085	3.45192e-08	-1.71748	-1.96932e-10	0.000127796	-1.71468	-1.96932e-10	0.000128088	-1.71469	-1.96932e-10
230747376	rs1327697	1.61111e-08	-1.67409	-0.805393	5.40303e-05	-1.72075	-0.854817	5.41721e-05	-1.72074	-0.854488
230747829	rs2094306	2.48233e-08	-1.56969	-0.47752	9.08716e-05	-1.50448	-0.551186	9.11086e-05	-1.50447	-0.550879
230748331	rs80329182	1.9446e-08	-1.69413	-0.597229	6.73916e-05	-1.67539	-0.679201	6.75608e-05	-1.67546	-0.678916
230749245	rs17659489	1.26388e-08	-1.5666	-1.15563	4.01788e-05	-1.71262	-1.15916	4.02665e-05	-1.71262	-1.15926
230749646	rs853464	2.11988e-08	-1.72117	-0.483881	8.04045e-05	-1.72534	-0.452698	8.05697e-05	-1.72537	-0.452902
230749946	rs853465	2.35689e-08	-1.71101	-0.388057	8.96524e-05	-1.71421	-0.354958	8.98306e-05	-1.7143	-0.355175
230750683	rs11122555	1.43893e-08	-1.42129	-1.17122	5.19748e-05	-1.42931	-1.18505	5.20939e-05	-1.42926	-1.18509
230750964	rs10864763	1.41235e-08	-1.44319	-1.16796	5.10066e-05	-1.45092	-1.18224	5.11234e-05	-1.45087	-1.18229
230751173	rs148836318	8.30063e-08	-0.840079	-1.96932e-10	0.000297176	-0.870787	-1.96932e-10	0.000298243	-0.86949	-1.96932e-10
230752275	rs78869074	3.19226e-08	-1.72278	-0.072902	0.000140147	-1.59953	-0.0228848	0.000140457	-1.59952	-0.0229728
230752309	rs11122556	1.89507e-08	-1.12232	-1.19484	6.84877e-05	-1.13361	-1.20485	6.86456e-05	-1.13354	-1.2049
230752584	rs111776064	3.51353e-08	-1.69979	-1.96932e-10	0.000127457	-1.71733	-1.96932e-10	0.000127736	-1.71743	-1.96932e-10
230753413	rs76240919	3.45241e-08	-1.71734	-1.96932e-10	0.000126253	-1.72683	-1.96932e-10	0.000126541	-1.72683	-1.96932e-10
230754222	rs9651127	1.21977e-08	-1.54258	-1.21517	3.8283e-05	-1.7001	-1.22001	3.83687e-05	-1.70012	-1.22004
230754247	rs853467	1.1696e-08	-1.71453	-1.08522	4.42183e-05	-1.72579	-1.05019	4.43219e-05	-1.72575	-1.05017
230754905	rs78716965	7.89127e-08	-1.19797e-10	-0.890653	0.000284828	-1.19797e-10	-0.913228	0.000285613	-1.19797e-10	-0.912761
230755334	rs77645389	3.58033e-08	-1.68095	-1.96932e-10	0.000127848	-1.71427	-1.96932e-10	0.000128133	-1.71433	-1.96932e-10
230755357	rs117135386	1.16561e-07	-1.19797e-10	-0.500576	0.000434243	-1.19797e-10	-0.491507	0.00043517	-1.19797e-10	-0.491661
230755408	rs699900	1.43647e-08	-1.52041	-1.07382	4.53005e-05	-1.70184	-1.04996	4.5403e-05	-1.70192	-1.0499
230755616	rs78885770	1.33907e-08	-1.46053	-1.20391	4.91201e-05	-1.46069	-1.21016	4.92355e-05	-1.46057	-1.21021
230755726	rs12122535	1.10237e-08	-1.69817	-1.16077	3.9599e-05	-1.7234	-1.1629	3.96883e-05	-1.72339	-1.16295
230756348	rs11122557	1.30198e-08	-1.5695	-1.12303	4.26942e-05	-1.68539	-1.12566	4.27936e-05	-1.68529	-1.12572
230756497	rs1410138	1.21418e-08	-1.72693	-1.03542	4.56248e-05	-1.72075	-1.02391	4.57199e-05	-1.72077	-1.0241
230756980	rs76780797	3.4179e-08	-1.72738	-1.96932e-10	0.000126887	-1.72181	-1.96932e-10	0.000127177	-1.72182	-1.96932e-10
230757173	rs78830861	3.97982e-08	-1.57517	-1.96932e-10	0.000167841	-1.44209	-1.96932e-10	0.000168316	-1.44155	-1.96932e-10
230757262	rs149868710	1.01328e-07	-0.640629	-1.96932e-10	0.000195958	-1.28721	-1.96932e-10	0.000196329	-1.28761	-1.96932e-10
230757334	rs79314278	3.42433e-08	-1.7255	-1.96932e-10	0.000126358	-1.726	-1.96932e-10	0.000126647	-1.726	-1.96932e-10
230757428	rs853468	1.26753e-08	-1.6554	-1.06394	4.5037e-05	-1.7273	-1.03033	4.51403e-05	-1.72729	-1.03033
230757632	rs4846996	1.23468e-08	-1.51481	-1.23079	4.54893e-05	-1.51495	-1.23268	4.55978e-05	-1.51485	-1.23269
230758605	rs714214	1.15601e-08	-1.64797	-1.16347	4.1393e-05	-1.6864	-1.1556	4.14841e-05	-1.68647	-1.15562
230759310	rs853469	1.01332e-08	-1.72454	-1.21864	3.75865e-05	-1.72341	-1.21505	3.76735e-05	-1.72339	-1.21506
230760143	rs11122558	1.3209e-08	-1.45157	-1.22653	4.14552e-05	-1.61818	-1.22232	4.15601e-05	-1.61796	-1.2223
230760464	rs141779906	5.62371e-08	-1.19797e-10	-1.22942	0.00020807	-1.19797e-10	-1.22724	0.000208544	-1.19797e-10	-1.22725
230761237	rs1927254	1.08838e-08	-1.71045	-1.16126	4.12871e-05	-1.70645	-1.13811	4.13847e-05	-1.70641	-1.13808
230761848	rs10779849	1.07329e-08	-1.68931	-1.19637	4.36481e-05	-1.6091	-1.17985	4.37621e-05	-1.60881	-1.17982
230762648	rs12029075	1.17182e-08	-1.62044	-1.17741	3.94533e-05	-1.71082	-1.17918	3.95456e-05	-1.71074	-1.17921
230762868	rs4381193	1.07632e-08	-1.7093	-1.17357	4.04315e-05	-1.71184	-1.15367	4.05261e-05	-1.71178	-1.15367
230762910	rs149206131	3.41794e-08	-1.72737	-1.96932e-10	0.000126425	-1.72546	-1.96932e-10	0.000126714	-1.72547	-1.96932e-10
230763212	rs16841507	3.23056e-08	-1.65258	-0.131176	0.000119262	-1.7205	-0.0632856	0.000119513	-1.72051	-0.0634612
230763687	rs9970650	8.30114e-08	-1.19797e-10	-0.840018	0.000314013	-1.19797e-10	-0.815679	0.000314666	-1.19797e-10	-0.815889
230764396	rs145681372	8.14343e-08	-0.859199	-1.96932e-10	0.000291646	-0.889571	-1.96932e-10	0.000292689	-0.888288	-1.96932e-10
230764421	rs76070866	3.43128e-08	-1.72348	-1.96932e-10	0.000127747	-1.71506	-1.96932e-10	0.000128038	-1.71507	-1.96932e-10
230764747	rs12125031	3.43684e-08	-1.72186	-1.96932e-10	0.000144693	-1.59049	-1.96932e-10	0.000144951	-1.59101	-1.96932e-10
230764979	rs149534488	7.72432e-08	-1.19797e-10	-0.912036	0.000276434	-1.19797e-10	-0.94314	0.00027701	-1.19797e-10	-0.943344
230765488	rs147775651	5.61467e-08	-1.19797e-10	-1.23103	0.000207748	-1.19797e-10	-1.22879	0.000208229	-1.19797e-10	-1.22876
230766091	rs12126964	1.07788e-08	-1.70965	-1.17177	3.96747e-05	-1.71428	-1.17011	3.97623e-05	-1.71433	-1.17015
230766106	rs16841511	3.42271e-08	-1.72598	-1.96932e-10	0.00012716	-1.71967	-1.96932e-10	0.00012745	-1.71968	-1.96932e-10
230766155	rs12031571	1.00193e-08	-1.72452	-1.22996	3.78477e-05	-1.69962	-1.23192	3.79399e-05	-1.69947	-1.23193
230766411	rs4846862	1.30896e-08	-1.45737	-1.22981	5.11462e-05	-1.40182	-1.22861	5.12923e-05	-1.40127	-1.22859
230766759	rs61828568	1.06476e-08	-1.72338	-1.17028	4.3396e-05	-1.64589	-1.14886	4.35089e-05	-1.6456	-1.14884
230766960	rs12074246	1.07254e-08	-1.72434	-1.16204	4.37263e-05	-1.65044	-1.13672	4.3841e-05	-1.65016	-1.13667
230767219	rs76633705	1.4254e-08	-1.71985	-0.8821	5.49771e-05	-1.71349	-0.844709	5.50832e-05	-1.71363	-0.844921
230767747	rs116030158	3.44497e-08	-1.7195	-1.96932e-10	0.000129074	-1.70473	-1.96932e-10	0.000129371	-1.70471	-1.96932e-10
230767801	rs78118688	1.01405e-08	-1.72307	-1.21939	3.83061e-05	-1.69542	-1.22409	3.83993e-05	-1.69525	-1.22411
230768037	rs4846997	1.06945e-08	-1.71972	-1.16954	4.41752e-05	-1.63146	-1.14549	4.42923e-05	-1.63114	-1.14545
230768131	rs4846998	1.05217e-08	-1.72229	-1.18326	4.30409e-05	-1.64121	-1.16175	4.31542e-05	-1.64091	-1.16171
230768463	rs75896240	3.4234e-08	-1.72578	-1.96932e-10	0.000127177	-1.71953	-1.96932e-10	0.000127467	-1.71954	-1.96932e-10
230768502	rs9970868	1.04459e-08	-1.72523	-1.18756	3.93079e-05	-1.7163	-1.17739	3.93925e-05	-1.71643	-1.17739
230769082	rs76386452	7.66925e-08	-0.919192	-1.96932e-10	0.000355378	-0.691929	-1.96932e-10	0.000355825	-0.692959	-1.96932e-10
230770009	rs12116673	1.13129e-08	-1.72506	-1.10799	4.31498e-05	-1.69435	-1.10608	4.3242e-05	-1.69443	-1.10616
230770519	rs11122561	1.04296e-08	-1.72526	-1.18909	3.90552e-05	-1.69213	-1.20801	3.91499e-05	-1.69197	-1.20804
230771038	rs71636366	1.2809e-07	-0.406265	-1.96932e-10	0.000347626	-0.713986	-1.96932e-10	0.000348315	-0.714291	-1.96932e-10
230771642	rs11122562	2.48887e-08	-0.885555	-1.15903	0.000109586	-0.721648	-1.14676	0.000109943	-0.720522	-1.14692
230772049	rs75457776	1.37181e-08	-1.71353	-0.926746	5.51514e-05	-1.70282	-0.852214	5.52531e-05	-1.70302	-0.852456
230772232	rs76371470	1.36714e-08	-1.71353	-0.930159	5.49418e-05	-1.70282	-0.856022	5.50432e-05	-1.70302	-0.856262
```
