## Supplementary material for "Characterization of shared and ancestry-specific signals driving complex traits using multi-ancestry fine-mapping": susiex_nc3.cs80.summary

```
# chr1:229772624-230772624
CS_ID	CS_LENGTH	CS_PURITY	MAX_PIP_SNP	BP	REF_ALLELE	ALT_ALLELE	REF_FRQ	BETA	SE	-LOG10P	MAX_PIP	POST-HOC_PROB_POP1	POST-HOC_PROB_POP2
1	36	0.671957	rs11807834	230272624	A,A	G,G	0.734592,0.906746	0.024788,0.0216411	0.00447775,0.0147003	7.50898,0.850844	0.0658392	0.999611	0.35482
2	1137	0	rs149282566	230467023	A,NA	G,NA	0.985089,NA	0.0457867,NA	0.0163138,NA	2.30047,NA	0.0196086	0.379287	0.417495
3	1138	0	rs149282566	230467023	A,NA	G,NA	0.985089,NA	0.0457867,NA	0.0163138,NA	2.30047,NA	0.0196891	0.378469	0.417749
```
