## Supplementary material for "Characterization of shared and ancestry-specific signals driving complex traits using multi-ancestry fine-mapping": susiex_nc1.cs80.cs

```
CS_ID	SNP	BP	REF_ALLELE	ALT_ALLELE	REF_FRQ	BETA	SE	-LOG10P	CS_PIP	OVRL_PIP
1	chr1:234722850:A:T	234722850	T,T	A,A	1,1	-inf,inf	inf,inf	6.59231,0.6004	0.220206	0.220206
1	chr1:234721929:T:C	234721929	C,C	T,T	1,1	-inf,-inf	inf,inf	6.58369,0.235116	0.133397	0.133397
1	chr1:234717013:C:T	234717013	T,T	C,C	1,1	-inf,-inf	inf,inf	6.41332,0.300405	0.0994535	0.0994535
1	chr1:234712965:G:A	234712965	A,A	G,G	1,1	-inf,-inf	inf,inf	6.14729,0.494128	0.0725269	0.0725269
1	chr1:234719032:C:T	234719032	T,T	C,C	1,1	-inf,inf	inf,inf	6.34513,0.0603281	0.0701513	0.0701513
1	chr1:234715418:A:C	234715418	C,C	A,A	1,1	-inf,-inf	inf,inf	6.13803,0.347903	0.0584171	0.0584171
1	chr1:234712862:G:A	234712862	A,A	G,G	1,1	-inf,-inf	inf,inf	6.10754,0.356359	0.0553111	0.0553111
1	chr1:234717659:A:G	234717659	G,G	A,A	1,1	-inf,-inf	inf,inf	6.15291,0.197296	0.0511043	0.0511043
1	chr1:234714675:A:C	234714675	C,C	A,A	1,1	-inf,-inf	inf,inf	6.06394,0.36032	0.0506405	0.0506405
```
