## Supplementary material for "Characterization of shared and ancestry-specific signals driving complex traits using multi-ancestry fine-mapping": susiex_nc1.cs80.snp

```
BP	SNP	PIP(CS1)	LogBF(CS1,Pop1)	LogBF(CS1,Pop2)
234218115	chr1:234218115:C:T	1.84876e-06	-1.4277	-9.11979e-10
234218201	chr1:234218201:G:A	5.59418e-07	-1.1128	-1.51027
234218424	chr1:234218424:G:A	6.91153e-07	-0.924834	-1.48677
234218474	chr1:234218474:A:G	8.3006e-07	-1.22555	-1.00292
234218498	chr1:234218498:A:G	5.74159e-07	-1.08931	-1.50776
234218884	chr1:234218884:A:G	1.72921e-06	-2.36888e-10	-1.49455
234218918	chr1:234218918:G:A	8.63153e-07	-1.40444	-0.784936
234219015	chr1:234219015:C:T	6.59243e-06	-2.36888e-10	-0.156292
234219485	chr1:234219485:G:A	1.96626e-06	-1.36608	-9.11979e-10
234219749	chr1:234219749:G:T	1.71267e-06	-2.36888e-10	-1.50416
234220030	chr1:234220030:C:T	2.02922e-06	-1.33456	-9.11979e-10
234220034	chr1:234220034:G:A	2.00937e-06	-2.36888e-10	-1.34439
234220295	chr1:234220295:T:G	1.709e-06	-2.36888e-10	-1.50631
234220413	chr1:234220413:G:A	2.39122e-06	-2.36888e-10	-1.17041
234220567	chr1:234220567:A:G	2.53884e-06	-0.725195	-0.385312
234220930	chr1:234220930:G:A	5.68627e-07	-1.40567	-1.20107
234221038	chr1:234221038:G:A	1.46881e-06	-1.65776	-9.11979e-10
234221116	chr1:234221116:G:A	1.70289e-06	-2.36888e-10	-1.50989
234221555	chr1:234221555:C:T	3.98246e-07	-1.65141	-1.31149
234221693	chr1:234221693:G:A	5.96802e-07	-1.35835	-1.20003
234221960	chr1:234221960:C:G	1.78424e-06	-2.36888e-10	-1.46322
234222106	chr1:234222106:A:G	2.28398e-06	-1.21629	-9.11979e-10
234222175	chr1:234222175:A:T	8.75889e-06	-2.36888e-10	0.127856
234222361	chr1:234222361:A:C	1.87788e-06	-2.36888e-10	-1.41207
234222470	chr1:234222470:T:C	1.06887e-05	-0.640456	0.967426
234222577	chr1:234222577:T:A	1.74838e-06	-0.643002	-0.840521
234222917	chr1:234222917:C:T	1.9458e-06	-2.36888e-10	-1.37654
234222920	chr1:234222920:G:C	1.7318e-06	-2.36888e-10	-1.49305
234222932	chr1:234222932:T:C	1.7318e-06	-2.36888e-10	-1.49305
234223310	chr1:234223310:C:T	4.4027e-07	-1.35666	-1.50592
234223486	chr1:234223486:C:T	1.86276e-06	-2.36888e-10	-1.42015
234223653	chr1:234223653:C:T	3.83977e-06	-2.36888e-10	-0.696801
234223695	chr1:234223695:C:T	3.1745e-06	-2.36888e-10	-0.887065
234223700	chr1:234223700:G:C	1.88147e-06	-2.36888e-10	-1.41016
234223979	chr1:234223979:CTCT:C	1.75988e-06	-2.36888e-10	-1.47697
234224164	chr1:234224164:G:A	4.99359e-07	-1.59104	-1.14561
234224318	chr1:234224318:C:T	2.02597e-06	-1.57176	0.235592
234224460	chr1:234224460:A:G	1.70262e-06	-2.36888e-10	-1.51004
234224693	chr1:234224693:C:G	1.70265e-06	-2.36888e-10	-1.51003
234225413	chr1:234225413:G:C	3.66259e-07	-1.5366	-1.51003
234225449	chr1:234225449:A:G	1.9669e-06	-2.36888e-10	-1.36576
234225619	chr1:234225619:T:C	6.42971e-06	-2.36888e-10	-0.181284
234225981	chr1:234225981:A:G	3.97305e-06	-2.36888e-10	-0.662681
234226291	chr1:234226291:A:G	5.07426e-07	-1.56797	-1.15265
234226946	chr1:234226946:C:T	4.18585e-06	-2.36888e-10	-0.610503
234227036	chr1:234227036:T:A	1.13019e-06	-1.57871	-0.341125
234227553	chr1:234227553:C:A	1.54145e-06	-1.60949	-9.11979e-10
234227602	chr1:234227602:G:C	6.50783e-07	-1.32687	-1.14493
234227645	chr1:234227645:A:G	5.37174e-07	-1.58398	-1.07967
234227686	chr1:234227686:C:A	3.3475e-06	-2.36888e-10	-0.833999
234228301	chr1:234228301:C:T	4.10106e-07	-1.62633	-1.30722
234228462	chr1:234228462:G:T	7.27874e-06	-2.36888e-10	-0.0572558
234228585	chr1:234228585:C:T	6.4778e-07	-1.14714	-1.32928
234228885	chr1:234228885:G:A	1.72754e-06	-2.36888e-10	-1.49552
234229340	chr1:234229340:T:G	1.74928e-06	-2.36888e-10	-1.48301
234230394	chr1:234230394:TCTC:T	2.85474e-06	-2.36888e-10	-0.993233
234230400	chr1:234230400:C:A	3.2393e-06	-2.36888e-10	-0.866858
234231581	chr1:234231581:G:A	3.05008e-06	-2.36888e-10	-0.927047
234231818	chr1:234231818:G:A	2.00812e-06	-2.36888e-10	-1.34502
234231853	chr1:234231853:T:C	2.05279e-06	-2.36888e-10	-1.32301
234232171	chr1:234232171:T:C	2.11975e-06	-2.36888e-10	-1.29092
234232203	chr1:234232203:C:G	3.09851e-06	-0.433055	-0.478236
234232592	chr1:234232592:G:A	1.70682e-06	-2.36888e-10	-1.50758
234232925	chr1:234232925:A:T	2.76572e-06	-1.02491	-9.11979e-10
234233585	chr1:234233585:T:C	1.51324e-06	-1.62796	-9.11979e-10
234234005	chr1:234234005:GAAA:G	1.92806e-06	-2.36888e-10	-1.3857
234234165	chr1:234234165:A:AT	1.86094e-06	-2.36888e-10	-1.42113
234234478	chr1:234234478:GTCTGAGTGGA:G	2.83912e-06	-2.36888e-10	-0.998721
234234907	chr1:234234907:G:A	3.69251e-06	0.468578	-1.20449
234235133	chr1:234235133:A:G	1.37758e-06	-0.977747	-0.744141
234235293	chr1:234235293:A:G	2.00692e-06	-2.36888e-10	-1.34561
234235392	chr1:234235392:T:C	2.0725e-06	0.143335	-1.45679
234235661	chr1:234235661:A:G	7.9493e-07	-1.16123	-1.11048
234235777	chr1:234235777:T:C	2.13027e-06	0.101596	-1.38756
234235894	chr1:234235894:T:TG	1.95319e-06	-2.36888e-10	-1.37275
234235949	chr1:234235949:C:T	1.77707e-06	-2.36888e-10	-1.46725
234236059	chr1:234236059:T:A	1.80392e-06	-2.36888e-10	-1.45225
234236219	chr1:234236219:T:C	2.59554e-06	-2.36888e-10	-1.08842
234236354	chr1:234236354:A:T	1.99194e-06	-1.43111	0.0780078
234236390	chr1:234236390:T:C	1.76032e-06	-2.36888e-10	-1.47672
234237025	chr1:234237025:A:G	1.47523e-06	-1.6534	-9.11979e-10
234237248	chr1:234237248:G:A	1.79551e-06	-2.36888e-10	-1.45692
234237572	chr1:234237572:T:A	1.88797e-06	-1.56919	0.16248
234237582	chr1:234237582:C:T	2.0122e-06	-1.51659	0.173607
234237637	chr1:234237637:T:G	2.67578e-06	-2.36888e-10	-1.05797
234238226	chr1:234238226:G:A	2.50375e-06	0.225224	-1.34965
234238297	chr1:234238297:C:G	6.54739e-06	-2.36888e-10	-0.163147
234238936	chr1:234238936:T:C	1.33669e-06	-0.261714	-1.4903
234239009	chr1:234239009:C:T	1.12748e-06	-1.34216	-0.580067
234239293	chr1:234239293:G:A	4.16687e-06	-2.36888e-10	-0.615049
234239369	chr1:234239369:A:C	1.70782e-06	-2.36888e-10	-1.507
234239541	chr1:234239541:C:G	2.79222e-06	-2.36888e-10	-1.01538
234239711	chr1:234239711:A:G	3.3519e-06	-2.36888e-10	-0.832687
234240376	chr1:234240376:G:A	4.4967e-06	-2.36888e-10	-0.53887
234240410	chr1:234240410:G:A	1.51318e-06	-1.628	-9.11979e-10
234240676	chr1:234240676:A:G	2.06371e-06	-2.36888e-10	-1.31771
234242336	chr1:234242336:G:A	2.24368e-06	-2.36888e-10	-1.2341
234242553	chr1:234242553:A:G	1.32044e-06	-0.493359	-1.27089
234242927	chr1:234242927:A:G	1.73249e-06	-2.36888e-10	-1.49266
234243075	chr1:234243075:G:A	1.70694e-06	-2.36888e-10	-1.50751
234243327	chr1:234243327:G:A	1.78929e-06	-0.822936	-0.63746
234243591	chr1:234243591:A:G	1.87854e-06	-2.36888e-10	-1.41172
234244108	chr1:234244108:G:A	2.11581e-06	-0.590019	-0.702756
234244167	chr1:234244167:C:T	6.20922e-07	-1.21179	-1.30698
234244222	chr1:234244222:T:A	1.7026e-06	-2.36888e-10	-1.51006
234244681	chr1:234244681:A:G	2.17413e-06	-2.36888e-10	-1.26558
234244783	chr1:234244783:G:A	1.75777e-06	-2.36888e-10	-1.47817
234244873	chr1:234244873:G:T	5.9274e-07	-1.22033	-1.34488
234244932	chr1:234244932:C:T	1.74816e-06	-2.36888e-10	-1.48365
234244976	chr1:234244976:A:T	1.70365e-06	-2.36888e-10	-1.50944
234245406	chr1:234245406:T:G	1.56366e-06	-1.59518	-9.11979e-10
234245619	chr1:234245619:CT:C	3.77725e-07	-1.53217	-1.48363
234245767	chr1:234245767:T:A	3.72136e-07	-1.55762	-1.47309
234245798	chr1:234245798:C:T	1.72037e-06	-2.36888e-10	-1.49967
234245965	chr1:234245965:A:G	1.14323e-06	-1.0061	-0.90226
234246386	chr1:234246386:A:G	1.0306e-06	-1.29763	-0.714436
234246519	chr1:234246519:A:G	2.24126e-06	-2.36888e-10	-1.23518
234246596	chr1:234246596:C:G	1.7325e-06	-2.36888e-10	-1.49265
234246631	chr1:234246631:G:A	4.49011e-07	-1.55413	-1.28879
234246722	chr1:234246722:A:C	1.73195e-06	-2.36888e-10	-1.49297
234246853	chr1:234246853:T:C	4.65529e-07	-1.38925	-1.41754
234247300	chr1:234247300:T:G	3.02184e-06	-2.36888e-10	-0.936349
234248634	chr1:234248634:C:T	2.68851e-06	-2.36888e-10	-1.05323
234248800	chr1:234248800:T:A	6.31719e-07	-1.39415	-1.10738
234248843	chr1:234248843:C:T	1.75695e-06	-2.36888e-10	-1.47863
234248912	chr1:234248912:G:A	5.46377e-07	-1.31945	-1.32722
234248991	chr1:234248991:A:G	6.21555e-07	-1.38836	-1.12939
234249296	chr1:234249296:T:G	1.7397e-06	-2.36888e-10	-1.4885
234249933	chr1:234249933:G:A	2.12941e-06	-0.790735	-0.495632
234250379	chr1:234250379:G:A	1.73933e-06	-2.36888e-10	-1.48872
234250521	chr1:234250521:G:A	5.79308e-07	-1.3587	-1.22943
234250605	chr1:234250605:G:C	6.44306e-07	-1.34965	-1.13214
234250892	chr1:234250892:T:C	1.03329e-06	-0.640436	-1.36903
234251161	chr1:234251161:T:A	6.84077e-07	-1.22009	-1.2018
234251213	chr1:234251213:A:G	6.88348e-07	-1.1953	-1.22037
234251360	chr1:234251360:A:C	1.70167e-06	-2.36888e-10	-1.5106
234251374	chr1:234251374:T:A	1.82174e-06	-2.36888e-10	-1.44242
234251725	chr1:234251725:A:G	2.2887e-06	-2.36888e-10	-1.21423
234251764	chr1:234251764:A:G	1.77734e-06	-2.36888e-10	-1.46709
234252459	chr1:234252459:A:G	5.20303e-07	-1.31806	-1.37749
234252558	chr1:234252558:C:T	8.29634e-07	-1.3544	-0.874581
234252707	chr1:234252707:C:T	6.21966e-07	-1.36034	-1.15674
234253249	chr1:234253249:C:A	2.41227e-06	-2.36888e-10	-1.16165
234253251	chr1:234253251:G:A	4.59393e-07	-1.3196	-1.50046
234253283	chr1:234253283:G:A	3.15591e-06	-2.36888e-10	-0.892936
234253313	chr1:234253313:C:CA	1.96349e-06	-2.36888e-10	-1.36749
234253679	chr1:234253679:G:A	5.633e-07	-1.39594	-1.22022
234254224	chr1:234254224:A:G	1.70588e-06	-1.50813	-9.11979e-10
234254316	chr1:234254316:T:C	2.30509e-06	-2.36888e-10	-1.20709
234254738	chr1:234254738:T:A	5.46019e-07	-1.2562	-1.39111
234255144	chr1:234255144:G:A	5.33544e-07	-1.26619	-1.40424
234255327	chr1:234255327:C:T	2.06219e-06	-0.845465	-0.47298
234255556	chr1:234255556:A:G	5.33405e-07	-1.27188	-1.39881
234255708	chr1:234255708:C:G	4.20383e-07	-1.56098	-1.34782
234255799	chr1:234255799:G:A	1.87021e-06	-2.36888e-10	-1.41616
234255813	chr1:234255813:A:C	2.37767e-06	-2.36888e-10	-1.17609
234255992	chr1:234255992:C:A	5.19781e-06	-2.36888e-10	-0.393976
234255993	chr1:234255993:A:G	4.08539e-07	-1.48215	-1.45523
234256294	chr1:234256294:C:T	3.88571e-07	-1.63417	-1.35332
234256333	chr1:234256333:G:A	1.59547e-06	-1.57504	-9.11979e-10
234256413	chr1:234256413:G:A	3.14879e-06	-2.36888e-10	-0.895195
234256795	chr1:234256795:T:A	3.82178e-07	-1.63269	-1.3714
234256925	chr1:234256925:G:A	1.0051e-06	-1.48057	-0.556557
234257058	chr1:234257058:C:T	6.15438e-07	-1.55523	-0.972408
234257170	chr1:234257170:G:A	2.66023e-06	-2.36888e-10	-1.0638
234257430	chr1:234257430:G:T	9.24715e-07	-1.65773	-0.462754
234257443	chr1:234257443:A:G	6.18225e-07	-1.59603	-0.927089
234257781	chr1:234257781:G:A	2.54243e-06	-2.36888e-10	-1.1091
234258268	chr1:234258268:C:T	1.30716e-06	-1.63821	-0.136145
234259276	chr1:234259276:T:C	3.47438e-07	-1.65802	-1.44136
234259425	chr1:234259425:G:A	3.52756e-07	-1.60916	-1.47503
234259428	chr1:234259428:A:G	8.02089e-07	-1.56595	-0.696796
234259486	chr1:234259486:T:C	2.46198e-06	-2.36888e-10	-1.14125
234259567	chr1:234259567:G:A	2.52815e-06	-2.36888e-10	-1.11473
234260294	chr1:234260294:T:C	3.06057e-06	-2.36888e-10	-0.923614
234260568	chr1:234260568:A:C	4.14544e-07	-1.53458	-1.38821
234260783	chr1:234260783:G:A	6.69665e-07	-1.64008	-0.803113
234261244	chr1:234261244:G:A	2.42224e-06	-2.36888e-10	-1.15752
234261245	chr1:234261245:T:C	3.77992e-07	-1.61079	-1.4043
234261261	chr1:234261261:C:T	1.70246e-06	-2.36888e-10	-1.51014
234261642	chr1:234261642:A:G	2.6138e-06	-2.36888e-10	-1.08141
234262387	chr1:234262387:A:C	1.94881e-06	-2.36888e-10	-1.37499
234262436	chr1:234262436:T:TGCAG	1.70778e-06	-2.36888e-10	-1.50702
234262570	chr1:234262570:C:G	1.04517e-06	-1.312	-0.686036
234262946	chr1:234262946:C:T	3.55885e-07	-1.56684	-1.50853
234263177	chr1:234263177:G:A	1.70463e-06	-2.36888e-10	-1.50887
234263352	chr1:234263352:G:A	5.84119e-07	-1.57401	-1.00585
234263370	chr1:234263370:T:G	1.77886e-06	-2.36888e-10	-1.46624
234263459	chr1:234263459:T:G	1.64756e-06	-0.0940611	-1.44886
234263833	chr1:234263833:A:G	3.41381e-07	-1.65601	-1.46096
234263875	chr1:234263875:G:A	5.12254e-07	-1.30129	-1.40986
234264198	chr1:234264198:T:C	6.53701e-07	-1.43277	-1.03455
234264556	chr1:234264556:C:T	3.85099e-07	-1.49017	-1.5063
234264612	chr1:234264612:T:C	4.83321e-07	-1.2734	-1.49589
234264878	chr1:234264878:C:G	1.72605e-06	-2.36888e-10	-1.49638
234264977	chr1:234264977:G:A	1.75794e-06	-2.36888e-10	-1.47807
234265045	chr1:234265045:A:T	5.13486e-07	-1.20677	-1.50197
234265651	chr1:234265651:C:T	3.56538e-07	-1.62487	-1.44866
234265672	chr1:234265672:T:G	1.74814e-06	-2.36888e-10	-1.48366
234265706	chr1:234265706:T:C	2.01532e-06	-2.36888e-10	-1.34144
234266824	chr1:234266824:G:A	4.40362e-07	-1.36105	-1.50132
234268001	chr1:234268001:TC:T	3.87856e-07	-1.58401	-1.40532
234268151	chr1:234268151:C:A	1.71114e-06	-2.36888e-10	-1.50505
234268321	chr1:234268321:G:A	6.27779e-07	-1.43373	-1.07405
234268355	chr1:234268355:T:TGA	3.63675e-07	-1.63403	-1.41968
234268443	chr1:234268443:GA:G	1.70167e-06	-2.36888e-10	-1.51061
234268513	chr1:234268513:T:C	3.54658e-07	-1.63726	-1.44155
234268820	chr1:234268820:C:G	8.26344e-07	-1.47944	-0.753518
234268821	chr1:234268821:T:A	8.25854e-07	-1.48003	-0.753518
234268826	chr1:234268826:G:T	3.95306e-06	-0.667724	-9.11979e-10
234269028	chr1:234269028:A:G	1.93751e-06	-2.36888e-10	-1.38081
234269029	chr1:234269029:T:C	1.91608e-06	-2.36888e-10	-1.39193
234269372	chr1:234269372:G:C	6.19161e-07	-1.49844	-1.02316
234269468	chr1:234269468:C:A	8.1581e-07	-1.44258	-0.803207
234269658	chr1:234269658:G:A	8.06313e-07	-1.49642	-0.761075
234269813	chr1:234269813:T:C	4.26526e-07	-1.44017	-1.45412
234270206	chr1:234270206:C:T	1.10257e-06	-0.630221	-1.31435
234270382	chr1:234270382:A:C	3.92631e-07	-1.61117	-1.36593
234270721	chr1:234270721:C:T	2.08375e-06	-1.30804	-9.11979e-10
234270788	chr1:234270788:G:A	2.05453e-06	-1.32217	-9.11979e-10
234270856	chr1:234270856:C:A	1.05635e-06	-0.503287	-1.48411
234270895	chr1:234270895:C:T	1.31884e-06	-0.495475	-1.26999
234270990	chr1:234270990:ATCT:GTCT	2.18199e-06	-0.352651	-0.909326
234270997	chr1:234270997:C:T	3.25431e-07	-1.65519	-1.50963
234271357	chr1:234271357:C:CATT	2.74041e-06	0.0445186	-1.07862
234271877	chr1:234271877:A:C	2.36706e-06	0.271	-1.45157
234272168	chr1:234272168:A:G	2.00785e-06	0.114506	-1.45966
234272213	chr1:234272213:A:G	5.64761e-07	-1.16807	-1.44549
234272250	chr1:234272250:A:G	1.15985e-06	-1.33054	-0.563376
234272360	chr1:234272360:C:T	4.67858e-07	-1.33297	-1.46883
234272423	chr1:234272423:T:G	1.93658e-06	0.0784417	-1.45973
234272773	chr1:234272773:G:A	4.22538e-07	-1.64694	-1.25675
234272948	chr1:234272948:A:G	2.87088e-06	0.189406	-1.177
234273256	chr1:234273256:T:C	2.76403e-06	0.142941	-1.16846
234273299	chr1:234273299:G:A	3.71573e-06	-2.36888e-10	-0.729638
234273488	chr1:234273488:G:C	5.12082e-06	0.1715	-0.5804
234273579	chr1:234273579:G:A	5.42932e-06	0.16536	-0.515761
234273597	chr1:234273597:T:G	4.96351e-07	-1.59003	-1.15266
234273626	chr1:234273626:A:G	5.2871e-06	0.167436	-0.54438
234273637	chr1:234273637:CCTCAGAAGGA:C	4.77818e-06	0.102246	-0.5804
234273650	chr1:234273650:GCTTCA:G	4.80453e-06	0.104833	-0.577489
234273656	chr1:234273656:GA:G	5.2764e-06	0.203077	-0.582047
234273713	chr1:234273713:G:A	5.10366e-06	0.194965	-0.60722
234273786	chr1:234273786:A:G	2.0384e-06	0.11613	-1.44618
234273822	chr1:234273822:A:G	5.02103e-06	0.169521	-0.5981
234273918	chr1:234273918:A:G	2.76581e-06	0.165736	-1.19062
234273972	chr1:234273972:T:TA	5.13414e-06	0.181452	-0.587754
234274101	chr1:234274101:G:A	2.65841e-06	0.126131	-1.19062
234274207	chr1:234274207:C:T	5.33054e-06	0.182979	-0.55174
234274317	chr1:234274317:G:A	5.22184e-06	0.164287	-0.553651
234274390	chr1:234274390:A:G	2.14165e-06	-2.36888e-10	-1.28064
234274405	chr1:234274405:T:A	4.87887e-06	0.141191	-0.598491
234274538	chr1:234274538:A:G	4.94949e-07	-1.50875	-1.23677
234274597	chr1:234274597:A:G	5.12401e-06	0.172629	-0.580905
234274720	chr1:234274720:C:T	3.13984e-06	-2.36888e-10	-0.898041
234274821	chr1:234274821:A:G	5.17357e-06	0.166856	-0.565508
234275031	chr1:234275031:C:T	2.88948e-06	0.0880573	-1.0692
234275032	chr1:234275032:A:G	9.6639e-07	-1.31389	-0.762515
234275166	chr1:234275166:C:T	4.75763e-06	0.148459	-0.630922
234275286	chr1:234275286:C:T	2.0442e-06	0.130088	-1.45729
234275301	chr1:234275301:C:T	4.86225e-06	0.159797	-0.62051
234275335	chr1:234275335:A:C	4.8099e-07	-1.49914	-1.27498
234275651	chr1:234275651:G:C	5.18964e-06	0.0770677	-0.472617
234275982	chr1:234275982:G:A	1.7134e-06	-2.36888e-10	-1.50374
234276074	chr1:234276074:T:C	4.73727e-06	0.157803	-0.644556
234276109	chr1:234276109:A:G	4.78627e-06	0.15446	-0.630922
234276246	chr1:234276246:A:G	3.09216e-06	-2.36888e-10	-0.913343
234276310	chr1:234276310:C:T	4.92222e-06	0.182468	-0.630922
234276520	chr1:234276520:TCTAA:T	3.28852e-07	-1.64534	-1.50902
234276567	chr1:234276567:G:A	3.08381e-06	-2.36888e-10	-0.916048
234276634	chr1:234276634:AAGG:A	1.81789e-06	-2.36888e-10	-1.44454
234276652	chr1:234276652:G:A	4.85364e-06	0.145591	-0.608076
234276681	chr1:234276681:C:T	3.96201e-07	-1.64371	-1.32434
234276791	chr1:234276791:A:G	2.64161e-06	0.063513	-1.13434
234277053	chr1:234277053:A:G	6.33692e-06	0.242511	-0.438332
234277117	chr1:234277117:A:C	4.74621e-06	0.146054	-0.630922
234277217	chr1:234277217:G:A	1.71346e-06	-2.36888e-10	-1.5037
234277261	chr1:234277261:A:C	5.01766e-06	0.182071	-0.611321
234277401	chr1:234277401:C:T	4.63614e-06	0.135306	-0.643639
234277613	chr1:234277613:C:T	7.00599e-07	-1.3053	-1.09273
234278155	chr1:234278155:T:C	4.79866e-06	0.108653	-0.58253
234278175	chr1:234278175:A:G	5.21319e-06	0.222399	-0.613421
234278263	chr1:234278263:G:T	4.86058e-07	-1.34359	-1.42005
234278734	chr1:234278734:C:T	4.68851e-06	0.169154	-0.666253
234278770	chr1:234278770:T:C	4.62288e-06	0.149617	-0.660813
234278839	chr1:234278839:C:T	4.49096e-06	0.131697	-0.671843
234278923	chr1:234278923:G:A	2.72137e-06	0.0683589	-1.10944
234278991	chr1:234278991:T:C	4.3825e-06	0.0801069	-0.644703
234279011	chr1:234279011:G:A	4.5904e-06	0.111919	-0.630165
234279110	chr1:234279110:T:C	2.50535e-06	0.103147	-1.22693
234279206	chr1:234279206:T:C	2.90812e-06	0.252425	-1.22713
234279426	chr1:234279426:T:G	4.94287e-06	0.210068	-0.654337
234280060	chr1:234280060:T:C	3.87794e-07	-1.64513	-1.34436
234280167	chr1:234280167:C:T	4.53639e-06	-0.530082	-9.11979e-10
234280313	chr1:234280313:C:T	5.64313e-07	-1.29625	-1.31811
234280851	chr1:234280851:C:A	3.34873e-06	0.243686	-1.07732
234280963	chr1:234280963:G:A	1.9023e-06	-2.36888e-10	-1.39915
234281078	chr1:234281078:G:T	1.7422e-06	-2.36888e-10	-1.48707
234281242	chr1:234281242:A:T	1.37914e-05	-2.36888e-10	0.581831
234281671	chr1:234281671:G:A	7.38034e-06	-0.0433943	-9.11979e-10
234281783	chr1:234281783:C:T	1.88616e-06	-2.36888e-10	-1.40767
234281863	chr1:234281863:A:G	1.40685e-05	-2.36888e-10	0.601723
234281877	chr1:234281877:G:A	1.0275e-06	-1.34749	-0.667593
234281916	chr1:234281916:G:A	1.46858e-06	-1.65792	-9.11979e-10
234282385	chr1:234282385:G:T	4.18913e-07	-1.60715	-1.30516
234282427	chr1:234282427:A:G	6.88097e-06	0.271983	-0.385438
234282492	chr1:234282492:G:A	1.73183e-06	-2.36888e-10	-1.49304
234282714	chr1:234282714:A:G	1.7104e-06	-2.36888e-10	-1.50548
234282778	chr1:234282778:G:A	4.20336e-07	-1.58552	-1.3234
234282982	chr1:234282982:T:G	1.74982e-06	-2.36888e-10	-1.4827
234283116	chr1:234283116:A:G	5.86751e-06	0.237419	-0.510203
234283267	chr1:234283267:T:C	3.47435e-06	-2.36888e-10	-0.796807
234283448	chr1:234283448:G:A	1.73912e-06	-2.36888e-10	-1.48884
234283472	chr1:234283472:T:G	1.94229e-06	0.0215814	-1.39993
234284025	chr1:234284025:C:A	1.7366e-06	-2.36888e-10	-1.49029
234284270	chr1:234284270:A:G	3.44978e-06	-2.36888e-10	-0.803905
234284483	chr1:234284483:T:A	5.22381e-07	-1.44148	-1.25009
234284511	chr1:234284511:G:A	1.30022e-05	-2.36888e-10	0.522902
234284570	chr1:234284570:T:G	3.07447e-06	-2.36888e-10	-0.91908
234284577	chr1:234284577:C:T	5.36892e-07	-1.39296	-1.27121
234284690	chr1:234284690:C:T	5.5175e-07	-1.37396	-1.26291
234284734	chr1:234284734:C:T	1.62793e-06	-0.203135	-1.35177
234284999	chr1:234284999:A:G	3.41877e-07	-1.65184	-1.46367
234285041	chr1:234285041:A:G	5.38938e-07	-1.45058	-1.20979
234285335	chr1:234285335:C:T	1.74799e-06	-0.0741311	-1.40961
234285431	chr1:234285431:C:T	1.70214e-06	-2.36888e-10	-1.51033
234285434	chr1:234285434:C:T	4.84995e-07	-1.4169	-1.34894
234286270	chr1:234286270:A:G	1.7122e-06	-2.36888e-10	-1.50443
234286519	chr1:234286519:A:G	4.56529e-07	-1.40571	-1.42061
234286762	chr1:234286762:A:G	2.10023e-06	-2.36888e-10	-1.30016
234286813	chr1:234286813:G:A	4.58792e-07	-1.4874	-1.33397
234286836	chr1:234286836:G:A	3.26729e-07	-1.65027	-1.51057
234286837	chr1:234286837:T:C	3.26937e-07	-1.64959	-1.51061
234287219	chr1:234287219:A:T	3.95719e-07	-1.48708	-1.48219
234287332	chr1:234287332:T:C	3.56182e-07	-1.59165	-1.48288
234287419	chr1:234287419:C:T	3.76822e-07	-1.50839	-1.50981
234287470	chr1:234287470:G:A	3.78115e-07	-1.52865	-1.48612
234288359	chr1:234288359:A:G	1.10243e-05	-2.36888e-10	0.357888
234288444	chr1:234288444:C:T	4.04826e-07	-1.46544	-1.48107
234288543	chr1:234288543:T:C	3.98093e-07	-1.49548	-1.4678
234288625	chr1:234288625:C:G	4.55523e-07	-1.33526	-1.49326
234288855	chr1:234288855:A:T	4.25541e-07	-1.56222	-1.33439
234288868	chr1:234288868:C:T	1.18745e-06	-1.65772	-0.212683
234288925	chr1:234288925:A:T	5.46699e-07	-1.54114	-1.10493
234289005	chr1:234289005:T:C	1.33454e-06	-1.65054	-0.103092
234289601	chr1:234289601:T:C	9.90154e-06	-2.36888e-10	0.250476
234290494	chr1:234290494:A:G	4.3624e-07	-1.60985	-1.26193
234290499	chr1:234290499:A:G	4.5767e-07	-1.64861	-1.17521
234290560	chr1:234290560:T:C	5.15142e-07	-1.64408	-1.06145
234290671	chr1:234290671:A:T	2.26803e-06	-2.36888e-10	-1.2233
234290732	chr1:234290732:G:A	3.45295e-07	-1.65563	-1.44994
234290987	chr1:234290987:T:C	1.78144e-06	-2.36888e-10	-1.46479
234291039	chr1:234291039:C:T	1.0781e-06	-0.498752	-1.46827
234291337	chr1:234291337:C:A	4.06492e-07	-1.43265	-1.50975
234291385	chr1:234291385:A:G	2.70931e-06	-2.36888e-10	-1.04552
234291389	chr1:234291389:C:A	4.26181e-07	-1.6422	-1.2529
234291583	chr1:234291583:C:T	1.30098e-05	-0.00754882	0.531038
234291788	chr1:234291788:A:C	4.95238e-07	-1.58051	-1.16442
234291866	chr1:234291866:A:G	1.40099e-06	-1.28142	-0.423612
234291870	chr1:234291870:T:C	7.0142e-07	-1.63689	-0.759977
234292007	chr1:234292007:C:T	5.26747e-07	-1.21407	-1.46918
234292437	chr1:234292437:A:G	1.96726e-06	-2.36888e-10	-1.36557
234292612	chr1:234292612:T:C	2.0658e-06	-0.374262	-0.942436
234293043	chr1:234293043:T:C	1.70961e-06	-2.36888e-10	-1.50595
234293046	chr1:234293046:G:A	1.10261e-06	-1.384	-0.560531
234293065	chr1:234293065:C:T	1.31369e-06	-1.40511	-0.364262
234293401	chr1:234293401:C:A	3.32169e-07	-1.65628	-1.48804
234293473	chr1:234293473:T:A	1.76342e-06	-0.988279	-0.486678
234293497	chr1:234293497:C:T	6.59306e-06	-2.36888e-10	-0.156196
234293573	chr1:234293573:C:T	3.19398e-06	-0.86827	-0.0126746
234294274	chr1:234294274:G:A	8.06938e-07	-1.30343	-0.95329
234294863	chr1:234294863:G:T	5.13699e-06	0.108729	-0.514475
234295250	chr1:234295250:G:A	2.40122e-06	-1.16624	-9.11979e-10
234295574	chr1:234295574:T:C	1.01786e-06	-0.671666	-1.35285
234295836	chr1:234295836:A:G	2.71229e-06	0.409421	-1.45384
234296077	chr1:234296077:G:A	1.74815e-06	-2.36888e-10	-1.48366
234296412	chr1:234296412:G:A	1.17276e-06	-0.422167	-1.46069
234296426	chr1:234296426:G:A	4.78207e-06	-2.36888e-10	-0.477341
234296433	chr1:234296433:T:G	1.74805e-06	-2.36888e-10	-1.48371
234296663	chr1:234296663:C:T	1.96376e-06	-2.36888e-10	-1.36736
234296719	chr1:234296719:C:T	1.12489e-06	-0.455338	-1.46919
234296751	chr1:234296751:A:G	4.49803e-06	-2.36888e-10	-0.538576
234296776	chr1:234296776:G:A	1.79236e-06	-2.36888e-10	-1.45868
234296894	chr1:234296894:C:T	5.51125e-07	-1.4492	-1.18881
234296972	chr1:234296972:A:T	1.28937e-06	-0.29561	-1.49245
234297035	chr1:234297035:A:G	1.88605e-06	-2.36888e-10	-1.40773
234297343	chr1:234297343:T:C	1.74365e-06	-2.36888e-10	-1.48623
234297611	chr1:234297611:G:C	1.95916e-06	-2.36888e-10	-1.3697
234298001	chr1:234298001:A:G	9.88276e-07	-0.553669	-1.50034
234298081	chr1:234298081:A:G	2.09831e-06	0.00432737	-1.30541
234298274	chr1:234298274:G:A	8.63936e-07	-1.64857	-0.539901
234298374	chr1:234298374:T:G	6.72195e-07	-0.938785	-1.50064
234298412	chr1:234298412:T:C	5.43929e-07	-1.14142	-1.50973
234298454	chr1:234298454:G:T	2.06807e-06	-2.36888e-10	-1.3156
234298550	chr1:234298550:T:G	1.95337e-06	-1.37266	-9.11979e-10
234298659	chr1:234298659:TG:T	5.67878e-06	-2.36888e-10	-0.305478
234298828	chr1:234298828:A:C	1.78169e-06	-2.36888e-10	-1.46465
234299266	chr1:234299266:T:C	1.78061e-06	-2.36888e-10	-1.46526
234299330	chr1:234299330:A:G	1.76748e-06	-2.36888e-10	-1.47266
234299525	chr1:234299525:G:A	4.9999e-07	-1.65263	-1.08275
234299575	chr1:234299575:A:G	4.2633e-07	-1.54476	-1.35
234299662	chr1:234299662:A:G	5.98753e-07	-1.19288	-1.36224
234300046	chr1:234300046:CTA:C	9.45052e-07	-0.917165	-1.18156
234300119	chr1:234300119:A:G	5.91873e-07	-1.10306	-1.46361
234300212	chr1:234300212:TG:T	1.76851e-06	-2.36888e-10	-1.47208
234300277	chr1:234300277:A:G	7.0566e-07	-1.6576	-0.733236
234301417	chr1:234301417:C:T	7.23771e-07	-1.0954	-1.2701
234301568	chr1:234301568:T:C	8.45246e-07	-1.49935	-0.710986
234301858	chr1:234301858:C:T	7.74761e-07	-1.65826	-0.639151
234301875	chr1:234301875:A:T	4.40493e-07	-1.50731	-1.35477
234301995	chr1:234301995:C:T	5.91117e-07	-1.18531	-1.38264
234302105	chr1:234302105:T:C	4.86247e-07	-1.59015	-1.17311
234302150	chr1:234302150:T:C	1.76883e-06	-2.36888e-10	-1.4719
234302174	chr1:234302174:T:C	1.70169e-06	-2.36888e-10	-1.51059
234302489	chr1:234302489:G:A	5.04546e-07	-1.5824	-1.14391
234302561	chr1:234302561:C:A	1.98888e-06	-2.36888e-10	-1.35464
234302581	chr1:234302581:A:G	5.85654e-07	-1.1428	-1.43444
234302688	chr1:234302688:A:G	6.35636e-07	-1.65751	-0.837836
234303131	chr1:234303131:C:T	2.61768e-06	-2.36888e-10	-1.07993
234303388	chr1:234303388:G:A	4.28997e-07	-1.3784	-1.51012
234303849	chr1:234303849:C:T	5.49865e-07	-1.13477	-1.50553
234303850	chr1:234303850:C:G	1.76944e-06	-2.36888e-10	-1.47155
234303972	chr1:234303972:G:C	4.20453e-07	-1.42999	-1.47865
234304406	chr1:234304406:G:T	1.76865e-06	-2.36888e-10	-1.472
234305098	chr1:234305098:A:G	1.76067e-06	-2.36888e-10	-1.47652
234305533	chr1:234305533:C:G	1.7735e-06	-2.36888e-10	-1.46926
234305577	chr1:234305577:G:T	5.19756e-07	-1.5389	-1.15771
234305744	chr1:234305744:A:G	2.17986e-06	-2.36888e-10	-1.26295
234305780	chr1:234305780:G:A	2.16742e-06	-1.26868	-9.11979e-10
234306251	chr1:234306251:C:G	1.76664e-06	-2.36888e-10	-1.47313
234306286	chr1:234306286:G:A	1.72791e-06	-2.36888e-10	-1.4953
234306298	chr1:234306298:T:C	5.70498e-06	-2.36888e-10	-0.300874
234306371	chr1:234306371:G:A	2.19329e-06	-2.36888e-10	-1.25681
234306511	chr1:234306511:A:T	5.76277e-07	-1.12066	-1.47272
234306630	chr1:234306630:G:A	5.17195e-07	-1.23694	-1.46461
234306688	chr1:234306688:G:A	1.92899e-06	-2.36888e-10	-1.38522
234306711	chr1:234306711:C:T	2.73134e-06	-2.36888e-10	-1.03742
234306793	chr1:234306793:T:G	1.72625e-06	-2.36888e-10	-1.49626
234306897	chr1:234306897:G:T	5.66054e-06	-0.721801	0.413106
234307428	chr1:234307428:G:C	7.31407e-06	-2.36888e-10	-0.0524137
234307843	chr1:234307843:G:A	4.95172e-06	-2.36888e-10	-0.442479
234308089	chr1:234308089:C:T	1.76839e-06	-2.36888e-10	-1.47214
234308228	chr1:234308228:T:C	5.83521e-07	-1.6204	-0.960484
234308823	chr1:234308823:A:G	3.20217e-06	-0.878386	-9.11979e-10
234308888	chr1:234308888:T:C	4.95611e-06	-2.36888e-10	-0.441592
234310405	chr1:234310405:G:A	2.13815e-06	-2.36888e-10	-1.28227
234311077	chr1:234311077:G:A	1.70721e-06	-2.36888e-10	-1.50735
234311352	chr1:234311352:G:A	8.67159e-07	-1.52851	-0.656235
234312347	chr1:234312347:C:T	1.46824e-06	-1.65815	-9.11979e-10
234312423	chr1:234312423:G:A	6.31152e-07	-1.25291	-1.24952
234312510	chr1:234312510:G:T	5.15214e-07	-1.63764	-1.06774
234312664	chr1:234312664:A:T	7.95288e-07	-0.950758	-1.32051
234313169	chr1:234313169:G:A	9.74381e-07	-0.564494	-1.50367
234313223	chr1:234313223:A:G	5.6637e-07	-1.29016	-1.32057
234313687	chr1:234313687:C:G	1.26394e-05	-0.305242	0.799849
234313951	chr1:234313951:C:T	3.60198e-07	-1.56075	-1.50256
234313996	chr1:234313996:A:G	1.04381e-06	-0.771007	-1.22833
234314162	chr1:234314162:G:A	4.13266e-07	-1.63593	-1.28995
234314526	chr1:234314526:C:T	2.15975e-06	-1.27222	-9.11979e-10
234314542	chr1:234314542:C:G	5.06218e-07	-1.27031	-1.45269
234314629	chr1:234314629:C:T	5.70943e-07	-1.29768	-1.305
234314739	chr1:234314739:G:A	2.5277e-06	-2.36888e-10	-1.1149
234314906	chr1:234314906:A:G	3.82892e-07	-1.50528	-1.49694
234315108	chr1:234315108:C:T	1.7587e-06	-2.36888e-10	-1.47764
234315217	chr1:234315217:G:A	4.38265e-07	-1.42827	-1.43888
234315265	chr1:234315265:A:C	3.46373e-06	0.370951	-1.17082
234315310	chr1:234315310:C:T	1.82558e-06	-2.36888e-10	-1.44032
234315313	chr1:234315313:A:G	2.33802e-06	-2.36888e-10	-1.19291
234315413	chr1:234315413:A:T	2.18681e-06	-0.760115	-0.499656
234315668	chr1:234315668:C:T	1.70198e-06	-2.36888e-10	-1.51042
234316191	chr1:234316191:G:A	1.93977e-06	-2.36888e-10	-1.37964
234316517	chr1:234316517:G:A	3.49516e-07	-1.65443	-1.43899
234316592	chr1:234316592:G:A	2.30504e-06	-2.36888e-10	-1.20711
234317062	chr1:234317062:T:A	3.33357e-07	-1.63415	-1.5066
234317200	chr1:234317200:G:A	2.35485e-06	-2.36888e-10	-1.18574
234317300	chr1:234317300:A:G	2.36549e-06	-1.18123	-9.11979e-10
234317679	chr1:234317679:C:T	2.62734e-06	-2.36888e-10	-1.07624
234318307	chr1:234318307:A:C	1.7096e-06	-2.36888e-10	-1.50595
234318659	chr1:234318659:A:C	1.47798e-06	-1.65154	-9.11979e-10
234319586	chr1:234319586:CA:C	4.84023e-07	-1.60136	-1.16648
234319609	chr1:234319609:G:C	4.69008e-07	-1.60348	-1.19587
234319948	chr1:234319948:G:T	2.57738e-06	-2.36888e-10	-1.09544
234320324	chr1:234320324:A:G	1.7125e-06	-2.36888e-10	-1.50426
234320499	chr1:234320499:T:A	3.00276e-06	0.391943	-1.33463
234320585	chr1:234320585:A:G	3.49864e-07	-1.58866	-1.50376
234320719	chr1:234320719:C:T	2.48864e-06	0.320392	-1.45087
234320849	chr1:234320849:C:T	5.78297e-07	-1.53967	-1.05021
234321175	chr1:234321175:C:G	2.54506e-06	-2.36888e-10	-1.10806
234321222	chr1:234321222:AGCGGCG:A	2.7079e-06	-2.36888e-10	-1.04604
234321450	chr1:234321450:C:A	4.82188e-07	-1.44477	-1.32687
234321520	chr1:234321520:T:C	1.71065e-06	-2.36888e-10	-1.50534
234321542	chr1:234321542:T:C	2.15867e-06	-1.27272	-9.11979e-10
234321639	chr1:234321639:T:C	5.59219e-07	-1.44999	-1.17344
234321753	chr1:234321753:A:G	2.36255e-06	0.225266	-1.40774
234322077	chr1:234322077:G:C	6.10901e-07	-1.59905	-0.935979
234322105	chr1:234322105:A:G	6.52873e-07	-1.55391	-0.914675
234322248	chr1:234322248:A:C	4.42261e-07	-1.572	-1.28607
234322430	chr1:234322430:A:G	6.75722e-07	-1.40956	-1.02463
234322534	chr1:234322534:G:A	2.57958e-06	-2.36888e-10	-1.09459
234322611	chr1:234322611:T:C	1.75417e-06	-2.36888e-10	-1.48022
234322922	chr1:234322922:G:A	1.65737e-06	-0.0630066	-1.47398
234323108	chr1:234323108:G:A	2.0523e-06	-2.36888e-10	-1.32325
234323607	chr1:234323607:C:T	4.68368e-07	-1.37425	-1.42646
234324530	chr1:234324530:A:G	4.1402e-07	-1.4151	-1.50895
234324539	chr1:234324539:C:A	4.63934e-07	-1.52917	-1.28106
234324769	chr1:234324769:T:C	5.17152e-07	-1.52629	-1.17534
234324852	chr1:234324852:A:G	5.12084e-07	-1.54985	-1.16163
234324866	chr1:234324866:C:T	2.96611e-06	-2.36888e-10	-0.954964
234324990	chr1:234324990:A:G	5.30415e-07	-1.44088	-1.23543
234324995	chr1:234324995:C:G	5.01154e-07	-1.5375	-1.19556
234325338	chr1:234325338:A:G	4.05897e-07	-1.44468	-1.49919
234325437	chr1:234325437:C:T	4.70028e-07	-1.58585	-1.21133
234325546	chr1:234325546:C:A	1.70398e-06	-2.36888e-10	-1.50925
234325551	chr1:234325551:A:AG	4.93312e-07	-1.63844	-1.11039
234325677	chr1:234325677:C:T	4.7159e-07	-1.64368	-1.15018
234325805	chr1:234325805:G:A	7.11465e-07	-1.64259	-0.74005
234326274	chr1:234326274:G:A	2.66536e-06	-2.36888e-10	-1.06188
234326341	chr1:234326341:C:T	2.3029e-06	-2.36888e-10	-1.20805
234326342	chr1:234326342:A:G	8.67653e-07	-0.770736	-1.41344
234327326	chr1:234327326:A:G	9.90698e-07	-0.812188	-1.23937
234327869	chr1:234327869:C:T	1.70168e-06	-2.36888e-10	-1.5106
234328383	chr1:234328383:T:C	3.00845e-06	-2.36888e-10	-0.940788
234328725	chr1:234328725:T:C	2.88416e-06	-2.36888e-10	-0.982979
234329557	chr1:234329557:G:C	2.35958e-06	-2.36888e-10	-1.18373
234329884	chr1:234329884:TCAGAC:T	1.26821e-06	-1.63299	-0.171616
234329932	chr1:234329932:G:A	6.52614e-07	-1.62272	-0.846265
234330166	chr1:234330166:G:A	2.06224e-06	-1.31842	-9.11979e-10
234330946	chr1:234330946:G:A	1.60043e-06	-1.57194	-9.11979e-10
234331202	chr1:234331202:T:C	1.05108e-06	-1.58863	-0.403766
234332578	chr1:234332578:T:C	4.11669e-07	-1.65707	-1.27268
234332827	chr1:234332827:T:G	3.00845e-06	-2.36888e-10	-0.940788
234333133	chr1:234333133:G:A	8.52332e-06	-1.02054	1.12113
234333285	chr1:234333285:A:G	3.91358e-07	-1.50506	-1.47529
234333417	chr1:234333417:G:A	7.7331e-07	-0.9073	-1.39199
234333726	chr1:234333726:G:A	1.74357e-06	-1.48628	-9.11979e-10
234333737	chr1:234333737:G:GC	1.89945e-06	-2.36888e-10	-1.40065
234333780	chr1:234333780:T:G	4.38989e-07	-1.65069	-1.2148
234334331	chr1:234334331:T:A	2.08188e-06	-2.36888e-10	-1.30894
234334809	chr1:234334809:G:A	1.70216e-06	-2.36888e-10	-1.51031
234334840	chr1:234334840:G:A	1.9161e-06	-2.36888e-10	-1.39192
234335078	chr1:234335078:G:T	4.14098e-07	-1.64631	-1.27756
234335824	chr1:234335824:C:T	1.4682e-06	-1.65818	-9.11979e-10
234335873	chr1:234335873:G:A	1.97656e-06	-2.36888e-10	-1.36086
234336234	chr1:234336234:C:T	1.97656e-06	-2.36888e-10	-1.36086
234336416	chr1:234336416:C:A	0.000213209	3.32006	-9.11979e-10
234336700	chr1:234336700:T:C	3.50512e-06	-2.36888e-10	-0.787991
234337032	chr1:234337032:C:G	2.0908e-06	-0.97725	-0.327416
234337076	chr1:234337076:G:A	4.49787e-07	-1.65415	-1.18704
234337260	chr1:234337260:A:T	2.65425e-06	-2.36888e-10	-1.06605
234338168	chr1:234338168:C:T	4.90744e-07	-1.30936	-1.44468
234339034	chr1:234339034:C:A	3.7764e-07	-1.65458	-1.36145
234339145	chr1:234339145:A:T	1.88301e-06	-2.36888e-10	-1.40934
234339478	chr1:234339478:T:G	1.98313e-06	-2.36888e-10	-1.35754
234339667	chr1:234339667:T:C	1.78386e-06	-2.36888e-10	-1.46344
234339919	chr1:234339919:A:G	2.18846e-05	1.04357	-9.11979e-10
234339984	chr1:234339984:G:A	3.66514e-07	-1.65492	-1.39101
234340086	chr1:234340086:G:A	1.014e-05	0.184488	0.0897861
234340255	chr1:234340255:A:G	3.38738e-07	-1.65735	-1.4674
234340472	chr1:234340472:A:T	2.14139e-06	-2.36888e-10	-1.28076
234340609	chr1:234340609:T:C	6.89591e-07	-1.00527	-1.4086
234340652	chr1:234340652:A:G	1.52091e-06	-0.951107	-0.671798
234341419	chr1:234341419:T:C	5.02331e-07	-1.64562	-1.08509
234341478	chr1:234341478:A:G	2.26927e-06	-1.22275	-9.11979e-10
234341921	chr1:234341921:A:C	2.42616e-06	-2.36888e-10	-1.1559
234341934	chr1:234341934:A:T	6.03176e-06	-0.229307	-0.0158684
234342122	chr1:234342122:A:T	2.49885e-06	-2.36888e-10	-1.12638
234342659	chr1:234342659:A:G	3.94139e-07	-1.65792	-1.31535
234343454	chr1:234343454:T:C	1.06133e-05	-2.36888e-10	0.319895
234343599	chr1:234343599:C:G	1.92749e-06	-2.36888e-10	-1.386
234344158	chr1:234344158:G:A	4.402e-07	-1.40054	-1.46221
234344473	chr1:234344473:G:A	2.96175e-06	-2.36888e-10	-0.956435
234344618	chr1:234344618:G:A	1.83141e-06	-2.36888e-10	-1.43713
234344662	chr1:234344662:C:T	6.32376e-07	-1.5153	-0.985187
234344679	chr1:234344679:G:A	2.30685e-06	-2.36888e-10	-1.20633
234344731	chr1:234344731:A:T	2.44755e-06	0.22354	-1.37067
234344822	chr1:234344822:G:T	3.06106e-06	-2.36888e-10	-0.923452
234345809	chr1:234345809:C:A	2.03444e-06	-0.347464	-0.984527
234346078	chr1:234346078:A:C	3.33819e-07	-1.64651	-1.49286
234346139	chr1:234346139:T:A	2.87662e-06	-0.985599	-9.11979e-10
234346294	chr1:234346294:G:A	5.90521e-07	-1.08475	-1.48421
234346459	chr1:234346459:G:A	1.08771e-06	-1.65818	-0.299961
234346773	chr1:234346773:C:T	1.56352e-06	-0.386654	-1.20862
234346794	chr1:234346794:G:A	3.99297e-06	-2.36888e-10	-0.657678
234346906	chr1:234346906:A:G	5.51937e-07	-1.65519	-0.981342
234347091	chr1:234347091:G:GGTAA	2.01223e-06	-2.36888e-10	-1.34297
234347588	chr1:234347588:T:C	1.84779e-06	-1.42823	-9.11979e-10
234347631	chr1:234347631:T:C	2.8807e-06	-2.36888e-10	-0.984181
234347876	chr1:234347876:G:A	2.42298e-06	-2.36888e-10	-1.15721
234348370	chr1:234348370:G:A	1.72837e-06	-2.36888e-10	-1.49504
234348791	chr1:234348791:A:G	2.90239e-06	-2.36888e-10	-0.976679
234348809	chr1:234348809:T:C	2.49599e-06	-2.36888e-10	-1.12753
234348813	chr1:234348813:T:C	1.71091e-06	-2.36888e-10	-1.50519
234348884	chr1:234348884:G:C	1.97507e-06	-2.36888e-10	-1.36161
234349222	chr1:234349222:G:T	2.49825e-06	-2.36888e-10	-1.12662
234349285	chr1:234349285:C:T	2.40169e-06	-2.36888e-10	-1.16604
234349388	chr1:234349388:T:A	1.74826e-06	-2.36888e-10	-1.4836
234349594	chr1:234349594:A:G	2.49531e-06	-2.36888e-10	-1.1278
234349728	chr1:234349728:C:G	2.49638e-06	-2.36888e-10	-1.12737
234349783	chr1:234349783:T:C	1.16724e-05	0.415017	-9.11979e-10
234350303	chr1:234350303:A:C	1.74826e-06	-2.36888e-10	-1.4836
234350343	chr1:234350343:A:G	2.04577e-06	-2.36888e-10	-1.32644
234350492	chr1:234350492:T:C	2.01128e-06	-2.36888e-10	-1.34344
234350555	chr1:234350555:T:C	2.015e-06	-2.36888e-10	-1.34159
234350574	chr1:234350574:C:A	1.88824e-06	-2.36888e-10	-1.40657
234350601	chr1:234350601:C:T	1.87036e-06	-2.36888e-10	-1.41608
234350866	chr1:234350866:C:T	2.1935e-06	-2.36888e-10	-1.25672
234350893	chr1:234350893:G:A	2.32818e-06	-2.36888e-10	-1.19713
234351199	chr1:234351199:AC:A	4.5921e-07	-1.65747	-1.16299
234351487	chr1:234351487:T:G	2.03358e-06	-2.36888e-10	-1.33241
234351688	chr1:234351688:A:G	1.94668e-06	-2.36888e-10	-1.37609
234351758	chr1:234351758:G:GAACA	1.74118e-06	-2.36888e-10	-1.48765
234351965	chr1:234351965:T:A	1.78973e-06	-2.36888e-10	-1.46015
234352109	chr1:234352109:A:G	1.73662e-06	-2.36888e-10	-1.49027
234352313	chr1:234352313:G:A	2.29341e-06	-2.36888e-10	-1.21217
234352385	chr1:234352385:GAA:G	1.75807e-06	-2.36888e-10	-1.478
234352457	chr1:234352457:T:C	5.26344e-06	-2.36888e-10	-0.381429
234353131	chr1:234353131:C:T	8.82332e-06	-2.36888e-10	0.135184
234353256	chr1:234353256:T:A	1.75388e-06	-2.36888e-10	-1.48038
234353553	chr1:234353553:T:C	1.75686e-06	-2.36888e-10	-1.47868
234353669	chr1:234353669:G:A	6.07876e-07	-1.43404	-1.10596
234354457	chr1:234354457:A:C	3.16283e-06	-2.36888e-10	-0.890748
234354596	chr1:234354596:G:C	5.05881e-06	-2.36888e-10	-0.421082
234354885	chr1:234354885:G:A	1.72788e-06	-2.36888e-10	-1.49532
234355072	chr1:234355072:C:T	6.6296e-07	-1.65656	-0.79669
234355208	chr1:234355208:C:A	6.84974e-07	-1.65636	-0.764223
234355345	chr1:234355345:G:A	1.5408e-06	-1.60991	-9.11979e-10
234355360	chr1:234355360:G:A	1.7353e-06	-2.36888e-10	-1.49104
234355468	chr1:234355468:T:C	1.7357e-06	-2.36888e-10	-1.4908
234355521	chr1:234355521:G:A	2.0392e-05	-2.36888e-10	0.972928
234355683	chr1:234355683:T:C	1.73575e-06	-2.36888e-10	-1.49077
234355813	chr1:234355813:T:G	1.7353e-06	-2.36888e-10	-1.49104
234355996	chr1:234355996:C:T	1.72417e-06	-2.36888e-10	-1.49747
234356088	chr1:234356088:T:C	1.77809e-06	-1.46668	-9.11979e-10
234356242	chr1:234356242:A:C	1.75746e-06	-2.36888e-10	-1.47835
234356313	chr1:234356313:C:T	3.27772e-07	-1.6478	-1.50985
234356447	chr1:234356447:C:T	8.29013e-06	-2.36888e-10	0.0728513
234356485	chr1:234356485:A:G	1.8061e-06	-2.36888e-10	-1.45105
234356577	chr1:234356577:A:T	1.75089e-06	-2.36888e-10	-1.48209
234356854	chr1:234356854:G:A	3.25623e-06	-2.36888e-10	-0.861643
234356904	chr1:234356904:G:A	1.75746e-06	-2.36888e-10	-1.47835
234357105	chr1:234357105:G:A	1.75972e-06	-2.36888e-10	-1.47706
234357140	chr1:234357140:A:G	1.79768e-06	-2.36888e-10	-1.45571
234357210	chr1:234357210:T:C	1.74756e-06	-2.36888e-10	-1.48399
234357269	chr1:234357269:A:G	4.33419e-07	-1.64676	-1.2315
234357340	chr1:234357340:C:T	2.15094e-06	-2.36888e-10	-1.27631
234357569	chr1:234357569:T:A	1.89289e-06	-2.36888e-10	-1.40411
234357770	chr1:234357770:T:A	2.67077e-06	-2.36888e-10	-1.05985
234357864	chr1:234357864:A:G	1.76404e-06	-2.36888e-10	-1.4746
234357940	chr1:234357940:A:G	4.39607e-07	-1.65614	-1.20795
234358008	chr1:234358008:G:A	4.51613e-06	0.0621467	-0.596706
234358099	chr1:234358099:C:T	4.45645e-07	-1.59294	-1.25751
234358244	chr1:234358244:G:A	1.81378e-06	-2.36888e-10	-1.4468
234358296	chr1:234358296:A:C	3.67753e-07	-1.6582	-1.38435
234358325	chr1:234358325:GCTT:G	1.81279e-06	-2.36888e-10	-1.44735
234358354	chr1:234358354:A:C	8.1938e-06	-2.36888e-10	0.0611642
234358516	chr1:234358516:G:A	5.61811e-07	-1.65707	-0.961738
234358553	chr1:234358553:C:T	1.74897e-06	-2.36888e-10	-1.48319
234358668	chr1:234358668:G:T	1.77838e-06	-2.36888e-10	-1.46651
234358829	chr1:234358829:G:A	2.16669e-05	-2.36888e-10	1.03357
234358962	chr1:234358962:G:A	1.73556e-06	-2.36888e-10	-1.49089
234358963	chr1:234358963:A:G	1.73664e-06	-2.36888e-10	-1.49026
234359139	chr1:234359139:C:G	1.8063e-06	-2.36888e-10	-1.45094
234359304	chr1:234359304:G:A	2.43587e-06	-2.36888e-10	-1.15191
234359376	chr1:234359376:A:G	1.74947e-06	-2.36888e-10	-1.4829
234359409	chr1:234359409:T:C	1.74947e-06	-2.36888e-10	-1.4829
234359518	chr1:234359518:C:T	1.74911e-06	-2.36888e-10	-1.48311
234359597	chr1:234359597:C:T	1.73599e-06	-2.36888e-10	-1.49064
234359765	chr1:234359765:G:A	3.40152e-07	-1.6112	-1.50938
234360237	chr1:234360237:A:G	1.82805e-06	-2.36888e-10	-1.43896
234360242	chr1:234360242:T:C	1.80541e-06	-2.36888e-10	-1.45143
234360513	chr1:234360513:G:A	2.03798e-06	-1.33026	-9.11979e-10
234360844	chr1:234360844:C:T	1.51346e-06	-1.62782	-9.11979e-10
234361134	chr1:234361134:T:C	9.86606e-06	-1.52223	1.76912
234361148	chr1:234361148:T:C	1.6795e-06	-1.52372	-9.11979e-10
234361219	chr1:234361219:C:G	1.92343e-06	-2.36888e-10	-1.3881
234361384	chr1:234361384:T:TCCCA	3.8744e-07	-1.64766	-1.34275
234361501	chr1:234361501:A:G	1.70273e-06	-2.36888e-10	-1.50998
234361539	chr1:234361539:C:G	3.02839e-06	-2.36888e-10	-0.934183
234361667	chr1:234361667:CAGAAA:C	9.68283e-07	-1.58246	-0.491984
234361871	chr1:234361871:A:T	1.73014e-06	-2.36888e-10	-1.49401
234362330	chr1:234362330:AAACTC:A	3.63727e-07	-1.60983	-1.44374
234362659	chr1:234362659:C:T	8.50613e-07	-1.63619	-0.567818
234363108	chr1:234363108:A:G	1.47043e-06	-1.65666	-9.11979e-10
234363826	chr1:234363826:C:T	1.7121e-06	-2.36888e-10	-1.50449
234363910	chr1:234363910:C:T	1.9212e-06	-2.36888e-10	-1.38926
234364195	chr1:234364195:A:G	1.53877e-06	-1.61123	-9.11979e-10
234364329	chr1:234364329:A:G	1.5486e-06	-1.4432	-0.161668
234364687	chr1:234364687:C:T	1.72503e-06	-2.36888e-10	-1.49697
234364767	chr1:234364767:C:A	1.70451e-06	-2.36888e-10	-1.50893
234365122	chr1:234365122:T:A	1.12285e-05	-2.36888e-10	0.37624
234365166	chr1:234365166:G:A	2.28072e-06	-2.36888e-10	-1.21772
234365976	chr1:234365976:G:GTGTC	2.44661e-06	-1.59889	0.451377
234366247	chr1:234366247:G:C	2.70579e-06	-1.4516	0.404783
234366407	chr1:234366407:A:G	3.81228e-06	-1.31129	0.607305
234366779	chr1:234366779:G:C	2.67689e-06	-2.36888e-10	-1.05756
234366801	chr1:234366801:G:A	7.93874e-07	-1.60916	-0.66388
234366826	chr1:234366826:A:G	2.5514e-06	-1.39688	0.291306
234366832	chr1:234366832:A:G	9.33532e-06	-2.36888e-10	0.191591
234367014	chr1:234367014:C:G	3.92244e-06	-2.36888e-10	-0.6755
234367249	chr1:234367249:A:G	2.10052e-06	-2.36888e-10	-1.30003
234367309	chr1:234367309:T:C	2.45693e-06	-2.36888e-10	-1.1433
234367795	chr1:234367795:T:C	2.61282e-06	-2.36888e-10	-1.08178
234367995	chr1:234367995:G:A	2.74854e-06	-2.36888e-10	-1.03114
234368350	chr1:234368350:C:T	2.97508e-06	-2.36888e-10	-0.951944
234368453	chr1:234368453:C:G	5.68649e-06	-2.36888e-10	-0.304121
234368576	chr1:234368576:C:T	2.85218e-06	-2.36888e-10	-0.994132
234368976	chr1:234368976:G:A	3.22757e-06	-2.36888e-10	-0.870483
234369033	chr1:234369033:C:CT	6.13451e-07	-1.31205	-1.21882
234369087	chr1:234369087:T:C	2.67379e-06	-2.36888e-10	-1.05872
234369257	chr1:234369257:G:C	3.04839e-06	-2.36888e-10	-0.927601
234369278	chr1:234369278:A:G	6.26826e-07	-1.30645	-1.20285
234369293	chr1:234369293:G:A	2.82274e-06	-2.36888e-10	-1.00451
234369415	chr1:234369415:T:G	2.61358e-06	-2.36888e-10	-1.08149
234370195	chr1:234370195:G:A	1.1211e-06	-1.2652	-0.662702
234370291	chr1:234370291:T:C	7.49602e-07	-1.24317	-1.08725
234370643	chr1:234370643:G:A	1.72686e-06	-2.36888e-10	-1.49591
234370711	chr1:234370711:G:A	4.80721e-07	-1.39223	-1.38245
234370870	chr1:234370870:A:G	3.2954e-07	-1.65474	-1.49753
234371254	chr1:234371254:A:C	7.49512e-07	-1.24187	-1.08868
234371448	chr1:234371448:A:G	1.97995e-06	-2.36888e-10	-1.35914
234371636	chr1:234371636:C:T	5.10211e-07	-1.34021	-1.37493
234372214	chr1:234372214:G:A	3.48083e-06	-2.36888e-10	-0.794943
234372231	chr1:234372231:C:T	7.66839e-06	-1.44296	1.43785
234372361	chr1:234372361:T:C	2.2815e-06	-2.36888e-10	-1.21738
234372677	chr1:234372677:T:C	2.78083e-06	-2.36888e-10	-1.01946
234372720	chr1:234372720:G:A	1.70167e-06	-2.36888e-10	-1.5106
234372789	chr1:234372789:C:T	5.70928e-07	-1.32626	-1.27644
234372830	chr1:234372830:TTTC:T	5.50193e-07	-1.36326	-1.27644
234372876	chr1:234372876:TAAC:T	4.74825e-07	-1.56197	-1.22505
234372958	chr1:234372958:C:T	6.25923e-07	-1.4147	-1.09604
234373003	chr1:234373003:T:C	2.12904e-06	-2.36888e-10	-1.28654
234373052	chr1:234373052:C:T	7.62662e-06	-2.36888e-10	-0.0105692
234373106	chr1:234373106:T:A	2.14324e-06	-1.2799	-9.11979e-10
234373513	chr1:234373513:G:C	8.32745e-06	-1.59347	1.67082
234373840	chr1:234373840:G:A	2.36217e-06	-2.36888e-10	-1.18264
234374226	chr1:234374226:A:G	2.25179e-05	-1.23439	2.30648
234374516	chr1:234374516:A:G	1.86351e-06	-1.6084	0.188649
234374878	chr1:234374878:C:T	5.0628e-07	-1.37044	-1.35244
234375312	chr1:234375312:A:G	1.9082e-05	-2.36888e-10	0.906529
234375467	chr1:234375467:G:C	1.05562e-06	-1.47495	-0.513138
234375470	chr1:234375470:A:T	1.90864e-06	-2.36888e-10	-1.39582
234375795	chr1:234375795:G:A	1.70624e-06	-1.65295	0.14503
234375875	chr1:234375875:C:T	2.01646e-06	-2.36888e-10	-1.34087
234376103	chr1:234376103:C:T	1.53835e-06	-1.6115	-9.11979e-10
234376161	chr1:234376161:A:G	2.43741e-06	-2.36888e-10	-1.15128
234376264	chr1:234376264:TC:T	7.13764e-06	-1.64068	1.56385
234376423	chr1:234376423:A:G	3.80061e-06	-1.64924	0.94219
234376725	chr1:234376725:T:C	1.57204e-06	-1.5284	-0.061438
234376773	chr1:234376773:T:C	1.15003e-06	-1.51861	-0.383814
234376808	chr1:234376808:C:T	1.49098e-06	-1.64278	-9.11979e-10
234376837	chr1:234376837:T:C	7.83899e-06	-1.65481	1.6717
234376847	chr1:234376847:A:T	1.43935e-06	-1.5163	-0.161722
234376939	chr1:234376939:G:C	1.09936e-06	-1.51898	-0.428507
234377112	chr1:234377112:G:T	1.76343e-06	-1.47495	-9.11979e-10
234377486	chr1:234377486:C:T	1.95445e-06	-2.36888e-10	-1.3721
234377572	chr1:234377572:C:T	1.70507e-06	-1.37611	-0.132495
234377766	chr1:234377766:C:G	1.01249e-06	-1.51092	-0.518881
234377961	chr1:234377961:A:G	9.92547e-07	-1.5316	-0.518093
234378000	chr1:234378000:G:A	8.20449e-07	-1.3985	-0.841613
234378211	chr1:234378211:C:T	7.68215e-06	-2.36888e-10	-0.00331428
234378279	chr1:234378279:T:C	6.052e-06	-1.65318	1.41135
234378299	chr1:234378299:A:G	1.98055e-06	-2.36888e-10	-1.35884
234378484	chr1:234378484:T:C	1.93275e-06	-2.36888e-10	-1.38327
234378602	chr1:234378602:A:C	7.90392e-07	-1.37646	-0.900976
234378739	chr1:234378739:G:T	2.28024e-06	-1.59255	0.374618
234378926	chr1:234378926:G:A	3.74681e-06	-1.64935	0.928044
234378979	chr1:234378979:G:A	4.2146e-06	-1.65257	1.04891
234379002	chr1:234379002:T:A	3.65462e-06	-2.36888e-10	-0.746223
234379175	chr1:234379175:C:T	1.97872e-06	-2.36888e-10	-1.35976
234379282	chr1:234379282:G:T	4.93397e-06	-2.36888e-10	-0.446071
234379389	chr1:234379389:G:A	1.03767e-06	-1.50738	-0.49785
234379501	chr1:234379501:G:A	1.78837e-06	-2.36888e-10	-1.46091
234379862	chr1:234379862:A:C	8.64558e-07	-1.34771	-0.840038
234379897	chr1:234379897:C:T	1.75629e-06	-1.47901	-9.11979e-10
234380145	chr1:234380145:A:G	2.8158e-06	-2.36888e-10	-1.00697
234380255	chr1:234380255:G:A	9.89654e-06	-2.36888e-10	0.249971
234380406	chr1:234380406:T:C	1.70076e-06	-1.35546	-0.15568
234380645	chr1:234380645:TACCAA:T	9.4214e-07	-1.34193	-0.759885
234380820	chr1:234380820:C:T	8.51789e-07	-1.31672	-0.88591
234380871	chr1:234380871:G:A	1.48156e-06	-1.59865	-0.0504671
234380873	chr1:234380873:G:A	1.72402e-06	-2.36888e-10	-1.49755
234381090	chr1:234381090:A:G	1.78865e-06	-2.36888e-10	-1.46075
234381403	chr1:234381403:A:G	2.66063e-06	-2.36888e-10	-1.06365
234381413	chr1:234381413:G:A	5.65797e-06	-2.36888e-10	-0.30915
234381481	chr1:234381481:A:T	5.13448e-06	-1.63422	1.22799
234381498	chr1:234381498:G:A	1.93275e-06	-2.36888e-10	-1.38327
234381848	chr1:234381848:A:G	8.18853e-07	-1.41574	-0.826323
234382252	chr1:234382252:G:A	7.15207e-07	-1.41737	-0.960025
234382502	chr1:234382502:C:T	5.81513e-06	-0.281751	-9.11979e-10
234382939	chr1:234382939:G:A	1.87659e-06	-2.36888e-10	-1.41276
234383639	chr1:234383639:T:C	4.51514e-06	-1.60842	1.07365
234384542	chr1:234384542:C:T	2.97276e-06	-2.36888e-10	-0.952724
234384565	chr1:234384565:C:T	1.70965e-06	-2.36888e-10	-1.50592
234385278	chr1:234385278:C:T	1.1446e-06	-1.57453	-0.332628
234385372	chr1:234385372:T:C	4.64028e-06	-1.61412	1.10668
234385972	chr1:234385972:G:T	1.01116e-06	-1.50752	-0.523593
234386928	chr1:234386928:A:G	4.48867e-07	-1.65575	-1.1875
234388299	chr1:234388299:C:T	6.35161e-06	-1.60591	1.4124
234388483	chr1:234388483:T:G	3.70746e-06	-2.36888e-10	-0.731868
234388781	chr1:234388781:C:T	1.84006e-06	-2.36888e-10	-1.43242
234388879	chr1:234388879:T:C	1.78837e-06	-2.36888e-10	-1.46091
234388896	chr1:234388896:T:C	1.70747e-06	-2.36888e-10	-1.5072
234389587	chr1:234389587:G:A	9.62324e-06	-1.62203	1.844
234389820	chr1:234389820:A:T	1.80286e-06	-2.36888e-10	-1.45284
234390135	chr1:234390135:T:A	1.01046e-06	-1.45324	-0.578568
234390194	chr1:234390194:T:C	1.42423e-06	-1.38733	-0.301247
234390389	chr1:234390389:C:T	2.86996e-06	-0.987916	-9.11979e-10
234391122	chr1:234391122:T:C	1.68951e-06	-1.54356	0.0257859
234391131	chr1:234391131:G:A	2.3183e-06	-2.36888e-10	-1.20138
234391829	chr1:234391829:C:T	2.75899e-06	-1.65102	0.623674
234392246	chr1:234392246:A:G	8.45779e-07	-1.56997	-0.639738
234392260	chr1:234392260:A:G	7.35586e-07	-1.54571	-0.803595
234392289	chr1:234392289:T:C	2.32084e-06	-1.20029	-9.11979e-10
234392627	chr1:234392627:C:T	2.88573e-06	-1.65776	0.675325
234392656	chr1:234392656:GAAAA:G	3.15985e-06	-2.36888e-10	-0.89169
234393319	chr1:234393319:G:T	2.41308e-06	-2.36888e-10	-1.16131
234393806	chr1:234393806:C:T	3.55945e-06	-1.65706	0.884455
234393824	chr1:234393824:G:A	4.84655e-06	-1.65692	1.19297
234394093	chr1:234394093:A:G	1.89745e-06	-2.36888e-10	-1.4017
234394133	chr1:234394133:T:C	3.93935e-07	-1.58001	-1.39377
234394579	chr1:234394579:A:G	2.82038e-06	-1.65616	0.650823
234394624	chr1:234394624:G:A	2.90475e-06	-1.65699	0.681124
234394742	chr1:234394742:G:A	1.9857e-06	-2.36888e-10	-1.35624
234394867	chr1:234394867:A:T	2.4601e-06	-2.36888e-10	-1.14201
234394994	chr1:234394994:C:T	8.24267e-05	-1.62891	3.9986
234395074	chr1:234395074:A:G	4.18395e-07	-1.57035	-1.34319
234395138	chr1:234395138:C:T	4.22896e-06	-2.36888e-10	-0.600257
234395225	chr1:234395225:C:T	4.79437e-07	-1.49304	-1.28431
234395400	chr1:234395400:A:G	9.59258e-06	-2.36888e-10	0.218776
234395500	chr1:234395500:G:C	3.41334e-06	-2.36888e-10	-0.814522
234395528	chr1:234395528:C:G	1.77451e-06	-2.36888e-10	-1.46869
234395891	chr1:234395891:A:G	1.88772e-06	-2.36888e-10	-1.40684
234395941	chr1:234395941:G:A	1.84927e-06	-2.36888e-10	-1.42742
234396247	chr1:234396247:G:A	1.81404e-06	-2.36888e-10	-1.44666
234398091	chr1:234398091:C:T	3.76362e-07	-1.50886	-1.51056
234398370	chr1:234398370:A:G	1.73068e-06	-2.36888e-10	-1.4937
234398792	chr1:234398792:TCTAA:T	0.00010525	-2.36888e-10	2.61413
234399017	chr1:234399017:C:T	3.40193e-07	-1.61761	-1.50285
234399095	chr1:234399095:A:G	1.48008e-06	-1.65012	-9.11979e-10
234399416	chr1:234399416:C:T	1.7052e-06	-2.36888e-10	-1.50853
234399477	chr1:234399477:G:A	4.98627e-06	-1.46345	1.02792
234400285	chr1:234400285:G:T	7.77918e-05	-2.36888e-10	2.31182
234400636	chr1:234400636:T:A	1.72264e-06	-2.36888e-10	-1.49836
234400674	chr1:234400674:CATA:C	1.85739e-06	-2.36888e-10	-1.42304
234400745	chr1:234400745:A:G	7.31739e-07	-1.56264	-0.791903
234401240	chr1:234401240:G:A	3.03144e-06	-2.36888e-10	-0.933177
234402363	chr1:234402363:A:G	1.06531e-06	-1.37507	-0.603876
234402409	chr1:234402409:A:G	6.47038e-06	-2.36888e-10	-0.174979
234402576	chr1:234402576:T:G	9.84506e-07	-1.31193	-0.745899
234402778	chr1:234402778:G:C	2.28201e-06	0.292612	-1.50977
234403215	chr1:234403215:C:T	1.64284e-06	-1.54579	-9.11979e-10
234403351	chr1:234403351:A:T	4.27659e-07	-1.62415	-1.2675
234403668	chr1:234403668:C:G	2.14062e-06	-1.28112	-9.11979e-10
234404088	chr1:234404088:T:A	9.969e-06	-2.36888e-10	0.257266
234404192	chr1:234404192:C:T	2.20393e-06	-2.36888e-10	-1.25197
234404380	chr1:234404380:A:G	1.96214e-06	-2.36888e-10	-1.36818
234404407	chr1:234404407:T:C	2.84416e-06	-2.36888e-10	-0.996947
234404426	chr1:234404426:T:C	1.85429e-06	-2.36888e-10	-1.42471
234404588	chr1:234404588:T:C	2.2487e-06	-2.36888e-10	-1.23186
234404720	chr1:234404720:C:T	2.05984e-06	-1.05491	-0.264672
234404801	chr1:234404801:T:C	6.84984e-07	-1.05561	-1.36497
234405231	chr1:234405231:T:C	2.1917e-06	-2.36888e-10	-1.25754
234405361	chr1:234405361:G:A	9.80975e-06	-2.36888e-10	0.241163
234405416	chr1:234405416:C:T	1.83394e-06	-2.36888e-10	-1.43575
234405537	chr1:234405537:T:C	3.93241e-06	-2.36888e-10	-0.672961
234405711	chr1:234405711:G:C	2.30239e-06	-2.36888e-10	-1.20827
234405742	chr1:234405742:A:G	7.84931e-06	-2.36888e-10	0.0182114
234405876	chr1:234405876:G:T	2.38667e-06	-1.15144	-0.0208727
234406055	chr1:234406055:A:G	4.17718e-07	-1.63781	-1.27736
234406232	chr1:234406232:G:A	4.70837e-07	-1.64709	-1.14837
234406479	chr1:234406479:T:C	2.87827e-06	0.0199098	-1.00494
234406481	chr1:234406481:G:A	6.82623e-06	-2.36888e-10	-0.121442
234406748	chr1:234406748:T:C	8.69217e-06	0.120209	-9.11979e-10
234407416	chr1:234407416:C:T	4.04053e-06	-2.36888e-10	-0.645837
234407459	chr1:234407459:C:T	7.72451e-06	0.00218377	-9.11979e-10
234408132	chr1:234408132:T:C	7.6124e-07	-1.63625	-0.678767
234408226	chr1:234408226:A:G	2.6664e-06	-2.36888e-10	-1.06149
234408559	chr1:234408559:A:G	1.84679e-06	-2.36888e-10	-1.42877
234408595	chr1:234408595:G:A	8.60824e-06	-2.36888e-10	0.110506
234409430	chr1:234409430:T:C	3.95416e-06	-2.36888e-10	-0.667445
234409634	chr1:234409634:G:A	5.07042e-06	-2.36888e-10	-0.418791
234410182	chr1:234410182:T:C	2.43258e-06	-0.0898628	-1.0634
234410216	chr1:234410216:T:G	6.21532e-06	-2.36888e-10	-0.215196
234410268	chr1:234410268:G:A	9.49763e-06	1.58758	-1.37875
234410499	chr1:234410499:C:T	8.6462e-07	-1.4603	-0.727378
234410638	chr1:234410638:T:C	4.72114e-07	-1.57514	-1.21761
234410938	chr1:234410938:A:G	1.85965e-06	-2.36888e-10	-1.42183
234411162	chr1:234411162:CA:C	2.48254e-06	-0.129052	-1.00388
234411510	chr1:234411510:A:G	1.56754e-06	-1.59271	-9.11979e-10
234411940	chr1:234411940:TA:T	6.2776e-06	-2.36888e-10	-0.205227
234412044	chr1:234412044:T:A	2.76011e-06	-2.36888e-10	-1.02694
234412152	chr1:234412152:T:C	1.75197e-06	-2.36888e-10	-1.48147
234412359	chr1:234412359:T:C	4.22877e-07	-1.59479	-1.3081
234412417	chr1:234412417:G:A	2.07555e-06	-1.65569	0.343705
234412562	chr1:234412562:A:C	2.12819e-06	-0.271755	-1.01519
234413108	chr1:234413108:T:C	5.07537e-06	-1.07782	0.660003
234413348	chr1:234413348:C:A	5.13718e-07	-1.21147	-1.49682
234413388	chr1:234413388:C:T	2.29468e-06	-2.36888e-10	-1.21162
234414237	chr1:234414237:A:G	3.85643e-06	-2.36888e-10	-0.692472
234414238	chr1:234414238:A:G	2.99892e-06	-2.36888e-10	-0.943963
234414845	chr1:234414845:A:G	3.56503e-07	-1.64848	-1.42515
234414927	chr1:234414927:T:G	1.93564e-06	-2.36888e-10	-1.38177
234414963	chr1:234414963:G:A	4.90945e-06	0.890046	-1.3411
234414970	chr1:234414970:C:T	4.12838e-06	-2.36888e-10	-0.624328
234414988	chr1:234414988:A:G	3.64188e-07	-1.58045	-1.47185
234415117	chr1:234415117:G:A	3.68176e-06	-1.07807	0.339244
234415649	chr1:234415649:T:TA	7.00649e-06	-2.36888e-10	-0.0953777
234415774	chr1:234415774:C:T	8.01815e-06	1.3984	-1.3589
234415857	chr1:234415857:T:G	3.03636e-06	-1.19182	0.260268
234415878	chr1:234415878:G:A	2.41548e-06	-1.19557	0.0352561
234416265	chr1:234416265:C:T	1.21166e-06	-1.12424	-0.725982
234416419	chr1:234416419:C:A	4.04172e-07	-1.62744	-1.32068
234416617	chr1:234416617:T:C	1.77233e-06	-2.36888e-10	-1.46992
234417425	chr1:234417425:C:T	3.7716e-07	-1.56746	-1.44984
234417661	chr1:234417661:A:G	6.20572e-07	-1.49498	-1.02435
234417735	chr1:234417735:A:C	1.7278e-06	-2.36888e-10	-1.49537
234417935	chr1:234417935:T:C	1.70178e-06	-2.36888e-10	-1.51054
234417942	chr1:234417942:A:T	1.70178e-06	-2.36888e-10	-1.51054
234418183	chr1:234418183:G:A	1.73224e-06	-2.36888e-10	-1.4928
234418614	chr1:234418614:G:C	3.49925e-06	-2.36888e-10	-0.789667
234418932	chr1:234418932:G:C	1.96649e-06	-2.36888e-10	-1.36596
234418934	chr1:234418934:A:G	3.50666e-06	-2.36888e-10	-0.78755
234419049	chr1:234419049:G:A	1.52204e-06	-1.53072	-0.0914462
234419065	chr1:234419065:G:A	3.29722e-07	-1.64123	-1.51049
234419369	chr1:234419369:C:T	6.93997e-06	1.09671	-1.20163
234419510	chr1:234419510:A:G	2.70701e-06	-2.36888e-10	-1.04637
234419659	chr1:234419659:G:A	3.67292e-07	-1.63851	-1.4053
234419701	chr1:234419701:G:A	1.40184e-06	-0.213505	-1.49092
234420352	chr1:234420352:C:T	8.40548e-07	-1.63818	-0.577735
234420436	chr1:234420436:TAAA:T	9.14128e-07	-1.63415	-0.497845
234420517	chr1:234420517:AC:A	1.72936e-06	-2.36888e-10	-1.49446
234420616	chr1:234420616:T:C	1.25321e-06	-0.47578	-1.34073
234420884	chr1:234420884:C:T	1.37546e-06	-0.237465	-1.48596
234421028	chr1:234421028:A:T	1.42558e-06	-0.204834	-1.4828
234421425	chr1:234421425:G:C	1.46684e-06	-0.179293	-1.47981
234421614	chr1:234421614:C:T	1.46848e-06	-0.180317	-1.47767
234422025	chr1:234422025:T:C	4.99618e-06	-2.36888e-10	-0.433541
234422172	chr1:234422172:C:A	1.36919e-06	-0.21742	-1.51057
234422404	chr1:234422404:A:T	4.71567e-06	-2.36888e-10	-0.491324
234422422	chr1:234422422:G:C	3.95787e-07	-1.63071	-1.33838
234422684	chr1:234422684:A:G	1.43416e-06	-0.195106	-1.48653
234422861	chr1:234422861:A:T	3.7011e-05	-1.64272	3.21172
234423025	chr1:234423025:T:C	1.17655e-06	-0.390756	-1.48887
234423030	chr1:234423030:A:T	1.95351e-06	-2.36888e-10	-1.37259
234423220	chr1:234423220:A:T	1.33408e-06	-0.270041	-1.48393
234423436	chr1:234423436:CCT:C	1.937e-06	-2.36888e-10	-1.38107
234423651	chr1:234423651:A:G	1.66016e-06	-0.0629272	-1.47237
234423670	chr1:234423670:T:C	1.85215e-06	-2.36888e-10	-1.42587
234423674	chr1:234423674:C:T	2.95723e-06	-0.95796	-9.11979e-10
234423741	chr1:234423741:T:C	4.44582e-06	-2.36888e-10	-0.55025
234424058	chr1:234424058:A:T	1.32632e-06	-0.269092	-1.49072
234424232	chr1:234424232:C:T	3.85622e-06	-2.36888e-10	-0.692528
234424637	chr1:234424637:T:C	5.49004e-06	-2.36888e-10	-0.339278
234424781	chr1:234424781:G:A	8.74369e-07	-1.65655	-0.519912
234424873	chr1:234424873:C:T	2.14771e-06	-2.36888e-10	-1.27781
234425194	chr1:234425194:C:T	1.24722e-06	-0.343121	-1.47818
234425505	chr1:234425505:C:T	1.00134e-05	-2.36888e-10	0.261714
234425620	chr1:234425620:T:C	2.6591e-06	-2.36888e-10	-1.06423
234425648	chr1:234425648:ATAATT:A	9.59081e-07	-1.65306	-0.430932
234425752	chr1:234425752:T:C	8.46131e-05	-2.36888e-10	2.39588
234425844	chr1:234425844:T:A	8.39706e-07	-1.64669	-0.570225
234426025	chr1:234426025:C:T	6.64758e-07	-1.62961	-0.820939
234426046	chr1:234426046:G:A	2.66563e-06	-2.36888e-10	-1.06178
234426337	chr1:234426337:T:C	7.4677e-07	-1.60854	-0.725671
234426477	chr1:234426477:A:C	1.97701e-06	-2.36888e-10	-1.36063
234426522	chr1:234426522:G:A	5.87368e-07	-1.65833	-0.915992
234426541	chr1:234426541:A:G	5.25107e-07	-1.65796	-1.02841
234426645	chr1:234426645:T:C	6.88757e-07	-1.64725	-0.767834
234427314	chr1:234427314:T:C	6.10622e-07	-1.55285	-0.982646
234427909	chr1:234427909:A:G	1.46926e-06	-1.65746	-9.11979e-10
234428135	chr1:234428135:A:C	2.94091e-06	-2.36888e-10	-0.963496
234428265	chr1:234428265:A:G	5.68919e-07	-1.65638	-0.949856
234428347	chr1:234428347:A:AC	6.67311e-07	-1.65818	-0.788528
234428408	chr1:234428408:C:T	2.35933e-06	-2.36888e-10	-1.18383
234428457	chr1:234428457:C:T	7.86749e-07	-1.64997	-0.632092
234428509	chr1:234428509:C:T	5.18228e-07	-1.64217	-1.05739
234428789	chr1:234428789:G:A	1.47092e-06	-1.65633	-9.11979e-10
234428962	chr1:234428962:T:C	4.32717e-07	-1.61079	-1.26909
234429118	chr1:234429118:GAA:G	5.97939e-07	-1.65673	-0.899753
234429283	chr1:234429283:G:A	1.70179e-06	-2.36888e-10	-1.51054
234429836	chr1:234429836:C:T	6.33284e-07	-1.65138	-0.847669
234430339	chr1:234430339:A:G	5.98184e-07	-1.65403	-0.902039
234430449	chr1:234430449:G:A	5.8478e-07	-1.65703	-0.921699
234430521	chr1:234430521:A:G	7.24974e-07	-1.65774	-0.70609
234430583	chr1:234430583:T:C	1.46831e-06	-1.6581	-9.11979e-10
234430721	chr1:234430721:A:T	4.2813e-07	-1.61778	-1.27276
234430884	chr1:234430884:T:C	6.68831e-07	-1.65441	-0.790024
234430935	chr1:234430935:C:T	5.99816e-07	-1.65457	-0.898779
234431095	chr1:234431095:C:T	1.46941e-06	-1.65736	-9.11979e-10
234431197	chr1:234431197:T:C	5.9311e-07	-1.65758	-0.907007
234431722	chr1:234431722:A:T	1.98001e-06	-2.36888e-10	-1.35911
234431835	chr1:234431835:G:A	5.89399e-07	-1.65637	-0.914495
234431957	chr1:234431957:T:C	5.5731e-06	-2.36888e-10	-0.324263
234431966	chr1:234431966:A:T	1.99453e-06	-2.36888e-10	-1.3518
234432030	chr1:234432030:A:G	4.74569e-07	-1.64959	-1.13797
234432052	chr1:234432052:G:A	1.34804e-06	-1.63695	-0.106611
234432165	chr1:234432165:G:C	5.85775e-07	-1.65722	-0.919809
234432169	chr1:234432169:C:T	1.46798e-06	-1.65833	-9.11979e-10
234432278	chr1:234432278:C:T	6.65513e-07	-1.6548	-0.794614
234432368	chr1:234432368:G:A	5.97489e-07	-1.65424	-0.902991
234432518	chr1:234432518:G:A	5.91636e-07	-1.65467	-0.912407
234432734	chr1:234432734:C:CT	6.56512e-07	-1.6558	-0.807232
234432759	chr1:234432759:G:A	2.20713e-06	-2.36888e-10	-1.25052
234432764	chr1:234432764:G:A	9.9295e-06	-2.36888e-10	0.253296
234432846	chr1:234432846:C:T	1.7466e-05	-2.36888e-10	0.818043
234432867	chr1:234432867:T:C	5.66305e-07	-1.65328	-0.957552
234432939	chr1:234432939:T:TC	5.2184e-07	-1.65704	-1.03557
234433173	chr1:234433173:G:A	1.74729e-06	-2.36888e-10	-1.48415
234433267	chr1:234433267:C:T	1.4842e-06	-1.64734	-9.11979e-10
234433894	chr1:234433894:A:G	1.46799e-06	-1.65832	-9.11979e-10
234434091	chr1:234434091:T:C	1.47e-06	-1.65695	-9.11979e-10
234434337	chr1:234434337:T:C	1.99566e-06	-2.36888e-10	-1.35124
234434906	chr1:234434906:C:T	1.46875e-06	-1.6578	-9.11979e-10
234434939	chr1:234434939:G:A	4.88205e-07	-1.65673	-1.1025
234434952	chr1:234434952:C:T	1.46822e-06	-1.65817	-9.11979e-10
234435018	chr1:234435018:C:T	2.10292e-06	-2.36888e-10	-1.29889
234435143	chr1:234435143:G:A	6.18442e-07	-1.65027	-0.872494
234435395	chr1:234435395:T:C	3.52603e-07	-1.63713	-1.4475
234435554	chr1:234435554:T:C	5.96284e-07	-1.65759	-0.901665
234435740	chr1:234435740:G:A	4.29622e-07	-1.59292	-1.29415
234435808	chr1:234435808:C:T	6.21519e-07	-1.65388	-0.863924
234435873	chr1:234435873:C:T	5.55019e-07	-1.63218	-0.998788
234435942	chr1:234435942:C:T	6.16734e-07	-1.65454	-0.870992
234436108	chr1:234436108:T:A	6.0904e-07	-1.65227	-0.885812
234436140	chr1:234436140:C:T	6.14872e-07	-1.65764	-0.870911
234436142	chr1:234436142:G:A	6.04136e-07	-1.65759	-0.888583
234436182	chr1:234436182:A:G	6.25821e-07	-1.65619	-0.854712
234436207	chr1:234436207:G:A	6.60736e-07	-1.64817	-0.808443
234436244	chr1:234436244:A:T	1.99173e-06	-2.36888e-10	-1.35321
234436340	chr1:234436340:C:A	1.47005e-06	-1.65692	-9.11979e-10
234436344	chr1:234436344:G:C	5.81097e-07	-1.65111	-0.933939
234436522	chr1:234436522:TA:T	1.46894e-06	-1.65767	-9.11979e-10
234436891	chr1:234436891:G:A	1.28676e-06	-1.65674	-0.133351
234437279	chr1:234437279:T:C	1.48221e-06	-1.64868	-9.11979e-10
234437425	chr1:234437425:A:C	6.61003e-07	-1.65795	-0.798259
234437519	chr1:234437519:C:T	1.77544e-06	-1.46817	-9.11979e-10
234437611	chr1:234437611:G:C	4.80372e-07	-1.6523	-1.12311
234437732	chr1:234437732:C:T	1.46808e-06	-1.65826	-9.11979e-10
234437804	chr1:234437804:T:A	3.55477e-07	-1.64839	-1.42812
234437861	chr1:234437861:T:C	2.36446e-06	-2.36888e-10	-1.18166
234438080	chr1:234438080:C:A	1.70429e-06	-2.36888e-10	-1.50907
234438147	chr1:234438147:T:C	1.74657e-06	-2.36888e-10	-1.48456
234438195	chr1:234438195:T:C	5.98295e-07	-1.6583	-0.897585
234438216	chr1:234438216:A:G	1.94712e-06	-2.36888e-10	-1.37586
234438359	chr1:234438359:T:A	1.7045e-06	-2.36888e-10	-1.50894
234438486	chr1:234438486:A:G	8.77225e-06	-2.36888e-10	0.129379
234438594	chr1:234438594:G:A	4.24486e-06	-2.36888e-10	-0.596505
234438641	chr1:234438641:G:C	2.15712e-06	-1.54183	0.268388
234438936	chr1:234438936:T:C	1.97267e-06	-1.36283	-9.11979e-10
234438970	chr1:234438970:T:G	3.27744e-07	-1.6472	-1.51054
234439191	chr1:234439191:C:G	5.85329e-07	-1.65793	-0.919869
234439246	chr1:234439246:C:A	5.43292e-07	-1.65683	-0.995494
234439546	chr1:234439546:C:T	1.70174e-06	-2.36888e-10	-1.51056
234439718	chr1:234439718:C:T	3.1109e-06	-2.36888e-10	-0.907301
234439887	chr1:234439887:C:T	1.97539e-06	-2.36888e-10	-1.36145
234440659	chr1:234440659:C:A	4.59663e-07	-1.65705	-1.16242
234440763	chr1:234440763:A:AT	1.46867e-06	-1.65786	-9.11979e-10
234440827	chr1:234440827:TGTGTAA:T	1.46963e-06	-1.6572	-9.11979e-10
234440840	chr1:234440840:T:C	1.98479e-06	-2.36888e-10	-1.3567
234440962	chr1:234440962:T:C	5.49729e-06	-2.36888e-10	-0.337959
234441383	chr1:234441383:T:C	1.4692e-06	-1.6575	-9.11979e-10
234441661	chr1:234441661:T:C	3.4354e-07	-1.65323	-1.45743
234442167	chr1:234442167:G:A	1.19448e-06	-1.24982	-0.614683
234442337	chr1:234442337:T:A	1.70654e-06	-2.36888e-10	-1.50774
234442480	chr1:234442480:T:C	7.90708e-07	-1.64494	-0.632105
234442624	chr1:234442624:C:T	1.84793e-06	-2.36888e-10	-1.42815
234442831	chr1:234442831:T:C	3.57479e-07	-1.62626	-1.44463
234442924	chr1:234442924:A:C	2.91646e-06	-2.36888e-10	-0.971844
234443012	chr1:234443012:T:C	3.52066e-07	-1.63251	-1.45364
234443345	chr1:234443345:G:T	1.53944e-06	-1.6398	0.0290035
234443852	chr1:234443852:C:T	1.70327e-06	-2.36888e-10	-1.50967
234444120	chr1:234444120:T:C	3.99975e-07	-1.64357	-1.315
234444227	chr1:234444227:A:AAAG	1.65658e-06	-1.64459	0.10713
234444283	chr1:234444283:T:C	1.46931e-06	-1.65742	-9.11979e-10
234444285	chr1:234444285:C:T	1.71158e-06	-1.64866	0.143863
234444306	chr1:234444306:T:C	4.11246e-07	-1.6565	-1.27428
234444525	chr1:234444525:A:G	3.55385e-07	-1.6364	-1.44037
234445043	chr1:234445043:C:T	5.64606e-07	-1.6575	-0.956343
234445045	chr1:234445045:A:G	0.000102093	-2.36888e-10	2.58367
234445181	chr1:234445181:G:A	1.61719e-06	-1.64844	0.0869178
234445232	chr1:234445232:T:C	1.62832e-06	-1.55466	-9.11979e-10
234445349	chr1:234445349:A:T	1.62554e-06	-1.64856	0.0921885
234445439	chr1:234445439:GTCT:G	1.62498e-06	-1.64552	0.0888009
234445657	chr1:234445657:T:C	1.65164e-06	-1.64454	0.104096
234445690	chr1:234445690:G:A	1.47398e-06	-1.65425	-9.11979e-10
234445798	chr1:234445798:CTTTTATATATAGGATATATA:C	1.69436e-06	-1.63609	0.121181
234445887	chr1:234445887:A:G	1.61612e-06	-1.64755	0.0853658
234446049	chr1:234446049:T:C	1.60765e-06	-1.63552	0.0680831
234446145	chr1:234446145:C:T	1.64324e-06	-1.64124	0.0956959
234446174	chr1:234446174:T:G	3.03803e-06	-2.36888e-10	-0.931005
234446435	chr1:234446435:C:T	1.64133e-06	-1.63889	0.0921885
234446484	chr1:234446484:G:T	1.67133e-06	-1.6373	0.108701
234446535	chr1:234446535:C:T	1.62819e-06	-1.64325	0.0885083
234446711	chr1:234446711:C:T	3.51264e-07	-1.61972	-1.46872
234446974	chr1:234446974:C:T	1.47231e-06	-1.65538	-9.11979e-10
234447421	chr1:234447421:G:A	1.52064e-06	-1.62309	-9.11979e-10
234447528	chr1:234447528:G:A	1.41129e-06	-1.64269	-0.0550171
234447554	chr1:234447554:G:C	1.46407e-06	-1.61828	-0.0427114
234447872	chr1:234447872:C:T	7.63977e-07	-1.62915	-0.682282
234447974	chr1:234447974:T:C	3.46102e-07	-1.64975	-1.45348
234448485	chr1:234448485:C:T	8.28751e-07	-1.62509	-0.60496
234448542	chr1:234448542:G:A	1.46939e-06	-1.65737	-9.11979e-10
234448700	chr1:234448700:G:A	7.7609e-07	-1.65716	-0.638543
234448785	chr1:234448785:C:T	2.35933e-06	-2.36888e-10	-1.18383
234448823	chr1:234448823:C:A	3.50733e-07	-1.62043	-1.46952
234449257	chr1:234449257:G:A	8.40047e-07	-1.6445	-0.572011
234449303	chr1:234449303:T:C	2.60568e-06	-2.36888e-10	-1.08452
234449446	chr1:234449446:T:C	8.50472e-07	-1.64934	-0.554837
234449704	chr1:234449704:A:T	1.46802e-06	-1.6583	-9.11979e-10
234449795	chr1:234449795:T:A	1.63085e-06	-1.63721	0.0840999
234450044	chr1:234450044:T:C	3.53976e-07	-1.61073	-1.47001
234450160	chr1:234450160:T:C	1.65862e-06	-1.64684	0.110614
234450767	chr1:234450767:C:T	7.41211e-07	-1.63376	-0.707926
234451117	chr1:234451117:A:G	1.85044e-06	-2.36888e-10	-1.42679
234451262	chr1:234451262:C:T	5.21038e-07	-1.65433	-1.03981
234451860	chr1:234451860:C:T	7.52953e-07	-1.64731	-0.678654
234451946	chr1:234451946:C:T	7.51689e-07	-1.63137	-0.696274
234452090	chr1:234452090:ATATT:A	1.89351e-06	-1.40378	-9.11979e-10
234452209	chr1:234452209:G:A	2.35933e-06	-2.36888e-10	-1.18383
234452225	chr1:234452225:G:A	7.31875e-07	-1.63858	-0.715777
234452587	chr1:234452587:G:C	4.16016e-07	-1.57672	-1.34252
234452884	chr1:234452884:A:G	6.94403e-07	-1.63478	-0.772142
234453328	chr1:234453328:T:TG	1.79675e-06	-1.45624	-9.11979e-10
234453738	chr1:234453738:G:GT	1.96662e-06	-2.36888e-10	-1.3659
234453917	chr1:234453917:G:A	3.63782e-07	-1.60191	-1.4515
234454015	chr1:234454015:G:T	2.42799e-06	-2.36888e-10	-1.15515
234454600	chr1:234454600:G:GA	1.91845e-06	-2.36888e-10	-1.3907
234454675	chr1:234454675:T:A	1.7569e-06	-1.64921	0.170551
234455261	chr1:234455261:C:G	1.47001e-06	-1.65694	-9.11979e-10
234455302	chr1:234455302:G:C	7.77048e-07	-1.65821	-0.636258
234455318	chr1:234455318:T:G	5.49217e-07	-1.65713	-0.984341
234455345	chr1:234455345:T:C	3.85469e-07	-1.64875	-1.34676
234455695	chr1:234455695:T:C	2.77429e-06	-2.36888e-10	-1.02182
234455713	chr1:234455713:C:A	6.07473e-06	-2.36888e-10	-0.238077
234455845	chr1:234455845:A:C	1.75682e-06	-2.36888e-10	-1.47871
234456232	chr1:234456232:A:G	1.43066e-05	-2.36888e-10	0.618504
234456456	chr1:234456456:C:T	4.8652e-07	-1.56788	-1.19481
234456659	chr1:234456659:A:G	8.23336e-07	-1.65679	-0.579817
234456776	chr1:234456776:A:C	3.40041e-07	-1.64515	-1.47576
234456961	chr1:234456961:G:A	7.7802e-07	-1.65785	-0.635369
234457657	chr1:234457657:T:C	6.79425e-07	-1.65525	-0.773469
234457791	chr1:234457791:G:A	2.15448e-06	-2.36888e-10	-1.27466
234457962	chr1:234457962:T:C	7.76163e-07	-1.65732	-0.638282
234458040	chr1:234458040:ATTAC:A	6.20895e-07	-1.65038	-0.868431
234458096	chr1:234458096:C:A	1.05165e-05	-2.36888e-10	0.310735
234458442	chr1:234458442:A:T	3.85234e-07	-1.65161	-1.34451
234458521	chr1:234458521:T:C	3.85693e-07	-1.65041	-1.34451
234458563	chr1:234458563:G:A	2.02934e-06	-1.3345	-9.11979e-10
234458706	chr1:234458706:C:T	3.07269e-06	-2.36888e-10	-0.919661
234459550	chr1:234459550:A:G	3.89456e-07	-1.6516	-1.33362
234459584	chr1:234459584:G:T	7.75329e-07	-1.65264	-0.644039
234459641	chr1:234459641:G:A	1.71709e-06	-2.36888e-10	-1.50159
234459710	chr1:234459710:G:T	2.53962e-06	-2.36888e-10	-1.1102
234459767	chr1:234459767:G:A	4.96216e-07	-1.64283	-1.10013
234460456	chr1:234460456:T:A	3.86605e-07	-1.6529	-1.33967
234460661	chr1:234460661:C:T	7.73851e-06	-2.36888e-10	0.00399535
234460908	chr1:234460908:T:C	7.18784e-07	-1.65827	-0.714136
234461104	chr1:234461104:T:C	4.04075e-07	-1.64318	-1.30519
234461284	chr1:234461284:T:C	7.95769e-07	-1.65385	-0.616808
234461327	chr1:234461327:CAG:C	7.81844e-07	-1.65017	-0.638149
234461579	chr1:234461579:C:T	1.70184e-06	-2.36888e-10	-1.5105
234461586	chr1:234461586:C:T	1.71476e-06	-2.36888e-10	-1.50294
234461617	chr1:234461617:A:G	1.70174e-06	-2.36888e-10	-1.51056
234461925	chr1:234461925:A:C	6.8858e-07	-1.65761	-0.757731
234461946	chr1:234461946:C:T	4.23306e-07	-1.39229	-1.50958
234462461	chr1:234462461:T:C	1.71898e-06	-2.36888e-10	-1.50048
234462466	chr1:234462466:A:G	7.14459e-07	-1.65806	-0.720379
234462476	chr1:234462476:G:A	1.7194e-06	-2.36888e-10	-1.50024
234462930	chr1:234462930:C:G	9.12713e-07	-1.63266	-0.500889
234463366	chr1:234463366:T:C	1.22174e-06	-1.60457	-0.237373
234463368	chr1:234463368:T:C	2.84145e-06	-2.36888e-10	-0.9979
234463456	chr1:234463456:T:A	1.02359e-06	-1.61653	-0.40236
234463545	chr1:234463545:A:G	1.2286e-06	-0.326797	-1.50954
234464269	chr1:234464269:T:C	1.24686e-06	-0.761773	-1.05981
234464676	chr1:234464676:C:T	3.72987e-07	-1.63913	-1.38929
234464683	chr1:234464683:G:A	9.80558e-07	-1.08086	-0.980992
234464687	chr1:234464687:CTAAT:C	6.04583e-06	-2.36888e-10	-0.242845
234464715	chr1:234464715:T:C	4.26379e-07	-1.60787	-1.28677
234464864	chr1:234464864:A:T	1.0439e-06	-1.06669	-0.932556
234464929	chr1:234464929:C:T	6.44956e-06	-2.36888e-10	-0.178202
234465173	chr1:234465173:G:A	1.84653e-06	-1.63767	0.208761
234465232	chr1:234465232:T:C	1.85969e-06	-2.36888e-10	-1.42181
234465234	chr1:234465234:G:T	7.46704e-07	-0.845085	-1.48922
234465479	chr1:234465479:C:T	4.39749e-07	-1.55422	-1.30954
234465550	chr1:234465550:T:C	7.2476e-06	-1.16256	1.10102
234465684	chr1:234465684:C:T	2.0748e-06	-2.36888e-10	-1.31235
234465783	chr1:234465783:T:C	4.47907e-07	-1.48736	-1.35803
234465840	chr1:234465840:G:A	9.62651e-07	-1.07126	-1.00902
234465874	chr1:234465874:G:C	5.05271e-06	-2.36888e-10	-0.422289
234466087	chr1:234466087:GA:G	4.43127e-07	-1.55044	-1.30567
234466123	chr1:234466123:G:A	1.88232e-06	-1.40971	-9.11979e-10
234466160	chr1:234466160:T:C	1.73582e-06	-2.36888e-10	-1.49073
234466184	chr1:234466184:T:A	4.45457e-07	-1.53243	-1.31844
234466435	chr1:234466435:C:A	3.91278e-07	-1.54216	-1.4384
234466549	chr1:234466549:TTCAA:T	1.88177e-06	-2.36888e-10	-1.41
234466674	chr1:234466674:C:A	1.85234e-06	-2.36888e-10	-1.42576
234466930	chr1:234466930:G:A	1.84362e-06	-2.36888e-10	-1.43048
234466953	chr1:234466953:T:G	7.28173e-06	-2.36888e-10	-0.0568454
234466956	chr1:234466956:T:A	3.92595e-07	-1.54477	-1.43242
234466972	chr1:234466972:A:G	3.89399e-07	-1.55294	-1.43242
234466983	chr1:234466983:T:C	3.89243e-07	-1.55334	-1.43242
234467053	chr1:234467053:G:A	1.02898e-06	-0.761815	-1.25183
234467087	chr1:234467087:A:G	8.85362e-07	-0.864479	-1.29949
234467126	chr1:234467126:T:C	3.92146e-07	-1.54591	-1.43242
234467181	chr1:234467181:C:G	3.61101e-07	-1.55744	-1.50337
234467329	chr1:234467329:G:T	3.14542e-06	-1.59132	0.695052
234467459	chr1:234467459:C:T	3.93653e-07	-1.54014	-1.43436
234467544	chr1:234467544:C:T	5.56291e-05	1.97649	-9.11979e-10
234467576	chr1:234467576:A:T	3.92776e-07	-1.54851	-1.42822
234467705	chr1:234467705:A:C	4.76856e-07	-1.6067	-1.17606
234467763	chr1:234467763:C:CA	3.80283e-07	-1.5664	-1.44265
234467766	chr1:234467766:G:A	3.84222e-07	-1.55353	-1.44522
234467874	chr1:234467874:C:T	1.22301e-06	-1.65537	-0.18553
234468069	chr1:234468069:G:A	8.08835e-06	-2.36888e-10	0.0482102
234468124	chr1:234468124:T:C	1.71013e-06	-2.36888e-10	-1.50565
234468127	chr1:234468127:A:G	1.0342e-05	-1.14146	1.43545
234468149	chr1:234468149:TA:T	1.2877e-06	-1.65158	-0.13777
234468186	chr1:234468186:C:T	3.84367e-07	-1.5687	-1.42967
234468302	chr1:234468302:A:G	1.71549e-06	-1.50251	-9.11979e-10
234468358	chr1:234468358:A:G	3.88709e-07	-1.55552	-1.43162
234468375	chr1:234468375:G:A	2.33088e-06	-2.36888e-10	-1.19597
234468420	chr1:234468420:G:A	3.88408e-07	-1.55902	-1.42889
234469153	chr1:234469153:T:C	1.72658e-06	-1.49607	-9.11979e-10
234469356	chr1:234469356:A:G	6.58753e-07	-0.966526	-1.49309
234469407	chr1:234469407:C:T	3.68411e-07	-1.59765	-1.44312
234469578	chr1:234469578:A:G	4.09945e-06	-2.36888e-10	-0.631362
234469808	chr1:234469808:T:C	3.70249e-07	-1.65143	-1.38437
234469900	chr1:234469900:C:G	1.00351e-06	-1.13914	-0.899571
234469935	chr1:234469935:A:G	7.62412e-06	-2.36888e-10	-0.0108971
234470005	chr1:234470005:A:G	3.82045e-07	-1.51813	-1.4863
234470083	chr1:234470083:G:A	1.7983e-06	-2.36888e-10	-1.45537
234470104	chr1:234470104:T:C	3.82282e-07	-1.5407	-1.46311
234470168	chr1:234470168:G:A	3.13158e-06	-2.36888e-10	-0.900675
234470256	chr1:234470256:A:G	5.17706e-07	-1.20571	-1.49486
234470279	chr1:234470279:A:C	7.16086e-07	-0.96444	-1.41173
234470400	chr1:234470400:T:C	1.91512e-06	-2.36888e-10	-1.39243
234470633	chr1:234470633:T:G	1.73406e-06	-2.36888e-10	-1.49175
234470839	chr1:234470839:C:T	5.66921e-06	-2.36888e-10	-0.307164
234470858	chr1:234470858:C:T	4.32334e-07	-1.38525	-1.49552
234470898	chr1:234470898:A:G	1.74704e-06	-2.36888e-10	-1.48429
234470959	chr1:234470959:C:G	4.22394e-07	-1.41389	-1.49014
234471047	chr1:234471047:T:C	1.667e-06	-1.64765	0.11646
234471053	chr1:234471053:C:T	4.22196e-07	-1.40908	-1.49542
234471252	chr1:234471252:A:G	2.22108e-06	-2.36888e-10	-1.24422
234471340	chr1:234471340:G:A	4.14358e-07	-1.429	-1.49424
234471564	chr1:234471564:A:T	2.30767e-06	-2.36888e-10	-1.20597
234471619	chr1:234471619:T:C	4.09724e-07	-1.43725	-1.49723
234471629	chr1:234471629:C:T	4.22748e-07	-1.40787	-1.49532
234471749	chr1:234471749:A:G	4.17992e-07	-1.41896	-1.49554
234471838	chr1:234471838:C:T	7.19007e-07	-1.08066	-1.29144
234471852	chr1:234471852:A:G	3.77053e-06	-2.36888e-10	-0.714998
234471867	chr1:234471867:A:G	5.85396e-06	-2.36888e-10	-0.275096
234471869	chr1:234471869:GTAATTATT:G	7.2943e-06	-2.36888e-10	-0.0551211
234472430	chr1:234472430:T:C	4.11301e-07	-1.42167	-1.50898
234472580	chr1:234472580:C:A	1.18075e-06	-1.63664	-0.239426
234473437	chr1:234473437:A:G	4.3554e-07	-1.38946	-1.48392
234473645	chr1:234473645:G:C	1.70211e-06	-2.36888e-10	-1.51034
234473898	chr1:234473898:C:T	4.25092e-07	-1.4038	-1.49386
234473943	chr1:234473943:A:T	6.97251e-07	-1.10045	-1.30237
234474161	chr1:234474161:T:C	2.6589e-06	-2.36888e-10	-1.0643
234474287	chr1:234474287:CAA:C	1.47864e-06	-1.65109	-9.11979e-10
234474716	chr1:234474716:AT:A	3.48771e-07	-1.64922	-1.44633
234474793	chr1:234474793:C:G	7.72895e-07	-1.65173	-0.6481
234474879	chr1:234474879:C:T	1.70225e-06	-2.36888e-10	-1.51026
234474940	chr1:234474940:A:C	1.75137e-06	-2.36888e-10	-1.48182
234475269	chr1:234475269:C:T	2.17068e-06	-1.31564	0.0484691
234475284	chr1:234475284:G:A	2.14877e-06	-2.36888e-10	-1.27732
234475441	chr1:234475441:C:G	1.01681e-06	-1.32961	-0.695942
234475549	chr1:234475549:G:A	2.166e-06	-2.36888e-10	-1.26933
234475576	chr1:234475576:C:A	3.85346e-06	-1.45488	0.761638
234475658	chr1:234475658:G:A	4.02362e-07	-1.57302	-1.37959
234475757	chr1:234475757:C:T	3.96559e-07	-1.58971	-1.37743
234475906	chr1:234475906:C:T	3.89991e-06	-1.46471	0.783445
234476205	chr1:234476205:C:T	1.00666e-06	-1.4601	-0.575474
234476212	chr1:234476212:T:C	2.05471e-06	-2.36888e-10	-1.32208
234476247	chr1:234476247:G:C	3.99908e-07	-1.57992	-1.37882
234476352	chr1:234476352:G:A	2.76496e-06	-2.36888e-10	-1.02519
234476420	chr1:234476420:C:T	7.1591e-07	-1.0194	-1.35701
234476570	chr1:234476570:C:T	6.59941e-06	-2.36888e-10	-0.155234
234476613	chr1:234476613:A:T	1.72519e-06	-1.49688	-9.11979e-10
234476861	chr1:234476861:G:A	1.73356e-06	-2.36888e-10	-1.49203
234477088	chr1:234477088:G:C	2.68778e-06	-1.65343	0.599935
234477118	chr1:234477118:C:G	1.81284e-06	-2.36888e-10	-1.44732
234477220	chr1:234477220:A:T	4.93004e-07	-1.41422	-1.33523
234477249	chr1:234477249:T:C	2.50733e-06	-1.54977	0.426771
234477264	chr1:234477264:A:G	3.83202e-07	-1.59521	-1.40619
234477304	chr1:234477304:T:C	1.7545e-06	-1.6434	0.163374
234477368	chr1:234477368:T:C	5.21025e-07	-1.65686	-1.03731
234477585	chr1:234477585:A:C	6.82664e-07	-1.5826	-0.841368
234477756	chr1:234477756:ACACT:A	1.71399e-06	-2.36888e-10	-1.50339
234477906	chr1:234477906:C:T	2.47564e-06	-2.36888e-10	-1.13572
234478103	chr1:234478103:G:C	1.70178e-06	-2.36888e-10	-1.51054
234478114	chr1:234478114:A:G	5.5875e-07	-1.65812	-0.966144
234478420	chr1:234478420:C:T	1.70194e-06	-2.36888e-10	-1.51044
234478442	chr1:234478442:A:G	1.70177e-06	-2.36888e-10	-1.51054
234478608	chr1:234478608:T:C	1.70188e-06	-2.36888e-10	-1.51048
234478644	chr1:234478644:G:C	2.71299e-06	-2.36888e-10	-1.04416
234478952	chr1:234478952:C:T	1.67078e-06	-1.64776	0.118831
234479272	chr1:234479272:T:C	1.54896e-06	-1.58845	-0.0161794
234479338	chr1:234479338:G:A	2.02346e-06	-1.33741	-9.11979e-10
234479903	chr1:234479903:G:T	1.01789e-06	-1.13289	-0.891588
234480098	chr1:234480098:C:A	1.71142e-06	-2.36888e-10	-1.50489
234480225	chr1:234480225:T:C	1.70247e-06	-1.6185	0.108369
234480379	chr1:234480379:A:G	1.70214e-06	-2.36888e-10	-1.51033
234480458	chr1:234480458:T:C	1.7546e-06	-2.36888e-10	-1.47997
234480555	chr1:234480555:A:G	2.02342e-06	-2.36888e-10	-1.33743
234480776	chr1:234480776:G:A	3.23154e-06	-2.36888e-10	-0.869254
234480885	chr1:234480885:C:T	2.0662e-06	-1.3165	-9.11979e-10
234481125	chr1:234481125:C:T	1.70259e-06	-2.36888e-10	-1.51006
234481216	chr1:234481216:C:G	1.16386e-05	-1.47343	1.88555
234481230	chr1:234481230:A:G	1.10012e-05	-2.36888e-10	0.355787
234481346	chr1:234481346:G:A	1.86254e-06	-2.36888e-10	-1.42027
234481403	chr1:234481403:C:T	9.68894e-07	-1.07833	-0.99548
234481411	chr1:234481411:A:G	1.70395e-06	-2.36888e-10	-1.50927
234481696	chr1:234481696:G:A	1.46856e-06	-1.65793	-9.11979e-10
234481730	chr1:234481730:T:C	6.5057e-06	-2.36888e-10	-0.169535
234481796	chr1:234481796:G:T	3.16288e-06	-2.36888e-10	-0.89073
234481838	chr1:234481838:C:T	1.70172e-06	-2.36888e-10	-1.51057
234481949	chr1:234481949:T:C	1.75263e-06	-2.36888e-10	-1.4811
234482033	chr1:234482033:G:A	1.74374e-06	-2.36888e-10	-1.48618
234482142	chr1:234482142:G:A	3.35994e-06	-2.36888e-10	-0.830291
234482176	chr1:234482176:T:C	4.3e-06	-2.36888e-10	-0.5836
234482488	chr1:234482488:T:C	1.0819e-05	-1.60084	1.93993
234482680	chr1:234482680:C:T	1.75162e-06	-2.36888e-10	-1.48167
234483550	chr1:234483550:T:C	1.31729e-05	-1.61498	2.15092
234483593	chr1:234483593:C:T	1.71323e-06	-2.36888e-10	-1.50383
234483636	chr1:234483636:T:C	1.98209e-06	-2.36888e-10	-1.35806
234483662	chr1:234483662:T:A	1.76309e-06	-2.36888e-10	-1.47515
234483871	chr1:234483871:T:C	1.78076e-06	-2.36888e-10	-1.46517
234483996	chr1:234483996:C:T	1.75151e-06	-2.36888e-10	-1.48174
234484551	chr1:234484551:G:A	1.80572e-06	-2.36888e-10	-1.45125
234484625	chr1:234484625:G:A	9.39635e-07	-1.16813	-0.936347
234484772	chr1:234484772:C:T	9.67261e-07	-1.17217	-0.903333
234485137	chr1:234485137:G:A	1.02263e-06	-1.14155	-0.87829
234485234	chr1:234485234:A:G	3.44103e-07	-1.62246	-1.48657
234485484	chr1:234485484:C:A	3.43666e-06	-2.36888e-10	-0.807714
234485562	chr1:234485562:C:T	1.77701e-06	-2.36888e-10	-1.46728
234485656	chr1:234485656:A:T	1.76062e-06	-2.36888e-10	-1.47655
234485665	chr1:234485665:T:A	1.0102e-05	-2.36888e-10	0.270518
234485736	chr1:234485736:G:A	3.30734e-07	-1.64045	-1.50821
234485878	chr1:234485878:A:T	3.33023e-06	-2.36888e-10	-0.839173
234486163	chr1:234486163:G:A	1.81917e-06	-2.36888e-10	-1.44383
234486166	chr1:234486166:A:G	1.74912e-06	-2.36888e-10	-1.4831
234486204	chr1:234486204:C:G	1.74937e-06	-2.36888e-10	-1.48296
234486295	chr1:234486295:T:C	2.82025e-06	-2.36888e-10	-1.00539
234486334	chr1:234486334:G:T	1.54051e-05	-1.62762	2.32011
234486415	chr1:234486415:A:G	3.60685e-06	-2.36888e-10	-0.759379
234486725	chr1:234486725:G:A	2.02063e-06	-2.36888e-10	-1.3388
234486978	chr1:234486978:A:G	1.83603e-06	-2.36888e-10	-1.43461
234487071	chr1:234487071:A:G	9.73274e-06	-1.59702	1.8303
234487238	chr1:234487238:A:T	1.66321e-06	-0.894971	-0.638494
234487421	chr1:234487421:C:T	1.83603e-06	-2.36888e-10	-1.43461
234487452	chr1:234487452:G:A	2.61523e-06	-2.36888e-10	-1.08086
234487474	chr1:234487474:T:C	9.93815e-06	-2.36888e-10	0.254167
234487507	chr1:234487507:C:T	4.84169e-06	-1.25806	0.793105
234487553	chr1:234487553:T:C	1.89964e-06	-2.36888e-10	-1.40055
234487638	chr1:234487638:C:G	1.7039e-06	-2.36888e-10	-1.50929
234487685	chr1:234487685:T:C	1.89964e-06	-2.36888e-10	-1.40055
234487927	chr1:234487927:T:C	2.60729e-06	-2.36888e-10	-1.0839
234488187	chr1:234488187:C:G	1.71681e-06	-2.36888e-10	-1.50174
234488463	chr1:234488463:T:A	4.00382e-06	-2.36888e-10	-0.654965
234488619	chr1:234488619:GTTCATA:G	1.7039e-06	-2.36888e-10	-1.50929
234488652	chr1:234488652:G:A	1.28068e-06	-0.908551	-0.88627
234489299	chr1:234489299:C:G	1.70298e-06	-2.36888e-10	-1.50984
234489552	chr1:234489552:G:C	1.47983e-06	-1.65029	-9.11979e-10
234489653	chr1:234489653:A:G	1.70394e-06	-2.36888e-10	-1.50927
234489715	chr1:234489715:C:T	1.90099e-06	-2.36888e-10	-1.39984
234489861	chr1:234489861:T:C	6.05313e-07	-1.59717	-0.947054
234489921	chr1:234489921:A:G	1.81671e-06	-2.36888e-10	-1.44518
234490133	chr1:234490133:C:G	3.00059e-06	-1.56017	0.616763
234490234	chr1:234490234:T:C	1.71999e-06	-2.36888e-10	-1.4999
234490306	chr1:234490306:G:C	6.75509e-07	-1.38134	-1.05316
234490369	chr1:234490369:G:A	3.51593e-06	-2.36888e-10	-0.78491
234491040	chr1:234491040:G:A	4.28157e-07	-1.65647	-1.23401
234491157	chr1:234491157:C:A	9.11535e-07	-1.60545	-0.529393
234491309	chr1:234491309:A:G	9.14891e-07	-1.61529	-0.515877
234491428	chr1:234491428:T:C	1.70778e-06	-2.36888e-10	-1.50702
234491431	chr1:234491431:T:C	4.01711e-06	-0.651651	-9.11979e-10
234491459	chr1:234491459:C:G	1.41684e-06	-1.57498	-0.118807
234491640	chr1:234491640:A:T	1.75446e-06	-2.36888e-10	-1.48005
234491992	chr1:234491992:T:C	1.96122e-06	-0.960529	-0.408118
234492213	chr1:234492213:C:T	3.47686e-07	-1.58974	-1.50893
234492272	chr1:234492272:T:C	0.000223344	-1.53882	4.90532
234492519	chr1:234492519:T:TG	3.46872e-07	-1.63861	-1.4624
234493037	chr1:234493037:T:C	2.11315e-06	-2.36888e-10	-1.29403
234493044	chr1:234493044:G:A	1.70166e-06	-2.36888e-10	-1.51061
234493063	chr1:234493063:G:A	3.75505e-05	-1.40649	2.98996
234493121	chr1:234493121:A:G	1.726e-06	-2.36888e-10	-1.49641
234493402	chr1:234493402:G:A	2.24687e-06	-1.30352	0.0708399
234493421	chr1:234493421:C:T	7.73702e-07	-0.911482	-1.3873
234493632	chr1:234493632:T:TTGGGGTC	1.48524e-06	-1.63937	-0.00726942
234493781	chr1:234493781:A:T	7.96756e-07	-1.65491	-0.614512
234494057	chr1:234494057:G:A	8.15425e-06	-1.47963	1.53596
234494078	chr1:234494078:G:A	1.74303e-06	-2.36888e-10	-1.48659
234494358	chr1:234494358:T:C	3.24418e-07	-1.65784	-1.5101
234495054	chr1:234495054:A:G	1.97987e-06	-2.36888e-10	-1.35918
234495414	chr1:234495414:T:A	4.27175e-07	-1.43877	-1.454
234495441	chr1:234495441:A:G	2.0767e-05	-1.61055	2.6017
234495443	chr1:234495443:C:A	2.09726e-05	-1.61163	2.61263
234495571	chr1:234495571:A:G	5.90626e-06	-0.266202	-9.11979e-10
234495698	chr1:234495698:T:G	5.15098e-06	-1.65615	1.25312
234495879	chr1:234495879:TTTCC:T	1.70492e-06	-2.36888e-10	-1.50869
234495895	chr1:234495895:TTCCTTTTC:T	1.7029e-06	-2.36888e-10	-1.50988
234496147	chr1:234496147:C:T	1.70518e-06	-2.36888e-10	-1.50855
234496233	chr1:234496233:C:T	8.48933e-06	-1.21853	1.31512
234496512	chr1:234496512:C:T	1.11219e-05	-1.31251	1.67921
234496530	chr1:234496530:C:A	8.14113e-06	-1.56948	1.62419
234496611	chr1:234496611:TTC:T	1.71705e-06	-2.36888e-10	-1.5016
234496623	chr1:234496623:A:G	2.07729e-05	-1.20733	2.19877
234496760	chr1:234496760:C:T	1.76683e-06	-1.47303	-9.11979e-10
234497121	chr1:234497121:C:T	1.16325e-05	-1.24617	1.65776
234497388	chr1:234497388:C:T	4.27772e-07	-1.38374	-1.50764
234497394	chr1:234497394:T:A	4.0254e-06	-1.40004	0.75045
234497827	chr1:234497827:C:T	5.07051e-06	-0.418774	-9.11979e-10
234497877	chr1:234497877:C:T	5.03479e-06	-1.65832	1.23247
234497886	chr1:234497886:G:A	0.000101415	-1.29046	3.86747
234498017	chr1:234498017:T:C	5.00046e-06	-1.6581	1.22542
234498438	chr1:234498438:T:C	8.00737e-06	-2.36888e-10	0.0381478
234498457	chr1:234498457:C:T	2.36759e-05	-1.30537	2.42762
234498572	chr1:234498572:T:C	4.24124e-07	-1.4358	-1.46414
234498593	chr1:234498593:A:G	5.13341e-06	-2.36888e-10	-0.406443
234498594	chr1:234498594:T:C	3.60839e-06	-1.64491	0.885955
234498969	chr1:234498969:A:G	1.70831e-06	-2.36888e-10	-1.50671
234499172	chr1:234499172:G:A	4.19881e-07	-1.42153	-1.48847
234499206	chr1:234499206:A:G	8.96195e-06	-1.32214	1.47292
234499246	chr1:234499246:A:G	1.69328e-06	-1.51554	-9.11979e-10
234499409	chr1:234499409:C:T	5.91925e-07	-1.65691	-0.909684
234499571	chr1:234499571:A:C	1.85603e-06	-2.36888e-10	-1.42377
234499964	chr1:234499964:G:A	4.54742e-07	-1.34018	-1.49006
234500153	chr1:234500153:A:G	2.43428e-05	-1.1884	2.33842
234500361	chr1:234500361:G:A	5.36346e-06	-1.40814	1.04554
234500472	chr1:234500472:C:T	3.49191e-07	-1.5838	-1.51055
234500849	chr1:234500849:T:C	3.48167e-06	-1.5029	0.708199
234501601	chr1:234501601:A:C	6.86776e-07	-1.55395	-0.864013
234501672	chr1:234501672:C:T	1.85723e-06	-2.36888e-10	-1.42313
234502043	chr1:234502043:T:C	4.44728e-07	-1.64075	-1.21176
234502111	chr1:234502111:G:A	1.80828e-06	-2.36888e-10	-1.44984
234502250	chr1:234502250:C:CAT	1.81055e-06	-1.12006	-0.328524
234502320	chr1:234502320:A:G	4.10597e-07	-1.60396	-1.3284
234502548	chr1:234502548:A:AC	8.30643e-06	-1.63759	1.71241
234502786	chr1:234502786:C:T	5.96734e-07	-1.4989	-1.0596
234502788	chr1:234502788:G:A	3.41827e-07	-1.60509	-1.51057
234502853	chr1:234502853:C:A	3.43287e-07	-1.60332	-1.50808
234503079	chr1:234503079:C:T	3.74271e-07	-1.5345	-1.49049
234503146	chr1:234503146:A:G	4.33062e-07	-1.43167	-1.44741
234503727	chr1:234503727:A:G	3.01583e-06	-2.36888e-10	-0.938337
234503980	chr1:234503980:C:G	4.21137e-07	-1.6176	-1.28942
234504067	chr1:234504067:G:A	2.59932e-06	-2.36888e-10	-1.08697
234504260	chr1:234504260:T:G	2.17287e-06	-1.26617	-9.11979e-10
234504291	chr1:234504291:A:T	1.7219e-06	-1.49879	-9.11979e-10
234504303	chr1:234504303:A:G	3.2923e-06	-0.850628	-9.11979e-10
234504369	chr1:234504369:G:A	3.83476e-07	-1.49255	-1.50814
234504579	chr1:234504579:CT:C	3.79379e-07	-1.5158	-1.49563
234505027	chr1:234505027:G:A	4.01471e-06	-2.36888e-10	-0.652248
234505438	chr1:234505438:G:C	2.40308e-06	-2.36888e-10	-1.16546
234505582	chr1:234505582:A:G	1.82103e-06	-2.36888e-10	-1.44281
234505646	chr1:234505646:T:C	3.96096e-07	-1.47086	-1.49746
234506074	chr1:234506074:C:G	1.77508e-06	-2.36888e-10	-1.46837
234506672	chr1:234506672:T:C	6.29171e-06	-2.36888e-10	-0.202982
234506760	chr1:234506760:C:T	3.52448e-06	-2.36888e-10	-0.78248
234506794	chr1:234506794:T:C	2.68714e-05	-2.36888e-10	1.24885
234507168	chr1:234507168:C:T	3.14293e-06	-2.36888e-10	-0.897057
234507480	chr1:234507480:T:C	3.19578e-06	-2.36888e-10	-0.880383
234507599	chr1:234507599:C:CA	2.07745e-06	-2.36888e-10	-1.31107
234507717	chr1:234507717:A:G	2.37699e-06	-2.36888e-10	-1.17638
234507845	chr1:234507845:G:A	3.17953e-06	-0.885481	-9.11979e-10
234508003	chr1:234508003:G:A	2.5323e-06	-2.36888e-10	-1.11309
234508220	chr1:234508220:C:T	1.86248e-06	-1.4203	-9.11979e-10
234508470	chr1:234508470:T:C	7.07065e-07	-1.40955	-0.979299
234508526	chr1:234508526:T:A	1.51646e-06	-1.35784	-0.267999
234508588	chr1:234508588:TTG:T	6.76565e-07	-1.39776	-1.03518
234508666	chr1:234508666:C:A	1.24926e-06	-0.804756	-1.01491
234508871	chr1:234508871:C:T	6.78018e-07	-1.29235	-1.13845
234508892	chr1:234508892:G:A	2.09178e-06	-2.36888e-10	-1.3042
234509256	chr1:234509256:G:A	5.06204e-06	-2.36888e-10	-0.420445
234509406	chr1:234509406:C:T	1.8206e-05	-2.36888e-10	0.859535
234509408	chr1:234509408:G:A	9.08008e-06	-2.36888e-10	0.163869
234509629	chr1:234509629:G:A	2.63681e-06	-2.36888e-10	-1.07264
234509948	chr1:234509948:T:C	3.19454e-06	-0.880771	-9.11979e-10
234510277	chr1:234510277:TA:T	9.08008e-06	-2.36888e-10	0.163869
234510343	chr1:234510343:A:G	3.14036e-06	-2.36888e-10	-0.897878
234510389	chr1:234510389:TG:T	2.65344e-05	-1.27975	2.51597
234510985	chr1:234510985:T:A	2.21141e-06	-1.24859	-9.11979e-10
234511025	chr1:234511025:G:T	2.17798e-06	-2.36888e-10	-1.26382
234511585	chr1:234511585:T:C	4.50142e-05	-2.36888e-10	1.76476
234511991	chr1:234511991:A:C	1.76828e-06	-2.36888e-10	-1.4722
234512408	chr1:234512408:A:T	2.2976e-06	-0.264969	-0.945381
234512520	chr1:234512520:T:C	1.13594e-06	-0.421612	-1.49314
234513073	chr1:234513073:A:C	1.37338e-06	-1.60171	-0.123232
234513121	chr1:234513121:C:T	1.92176e-06	-2.36888e-10	-1.38897
234513184	chr1:234513184:G:A	1.71071e-06	-2.36888e-10	-1.50531
234513428	chr1:234513428:A:G	1.21157e-06	-1.48044	-0.369859
234513450	chr1:234513450:T:C	1.71809e-06	-2.36888e-10	-1.501
234513542	chr1:234513542:G:A	1.70859e-06	-2.36888e-10	-1.50654
234513551	chr1:234513551:A:G	5.80303e-07	-1.32811	-1.25831
234514009	chr1:234514009:A:G	2.07363e-06	-2.36888e-10	-1.31291
234514045	chr1:234514045:C:T	5.05899e-06	-2.36888e-10	-0.421047
234514228	chr1:234514228:T:C	1.77393e-06	-2.36888e-10	-1.46901
234514243	chr1:234514243:TAGGTG:T	1.74331e-06	-2.36888e-10	-1.48643
234514250	chr1:234514250:AAGTTG:A	1.74364e-06	-2.36888e-10	-1.48624
234514804	chr1:234514804:T:C	9.02378e-07	-1.52452	-0.620417
234515214	chr1:234515214:G:A	2.37059e-06	-2.36888e-10	-1.17907
234515227	chr1:234515227:G:A	1.21605e-06	-1.16401	-0.682598
234516109	chr1:234516109:C:T	6.20168e-07	-1.29198	-1.22799
234516155	chr1:234516155:A:T	1.32556e-06	-1.07039	-0.689989
234516891	chr1:234516891:A:G	1.30164e-06	-1.00936	-0.769234
234517086	chr1:234517086:C:G	2.98516e-06	-2.36888e-10	-0.948559
234517352	chr1:234517352:C:G	1.51477e-06	-1.62695	-9.11979e-10
234517499	chr1:234517499:C:T	1.72169e-06	-1.03286	-0.466049
234517602	chr1:234517602:G:A	5.15119e-07	-1.42009	-1.28548
234517926	chr1:234517926:T:G	1.15237e-06	-1.06257	-0.837818
234517940	chr1:234517940:A:G	8.13025e-07	-0.93093	-1.31828
234517970	chr1:234517970:A:G	1.81276e-06	-0.757477	-0.689886
234518069	chr1:234518069:T:C	2.56539e-06	-2.36888e-10	-1.1001
234518123	chr1:234518123:G:A	4.30895e-06	-1.01208	0.430559
234518158	chr1:234518158:T:C	6.49362e-07	-1.40298	-1.071
234518176	chr1:234518176:G:A	1.06343e-06	-0.471246	-1.50947
234518469	chr1:234518469:A:G	1.85252e-06	-2.36888e-10	-1.42566
234518693	chr1:234518693:T:G	8.82895e-07	-1.57877	-0.587993
234518835	chr1:234518835:G:C	4.13737e-07	-1.62613	-1.29861
234518877	chr1:234518877:A:C	3.88887e-07	-1.64179	-1.34489
234518954	chr1:234518954:A:G	2.0601e-06	-2.36888e-10	-1.31946
234519321	chr1:234519321:C:T	1.83956e-06	-2.36888e-10	-1.43269
234519648	chr1:234519648:C:T	1.68348e-06	-1.52135	-9.11979e-10
234520364	chr1:234520364:C:T	3.34946e-07	-1.64894	-1.48706
234520636	chr1:234520636:T:C	2.20431e-06	-2.36888e-10	-1.2518
234520639	chr1:234520639:A:C	8.25142e-06	-0.971779	1.03995
234520850	chr1:234520850:T:C	4.00677e-06	-1.6554	1.00117
234520957	chr1:234520957:G:A	1.77617e-06	-1.46775	-9.11979e-10
234521174	chr1:234521174:G:C	8.26889e-07	-0.952159	-1.28014
234521471	chr1:234521471:T:C	0.000162564	-1.54562	4.59448
234521700	chr1:234521700:A:T	5.08492e-06	-2.36888e-10	-0.415934
234521843	chr1:234521843:G:A	2.02858e-06	-2.36888e-10	-1.33488
234522141	chr1:234522141:T:C	0.000272323	-1.57763	5.1424
234522651	chr1:234522651:A:G	0.000166308	-1.48057	4.5522
234522658	chr1:234522658:A:G	0.000105786	-1.56218	4.18138
234522851	chr1:234522851:G:C	0.00582115	-2.36888e-10	6.62704
234522862	chr1:234522862:T:C	4.94483e-06	-2.36888e-10	-0.443871
234523140	chr1:234523140:C:T	4.73874e-07	-1.30237	-1.48666
234523329	chr1:234523329:T:C	3.78613e-07	-1.65706	-1.3564
234523498	chr1:234523498:G:A	2.20477e-06	0.139475	-1.39106
234523531	chr1:234523531:T:A	2.15095e-05	-2.36888e-10	1.02628
234523859	chr1:234523859:A:G	4.5056e-06	0.969788	-1.50668
234524308	chr1:234524308:A:G	3.30738e-07	-1.6446	-1.50404
234524383	chr1:234524383:T:C	7.51124e-06	-1.09232	1.06651
234525352	chr1:234525352:C:T	3.41472e-05	-2.36888e-10	1.48847
234525374	chr1:234525374:C:A	4.62623e-06	0.118983	-0.629454
234525431	chr1:234525431:A:C	6.68865e-06	-2.36888e-10	-0.141802
234525460	chr1:234525460:T:C	5.58648e-07	-1.20119	-1.42326
234525463	chr1:234525463:T:C	4.48744e-06	0.234197	-0.775128
234525935	chr1:234525935:A:G	2.36168e-06	-2.36888e-10	-1.18284
234526005	chr1:234526005:G:C	6.95002e-06	-1.50441	1.40094
234526110	chr1:234526110:G:T	3.67824e-05	-2.36888e-10	1.56281
234526293	chr1:234526293:G:A	1.35951e-05	-1.3668	1.93429
234526375	chr1:234526375:G:A	4.99044e-06	-2.36888e-10	-0.434691
234526602	chr1:234526602:C:A	1.15809e-06	-1.59335	-0.30209
234526643	chr1:234526643:T:C	1.58966e-05	-1.34094	2.06483
234526800	chr1:234526800:C:T	1.24979e-05	-1.35845	1.8418
234527144	chr1:234527144:G:A	7.72162e-07	-1.32904	-0.97173
234527180	chr1:234527180:GA:G	6.42914e-06	-2.36888e-10	-0.181373
234527486	chr1:234527486:A:G	1.28762e-05	-1.37515	1.88832
234527718	chr1:234527718:G:A	3.06275e-06	-2.36888e-10	-0.922902
234527739	chr1:234527739:G:A	2.36321e-06	-2.36888e-10	-1.18219
234527779	chr1:234527779:A:C	1.94308e-06	-2.36888e-10	-1.37794
234527887	chr1:234527887:T:C	1.71344e-06	-2.36888e-10	-1.50371
234528135	chr1:234528135:A:G	1.99283e-06	-2.36888e-10	-1.35266
234528415	chr1:234528415:G:A	3.57566e-06	-0.768065	-9.11979e-10
234528619	chr1:234528619:T:C	0.00200824	0.627195	4.9356
234528982	chr1:234528982:T:C	5.06988e-07	-1.21363	-1.50785
234529132	chr1:234529132:G:A	2.33606e-06	-2.36888e-10	-1.19375
234529198	chr1:234529198:C:T	4.06054e-07	-1.54212	-1.40136
234529814	chr1:234529814:G:A	3.03887e-05	-1.6461	3.01796
234529926	chr1:234529926:A:G	2.79064e-06	-2.36888e-10	-1.01594
234530505	chr1:234530505:A:G	1.15373e-05	-1.19229	1.59566
234530573	chr1:234530573:T:C	4.75879e-06	-1.27057	0.788353
234530613	chr1:234530613:C:A	4.43218e-07	-1.44736	-1.40855
234531304	chr1:234531304:TCTTA:T	1.19146e-05	-2.36888e-10	0.435552
234531330	chr1:234531330:ACT:A	2.55436e-06	-2.36888e-10	-1.10441
234531367	chr1:234531367:T:G	5.59714e-06	-1.12999	0.810028
234531404	chr1:234531404:G:A	6.43526e-06	-2.36888e-10	-0.180422
234531501	chr1:234531501:A:T	1.92461e-05	-1.25386	2.16896
234531628	chr1:234531628:G:A	3.94716e-07	-1.48072	-1.49109
234531918	chr1:234531918:T:A	1.70623e-06	-2.36888e-10	-1.50793
234532264	chr1:234532264:G:C	1.76163e-06	-1.47597	-9.11979e-10
234532457	chr1:234532457:G:A	3.54314e-05	-1.4875	3.01288
234532534	chr1:234532534:G:T	1.23283e-05	-1.3145	1.78419
234532743	chr1:234532743:G:A	2.09303e-06	-2.36888e-10	-1.3036
234532937	chr1:234532937:G:A	3.59819e-06	-2.36888e-10	-0.761782
234532949	chr1:234532949:A:T	2.09584e-06	-2.36888e-10	-1.30226
234532988	chr1:234532988:A:G	2.09584e-06	-2.36888e-10	-1.30226
234533400	chr1:234533400:A:C	2.0945e-06	-2.36888e-10	-1.3029
234533462	chr1:234533462:C:T	2.3954e-06	-2.36888e-10	-1.16866
234533510	chr1:234533510:G:A	2.17808e-06	-2.36888e-10	-1.26377
234533547	chr1:234533547:C:T	3.53588e-06	-2.36888e-10	-0.779252
234533548	chr1:234533548:G:A	2.80514e-06	-2.36888e-10	-1.01076
234533754	chr1:234533754:C:A	2.38413e-06	-2.36888e-10	-1.17338
234533947	chr1:234533947:G:A	1.70239e-06	-2.36888e-10	-1.51018
234534580	chr1:234534580:G:T	5.18716e-06	-2.36888e-10	-0.396028
234534588	chr1:234534588:G:T	3.2493e-06	-2.36888e-10	-0.863775
234534716	chr1:234534716:A:G	7.25556e-07	-1.38729	-0.975742
234534738	chr1:234534738:G:A	5.952e-07	-1.2831	-1.27797
234534771	chr1:234534771:G:C	4.11661e-07	-1.551	-1.37877
234534837	chr1:234534837:C:T	2.33316e-06	-2.36888e-10	-1.19499
234534899	chr1:234534899:C:T	3.95742e-06	-0.666623	-9.11979e-10
234535144	chr1:234535144:T:C	0.00866291	-2.36888e-10	7.02459
234535194	chr1:234535194:C:A	2.48961e-06	-2.36888e-10	-1.13009
234535219	chr1:234535219:T:C	1.3244e-05	-1.51846	2.05979
234535523	chr1:234535523:C:T	2.58833e-06	-2.36888e-10	-1.0912
234535544	chr1:234535544:CT:C	7.41616e-07	-1.39282	-0.948322
234535577	chr1:234535577:G:A	2.94868e-06	-2.36888e-10	-0.960856
234535765	chr1:234535765:G:A	4.31773e-06	-2.36888e-10	-0.579485
234536129	chr1:234536129:T:C	9.03003e-07	-1.30148	-0.842767
234536186	chr1:234536186:G:A	9.63623e-07	-1.28378	-0.795493
234536226	chr1:234536226:A:G	1.89826e-05	-2.36888e-10	0.901311
234536241	chr1:234536241:A:C	9.72477e-07	-1.2814	-0.788727
234536475	chr1:234536475:A:G	2.44498e-06	-2.36888e-10	-1.14818
234536523	chr1:234536523:C:CA	2.30167e-06	-2.36888e-10	-1.20858
234536566	chr1:234536566:C:T	1.79382e-06	-1.45787	-9.11979e-10
234536888	chr1:234536888:T:C	1.52132e-05	-2.36888e-10	0.67995
234537123	chr1:234537123:T:A	9.53987e-06	-2.36888e-10	0.213266
234537349	chr1:234537349:T:C	3.42375e-06	-2.36888e-10	-0.811476
234537527	chr1:234537527:A:G	8.95928e-06	-1.21458	1.36505
234537743	chr1:234537743:A:G	1.90899e-06	-2.36888e-10	-1.39564
234537755	chr1:234537755:A:G	1.9385e-06	-2.36888e-10	-1.3803
234537808	chr1:234537808:G:A	6.02444e-06	-2.36888e-10	-0.246389
234537818	chr1:234537818:G:A	2.18794e-06	-2.36888e-10	-1.25925
234537944	chr1:234537944:C:T	3.94742e-06	-2.36888e-10	-0.669151
234538218	chr1:234538218:A:T	1.7591e-06	-2.36888e-10	-1.47741
234538378	chr1:234538378:A:T	3.1913e-06	-2.36888e-10	-0.881787
234538630	chr1:234538630:A:G	1.91607e-05	0.910645	-9.11979e-10
234538637	chr1:234538637:G:A	1.62445e-06	-1.55704	-9.11979e-10
234538865	chr1:234538865:G:A	2.45483e-06	-2.36888e-10	-1.14416
234539000	chr1:234539000:G:A	1.62795e-05	-2.36888e-10	0.747691
234539053	chr1:234539053:C:T	2.21776e-06	-2.36888e-10	-1.24571
234539056	chr1:234539056:A:C	3.79198e-07	-1.51731	-1.49461
234539208	chr1:234539208:T:G	1.11926e-05	1.87575	-1.50271
234539261	chr1:234539261:G:A	3.65195e-06	-2.36888e-10	-0.746953
234539563	chr1:234539563:T:C	4.26036e-06	-1.47483	0.881968
234540168	chr1:234540168:A:T	5.11472e-06	-1.31225	0.902158
234540203	chr1:234540203:C:G	2.40575e-06	-1.16435	-9.11979e-10
234540750	chr1:234540750:A:G	2.21307e-06	-2.36888e-10	-1.24783
234540941	chr1:234540941:C:T	3.23375e-06	-2.36888e-10	-0.86857
234541522	chr1:234541522:G:C	2.34513e-06	-1.47587	0.285992
234541726	chr1:234541726:T:C	3.19528e-06	-2.36888e-10	-0.88054
234541805	chr1:234541805:A:G	1.36989e-06	-0.291938	-1.43555
234541984	chr1:234541984:C:A	4.48858e-06	0.969384	-1.51006
234542145	chr1:234542145:C:T	2.77943e-06	-1.4636	0.443637
234542395	chr1:234542395:G:A	5.22908e-06	-2.36888e-10	-0.387979
234542439	chr1:234542439:T:C	3.64066e-06	-2.36888e-10	-0.750048
234542616	chr1:234542616:C:T	2.98489e-06	-2.36888e-10	-0.948651
234542970	chr1:234542970:C:A	1.52438e-06	-1.64165	0.0210211
234543166	chr1:234543166:A:AT	3.48972e-06	-2.36888e-10	-0.792392
234543195	chr1:234543195:C:T	1.08096e-05	1.84746	-1.50924
234543433	chr1:234543433:G:A	3.9449e-06	0.839864	-1.50965
234543556	chr1:234543556:T:C	1.70306e-06	-1.50979	-9.11979e-10
234543746	chr1:234543746:C:T	3.9449e-06	0.840177	-1.50997
234544166	chr1:234544166:A:C	3.2993e-06	-2.36888e-10	-0.848505
234544171	chr1:234544171:T:C	2.25233e-06	-2.36888e-10	-1.23025
234544278	chr1:234544278:C:G	3.02567e-06	-2.36888e-10	-0.935083
234544319	chr1:234544319:T:C	4.03765e-06	-2.36888e-10	-0.646552
234544911	chr1:234544911:C:T	1.08195e-06	-1.55869	-0.404759
234544975	chr1:234544975:G:A	1.93576e-06	-2.36888e-10	-1.38171
234545064	chr1:234545064:C:T	1.7019e-06	-2.36888e-10	-1.51047
234545127	chr1:234545127:A:G	1.91523e-06	-1.39237	-9.11979e-10
234546047	chr1:234546047:G:A	2.39862e-06	-2.36888e-10	-1.16732
234546636	chr1:234546636:C:T	2.85834e-06	-2.36888e-10	-0.991973
234546703	chr1:234546703:A:G	2.18802e-06	-2.36888e-10	-1.25922
234547383	chr1:234547383:C:T	3.98219e-07	-1.50166	-1.46131
234547468	chr1:234547468:GT:G	1.96276e-06	-2.36888e-10	-1.36786
234547800	chr1:234547800:C:T	3.00994e-06	0.525001	-1.46529
234548040	chr1:234548040:A:C	1.79436e-06	-2.36888e-10	-1.45757
234548108	chr1:234548108:A:G	6.11847e-06	0.638906	-0.869808
234548186	chr1:234548186:C:T	1.49792e-05	-2.36888e-10	0.664446
234549038	chr1:234549038:G:A	3.51229e-06	0.66247	-1.44842
234549129	chr1:234549129:C:T	2.05013e-06	-2.36888e-10	-1.32431
234549350	chr1:234549350:T:C	1.79754e-06	-2.36888e-10	-1.4558
234549394	chr1:234549394:T:C	6.18624e-06	-2.36888e-10	-0.219887
234549895	chr1:234549895:G:A	2.99984e-06	-2.36888e-10	-0.943655
234549995	chr1:234549995:C:T	1.14635e-06	-0.461936	-1.44369
234550247	chr1:234550247:ATTGTTGGTTCTTACAAAG:A	2.14378e-06	-2.36888e-10	-1.27964
234550472	chr1:234550472:A:G	4.70699e-07	-1.29382	-1.50193
234550486	chr1:234550486:G:A	1.74637e-06	-2.36888e-10	-1.48467
234550526	chr1:234550526:A:G	4.98943e-07	-1.24886	-1.48862
234550588	chr1:234550588:G:A	6.13415e-07	-1.42279	-1.10814
234550865	chr1:234550865:C:A	3.54916e-06	-2.36888e-10	-0.775502
234550909	chr1:234550909:C:T	1.70174e-06	-2.36888e-10	-1.51056
234551179	chr1:234551179:G:A	5.8054e-07	-1.08168	-1.50433
234551538	chr1:234551538:G:A	3.93245e-07	-1.46572	-1.50981
234551562	chr1:234551562:G:A	3.94078e-07	-1.65568	-1.31774
234551576	chr1:234551576:A:G	1.70705e-06	-2.36888e-10	-1.50745
234551732	chr1:234551732:C:G	2.42723e-06	-2.36888e-10	-1.15546
234552017	chr1:234552017:G:T	1.8509e-06	-2.36888e-10	-1.42654
234552139	chr1:234552139:A:T	2.26445e-06	-2.36888e-10	-1.22488
234552315	chr1:234552315:A:G	1.8504e-06	-2.36888e-10	-1.42681
234552461	chr1:234552461:G:A	3.59053e-06	-0.763913	-9.11979e-10
234552472	chr1:234552472:T:A	2.42066e-05	0.725738	0.418672
234552788	chr1:234552788:G:A	5.26083e-07	-1.18236	-1.50215
234552872	chr1:234552872:A:G	3.51281e-06	-2.36888e-10	-0.785797
234553013	chr1:234553013:G:C	2.25176e-05	-2.36888e-10	1.07208
234553142	chr1:234553142:G:A	6.29074e-05	-1.0663	3.16575
234553163	chr1:234553163:C:T	4.04506e-07	-1.46553	-1.48177
234553764	chr1:234553764:T:C	3.88033e-07	-1.50002	-1.48885
234553821	chr1:234553821:C:T	4.80944e-07	-1.30787	-1.46635
234553966	chr1:234553966:C:T	3.64501e-05	-1.6287	3.18243
234554007	chr1:234554007:G:A	4.58137e-07	-1.35136	-1.47144
234554038	chr1:234554038:G:T	7.20293e-07	-1.65081	-0.719497
234554223	chr1:234554223:C:T	1.00284e-05	-2.36888e-10	0.263207
234554243	chr1:234554243:G:T	5.20112e-06	-2.36888e-10	-0.39334
234554399	chr1:234554399:C:T	1.68343e-06	-1.52138	-9.11979e-10
234554664	chr1:234554664:C:T	8.1921e-06	-2.36888e-10	0.0609568
234554752	chr1:234554752:A:G	3.684e-06	-1.3589	0.62068
234554935	chr1:234554935:G:A	1.05711e-05	-2.36888e-10	0.315912
234555251	chr1:234555251:C:T	0.000448441	-2.36888e-10	4.06356
234555288	chr1:234555288:C:T	8.77126e-07	-1.62027	-0.553051
234555628	chr1:234555628:T:C	4.47778e-07	-1.35634	-1.48933
234555649	chr1:234555649:G:A	6.78459e-07	-1.63923	-0.790918
234555656	chr1:234555656:G:A	5.75597e-07	-1.64985	-0.944713
234555814	chr1:234555814:A:T	2.07657e-06	-2.36888e-10	-1.3115
234555946	chr1:234555946:T:TTG	4.47423e-06	-2.36888e-10	-0.543881
234555997	chr1:234555997:C:G	1.50479e-06	-1.63356	-9.11979e-10
234556367	chr1:234556367:T:C	3.22994e-06	-2.36888e-10	-0.869752
234556562	chr1:234556562:T:A	0.000428599	-2.36888e-10	4.01831
234556574	chr1:234556574:G:A	1.10195e-05	-2.36888e-10	0.357456
234556611	chr1:234556611:C:A	3.05545e-06	-2.36888e-10	-0.925287
234556688	chr1:234556688:T:C	5.35787e-06	-0.814461	0.450813
234556695	chr1:234556695:TG:T	2.98677e-06	-2.36888e-10	-0.948023
234556745	chr1:234556745:C:T	3.05211e-06	-2.36888e-10	-0.92638
234556771	chr1:234556771:G:A	3.85595e-07	-1.5072	-1.48798
234556888	chr1:234556888:C:T	9.05439e-07	-1.61549	-0.526063
234557266	chr1:234557266:G:A	2.83428e-06	-2.36888e-10	-1.00042
234557312	chr1:234557312:T:A	3.12155e-06	-2.36888e-10	-0.903883
234557575	chr1:234557575:A:G	2.38516e-05	0.702953	0.426685
234558266	chr1:234558266:A:G	2.7349e-06	-2.36888e-10	-1.03612
234558462	chr1:234558462:T:C	1.25689e-06	-0.969269	-0.844308
234558584	chr1:234558584:T:C	2.53906e-06	-2.36888e-10	-1.11042
234558585	chr1:234558585:T:G	3.10927e-06	-2.36888e-10	-0.907825
234558716	chr1:234558716:G:A	7.01608e-07	-1.64554	-0.751059
234558737	chr1:234558737:C:T	6.1515e-06	-1.37763	1.15211
234558877	chr1:234558877:A:C	0.000463993	-2.36888e-10	4.09766
234559102	chr1:234559102:G:A	1.80393e-06	-1.45225	-9.11979e-10
234559154	chr1:234559154:G:A	3.87272e-06	-2.36888e-10	-0.688258
234559183	chr1:234559183:A:G	0.000898547	-2.36888e-10	4.75856
234559477	chr1:234559477:C:T	7.55222e-06	-2.36888e-10	-0.020373
234559777	chr1:234559777:G:A	6.95944e-07	-1.64285	-0.761853
234559837	chr1:234559837:C:T	0.000504905	-2.36888e-10	4.18216
234559847	chr1:234559847:G:A	1.44038e-05	-2.36888e-10	0.625277
234560305	chr1:234560305:G:A	3.755e-07	-1.52339	-1.49833
234560431	chr1:234560431:T:A	1.37843e-05	-0.989754	1.57107
234560663	chr1:234560663:C:T	5.99052e-06	-2.36888e-10	-0.252036
234560840	chr1:234560840:G:C	2.89384e-06	-2.36888e-10	-0.97963
234561006	chr1:234561006:T:C	6.87624e-07	-0.992039	-1.42469
234561178	chr1:234561178:G:T	3.82178e-06	-2.36888e-10	-0.701497
234561182	chr1:234561182:T:C	6.50928e-07	-1.03469	-1.43688
234561251	chr1:234561251:A:G	3.1627e-06	-2.36888e-10	-0.890788
234561302	chr1:234561302:G:T	2.97945e-06	-2.36888e-10	-0.950474
234561308	chr1:234561308:T:C	3.40151e-05	-1.64886	3.13346
234561344	chr1:234561344:A:T	4.86798e-06	-2.36888e-10	-0.459536
234561359	chr1:234561359:G:A	3.3952e-05	-1.6513	3.13403
234561513	chr1:234561513:C:T	5.70806e-07	-1.64934	-0.953577
234562016	chr1:234562016:C:T	3.33188e-06	-2.36888e-10	-0.838677
234562041	chr1:234562041:C:G	2.67544e-06	-2.36888e-10	-1.0581
234562296	chr1:234562296:T:C	2.20017e-06	-2.36888e-10	-1.25368
234562601	chr1:234562601:C:T	1.81028e-06	-1.44873	-9.11979e-10
234562885	chr1:234562885:A:G	5.62993e-06	-2.36888e-10	-0.314117
234563202	chr1:234563202:G:A	2.77093e-06	-2.36888e-10	-1.02303
234563409	chr1:234563409:C:T	5.34762e-07	-1.60874	-1.0594
234563490	chr1:234563490:G:T	1.16844e-05	-1.65823	2.07427
234563539	chr1:234563539:C:T	8.05499e-06	0.0440771	-9.11979e-10
234565122	chr1:234565122:T:C	1.10118e-06	-1.61492	-0.330911
234565438	chr1:234565438:G:A	7.18658e-07	-1.62772	-0.744863
234565462	chr1:234565462:A:G	2.0624e-06	-2.36888e-10	-1.31834
234565589	chr1:234565589:T:C	3.77264e-07	-1.57666	-1.44036
234565676	chr1:234565676:G:A	0.00112914	-2.36888e-10	4.987
234565964	chr1:234565964:G:A	6.1889e-07	-1.39222	-1.12982
234566077	chr1:234566077:A:G	2.9925e-06	-2.36888e-10	-0.946103
234566114	chr1:234566114:T:C	3.83418e-07	-1.61722	-1.38363
234566161	chr1:234566161:T:C	8.26134e-07	-1.31216	-0.921048
234566164	chr1:234566164:G:A	6.55707e-07	-1.34736	-1.1169
234566568	chr1:234566568:T:C	6.77766e-07	-1.3301	-1.10107
234566581	chr1:234566581:G:A	6.00441e-07	-1.36621	-1.1861
234566587	chr1:234566587:C:T	6.5958e-07	-1.36429	-1.09408
234566855	chr1:234566855:G:A	4.40875e-07	-1.50768	-1.35352
234567208	chr1:234567208:A:T	5.27268e-07	-1.47889	-1.20337
234567244	chr1:234567244:G:A	8.79301e-07	-1.37611	-0.79473
234567250	chr1:234567250:G:A	8.85129e-07	-1.39541	-0.768827
234567298	chr1:234567298:C:T	7.46912e-07	-1.35543	-0.97859
234567358	chr1:234567358:T:C	3.88689e-07	-1.63931	-1.34788
234567390	chr1:234567390:A:G	2.47924e-06	-1.13426	-9.11979e-10
234567449	chr1:234567449:C:T	5.526e-06	-2.36888e-10	-0.332749
234567454	chr1:234567454:A:G	6.68625e-07	-1.39185	-1.0529
234567596	chr1:234567596:G:A	5.48894e-07	-1.15389	-1.48818
234567661	chr1:234567661:G:A	4.32487e-07	-1.51567	-1.36475
234567670	chr1:234567670:G:A	4.3492e-07	-1.50911	-1.36569
234567934	chr1:234567934:T:A	6.54522e-07	-1.31864	-1.14742
234567963	chr1:234567963:A:G	6.43152e-07	-1.38275	-1.10084
234568172	chr1:234568172:C:T	2.49698e-06	-2.36888e-10	-1.12713
234568207	chr1:234568207:T:C	6.62162e-07	-1.40025	-1.05421
234568209	chr1:234568209:A:G	6.59821e-07	-1.40542	-1.05258
234568300	chr1:234568300:T:C	9.09145e-07	-1.57556	-0.561907
234568310	chr1:234568310:G:A	4.16779e-06	-2.36888e-10	-0.614829
234568343	chr1:234568343:G:A	1.47983e-06	-1.65029	-9.11979e-10
234568538	chr1:234568538:T:G	9.18796e-07	-1.58189	-0.545014
234569558	chr1:234569558:T:C	1.73603e-06	-2.36888e-10	-1.49061
234569732	chr1:234569732:G:A	2.37618e-06	-1.17672	-9.11979e-10
234569750	chr1:234569750:C:T	2.65952e-06	-2.36888e-10	-1.06407
234569856	chr1:234569856:C:T	3.1967e-06	0.534903	-1.415
234569906	chr1:234569906:C:T	6.57235e-07	-1.55594	-0.905992
234570128	chr1:234570128:C:T	3.95515e-07	-1.47389	-1.49589
234570184	chr1:234570184:C:T	0.0144975	-2.36888e-10	7.53951
234570189	chr1:234570189:C:G	3.78491e-07	-1.51292	-1.50085
234570447	chr1:234570447:C:T	0.000123635	-2.36888e-10	2.77512
234570714	chr1:234570714:G:A	2.26899e-06	-1.28388	0.0610027
234570999	chr1:234570999:A:C	5.7298e-07	-1.4879	-1.11122
234571006	chr1:234571006:C:T	1.49787e-06	-1.63817	-9.11979e-10
234571577	chr1:234571577:A:G	2.94509e-06	-2.36888e-10	-0.962074
234571630	chr1:234571630:C:T	3.26877e-06	-1.29549	0.43769
234571814	chr1:234571814:T:C	3.12068e-06	-2.36888e-10	-0.904163
234571865	chr1:234571865:A:G	1.76251e-06	-2.36888e-10	-1.47547
234571947	chr1:234571947:C:G	1.76549e-06	-2.36888e-10	-1.47379
234572577	chr1:234572577:T:G	3.49794e-07	-1.59109	-1.50153
234572600	chr1:234572600:G:A	3.49744e-06	-2.36888e-10	-0.790183
234572733	chr1:234572733:G:T	1.92717e-06	-2.36888e-10	-1.38616
234572757	chr1:234572757:C:T	2.15578e-06	-2.36888e-10	-1.27406
234573034	chr1:234573034:A:T	2.52416e-06	-1.07019	-0.0461103
234573348	chr1:234573348:G:T	4.88495e-06	-0.456054	-9.11979e-10
234574392	chr1:234574392:T:A	2.71392e-05	-0.332651	1.59141
234574497	chr1:234574497:A:C	6.88847e-07	-1.38922	-1.02573
234574523	chr1:234574523:T:C	9.18026e-07	-0.840237	-1.28751
234574847	chr1:234574847:T:C	1.15289e-06	-1.3785	-0.521447
234575352	chr1:234575352:T:G	3.63561e-07	-1.60326	-1.45077
234575572	chr1:234575572:T:C	2.09951e-06	-1.01758	-0.282931
234575585	chr1:234575585:C:G	0.018292	-2.36888e-10	7.772
234575676	chr1:234575676:G:A	1.71146e-06	-2.36888e-10	-1.50486
234575839	chr1:234575839:G:A	3.51809e-07	-1.61645	-1.47043
234576081	chr1:234576081:G:A	1.09463e-06	-0.674665	-1.27713
234576195	chr1:234576195:G:A	7.40982e-07	-1.44163	-0.900365
234576401	chr1:234576401:C:T	1.47283e-06	-1.65503	-9.11979e-10
234576831	chr1:234576831:C:T	2.27511e-06	-1.06879	-0.151397
234576900	chr1:234576900:CT:C	1.65717e-06	-1.5371	-9.11979e-10
234576965	chr1:234576965:TTTTTATTTC:T	0.000256732	-2.36888e-10	3.50582
234576983	chr1:234576983:T:C	0.000270003	-2.36888e-10	3.55622
234577002	chr1:234577002:T:A	3.30304e-07	-1.65478	-1.49518
234577046	chr1:234577046:T:C	8.66623e-07	-1.0507	-1.13467
234577145	chr1:234577145:C:A	3.77244e-06	-2.36888e-10	-0.714491
234577149	chr1:234577149:T:A	3.96036e-06	-2.36888e-10	-0.665878
234577161	chr1:234577161:T:C	3.67732e-06	-2.36888e-10	-0.74003
234577599	chr1:234577599:AAAAAAAAAG:A	2.08348e-06	-1.23413	-0.074047
234577904	chr1:234577904:T:C	2.49763e-06	-1.62355	0.496685
234577913	chr1:234577913:G:A	0.000145975	-1.0758	4.01702
234578600	chr1:234578600:T:C	3.80352e-07	-1.54362	-1.46525
234578713	chr1:234578713:G:C	8.45709e-06	0.933718	-0.840927
234578782	chr1:234578782:G:C	1.05954e-06	-0.646819	-1.33756
234578818	chr1:234578818:T:C	1.22787e-05	-0.91247	1.37812
234578905	chr1:234578905:A:C	1.64908e-06	-1.542	-9.11979e-10
234578923	chr1:234578923:C:T	5.95542e-06	0.571439	-0.829351
234578939	chr1:234578939:C:T	8.58052e-06	-2.36888e-10	0.107281
234579209	chr1:234579209:G:A	6.37289e-06	0.64707	-0.83723
234579266	chr1:234579266:GA:G	4.41068e-07	-1.45023	-1.41054
234579268	chr1:234579268:A:C	4.37135e-07	-1.44941	-1.42032
234579305	chr1:234579305:AC:A	4.47831e-07	-1.44496	-1.40059
234579390	chr1:234579390:A:G	6.25168e-06	0.645163	-0.854527
234579457	chr1:234579457:C:T	1.10779e-05	-0.855892	1.21863
234579947	chr1:234579947:C:T	9.87797e-07	-0.623777	-1.43071
234580389	chr1:234580389:A:G	3.95039e-07	-1.46946	-1.50153
234580760	chr1:234580760:T:C	3.60349e-07	-1.55787	-1.50503
234580876	chr1:234580876:C:T	7.30013e-06	0.810286	-0.864609
234581028	chr1:234581028:G:C	3.88349e-07	-1.48456	-1.5035
234581218	chr1:234581218:TG:T	2.31874e-06	-2.36888e-10	-1.20119
234581260	chr1:234581260:T:A	3.82383e-07	-1.50563	-1.49791
234582254	chr1:234582254:TGTGTGCATGC:T	3.31739e-07	-1.63549	-1.51013
234582369	chr1:234582369:A:T	9.48345e-06	-2.36888e-10	0.207334
234582437	chr1:234582437:TG:T	7.58335e-06	-0.0162588	-9.11979e-10
234583367	chr1:234583367:T:G	3.05374e-06	-2.36888e-10	-0.925847
234583939	chr1:234583939:G:A	1.6329e-05	-2.36888e-10	0.750728
234584660	chr1:234584660:T:C	3.39877e-07	-1.61866	-1.50273
234584691	chr1:234584691:T:A	3.47472e-06	-2.36888e-10	-0.796699
234585143	chr1:234585143:GGA:G	7.49506e-06	-1.17282	1.14485
234586434	chr1:234586434:C:A	2.21502e-06	-2.36888e-10	-1.24695
234587109	chr1:234587109:T:C	1.38151e-06	-1.33568	-0.383355
234587378	chr1:234587378:A:C	1.70871e-06	-2.36888e-10	-1.50647
234587544	chr1:234587544:G:T	4.59606e-06	-2.36888e-10	-0.517015
234588028	chr1:234588028:A:G	4.00794e-07	-1.45257	-1.50395
234588780	chr1:234588780:A:T	3.61045e-07	-1.64508	-1.41589
234588797	chr1:234588797:C:T	1.98147e-06	-2.36888e-10	-1.35838
234588945	chr1:234588945:A:G	1.70344e-06	-2.36888e-10	-1.50956
234589354	chr1:234589354:G:C	5.35262e-07	-1.57673	-1.09048
234589389	chr1:234589389:C:T	3.09861e-06	-1.63102	0.719763
234589607	chr1:234589607:T:A	4.2483e-06	-2.36888e-10	-0.595696
234589752	chr1:234589752:G:A	1.99972e-06	-2.36888e-10	-1.34921
234590032	chr1:234590032:C:T	6.87104e-07	-0.945293	-1.47219
234590162	chr1:234590162:TCAACATAGTGAAGGTA:T	9.60536e-05	-2.36888e-10	2.52269
234591530	chr1:234591530:C:T	2.11134e-06	-2.36888e-10	-1.29489
234591926	chr1:234591926:A:T	1.70166e-06	-2.36888e-10	-1.51061
234591995	chr1:234591995:AT:A	5.00615e-06	-2.36888e-10	-0.431546
234592362	chr1:234592362:C:T	6.37636e-05	1.05751	1.05546
234592452	chr1:234592452:A:G	0.000119694	-1.5315	4.27422
234592501	chr1:234592501:G:GAACAGAGC	9.97556e-05	-2.36888e-10	2.56051
234592530	chr1:234592530:C:T	8.66213e-07	-0.902291	-1.28355
234592891	chr1:234592891:CA:C	1.77165e-06	-2.36888e-10	-1.4703
234592941	chr1:234592941:T:C	5.7179e-07	-1.64877	-0.952431
234593196	chr1:234593196:T:C	3.69141e-07	-1.61758	-1.42121
234593458	chr1:234593458:T:C	4.16928e-05	-0.49667	2.18478
234593487	chr1:234593487:G:A	1.83264e-06	-2.36888e-10	-1.43646
234593671	chr1:234593671:T:C	1.26926e-06	-1.19878	-0.604996
234593897	chr1:234593897:T:C	4.14954e-07	-1.60294	-1.31887
234594404	chr1:234594404:C:T	7.68953e-07	-0.813428	-1.49151
234594486	chr1:234594486:T:C	0.000105256	-2.36888e-10	2.61419
234594546	chr1:234594546:A:G	2.0028e-06	-2.36888e-10	-1.34767
234594573	chr1:234594573:C:T	2.23081e-06	0.0537121	-1.29356
234594843	chr1:234594843:T:C	1.59084e-06	-1.57795	-9.11979e-10
234594951	chr1:234594951:C:T	1.08899e-06	-1.22592	-0.731048
234594997	chr1:234594997:G:A	8.41095e-06	-2.36888e-10	0.0873202
234595102	chr1:234595102:C:T	7.83692e-07	-1.65822	-0.627738
234595209	chr1:234595209:G:A	0.000277313	-1.63004	5.21297
234595303	chr1:234595303:C:G	0.000116743	-2.36888e-10	2.71776
234595322	chr1:234595322:G:A	4.09244e-06	-1.00612	0.373045
234595329	chr1:234595329:T:C	3.32774e-06	0.0984598	-0.938382
234595563	chr1:234595563:T:C	4.9291e-06	-2.36888e-10	-0.447057
234595790	chr1:234595790:G:A	2.37761e-06	-2.36888e-10	-1.17612
234596243	chr1:234596243:G:A	6.81955e-06	0.74918	-0.871601
234596276	chr1:234596276:G:A	2.10604e-06	-2.36888e-10	-1.29741
234596368	chr1:234596368:C:T	2.66266e-06	-2.36888e-10	-1.06289
234596664	chr1:234596664:T:C	0.000710357	-1.63107	6.15463
234596961	chr1:234596961:A:C	5.72028e-06	0.615395	-0.913592
234597146	chr1:234597146:A:C	7.77253e-07	-0.799037	-1.49517
234597469	chr1:234597469:A:G	7.67883e-07	-0.809517	-1.49682
234597502	chr1:234597502:G:A	2.10569e-06	-2.36888e-10	-1.29757
234597599	chr1:234597599:G:C	2.10368e-06	-2.36888e-10	-1.29852
234597636	chr1:234597636:G:T	1.75344e-06	-1.48064	-9.11979e-10
234597651	chr1:234597651:A:G	7.44582e-07	-0.842119	-1.49503
234598520	chr1:234598520:G:A	2.02981e-06	-2.36888e-10	-1.33427
234598544	chr1:234598544:A:T	2.33154e-06	-0.364563	-0.831124
234598909	chr1:234598909:T:C	3.46976e-07	-1.63867	-1.46205
234599210	chr1:234599210:C:T	0.000106953	-0.233898	2.86408
234599393	chr1:234599393:T:C	1.83077e-06	-2.36888e-10	-1.43748
234599617	chr1:234599617:T:A	1.65677e-06	-1.53734	-9.11979e-10
234599867	chr1:234599867:G:T	0.0145276	-2.36888e-10	7.54159
234600422	chr1:234600422:C:G	1.80119e-06	-1.45377	-9.11979e-10
234601182	chr1:234601182:A:C	8.96166e-07	-1.64336	-0.508488
234601395	chr1:234601395:C:T	8.03801e-06	0.706664	-0.664696
234601476	chr1:234601476:A:G	1.09086e-06	-0.444637	-1.51061
234602137	chr1:234602137:AAAAG:A	8.74172e-07	-0.668265	-1.50843
234602243	chr1:234602243:T:C	0.000174051	1.53249	1.58465
234602592	chr1:234602592:G:A	2.61488e-06	-1.58624	0.505241
234602604	chr1:234602604:T:C	4.37573e-06	-2.36888e-10	-0.566141
234602674	chr1:234602674:T:C	3.32114e-06	0.582945	-1.42485
234602690	chr1:234602690:CA:C	1.75425e-06	-2.36888e-10	-1.48017
234603129	chr1:234603129:A:G	5.54449e-06	0.0577221	-0.387132
234603588	chr1:234603588:T:C	1.79231e-06	-2.36888e-10	-1.45871
234603593	chr1:234603593:G:C	1.84473e-06	-2.36888e-10	-1.42988
234603820	chr1:234603820:T:C	8.41673e-06	0.0880068	-9.11979e-10
234604395	chr1:234604395:G:A	1.51513e-06	-1.59613	-0.0305852
234605134	chr1:234605134:C:T	0.00018726	4.69007	-1.49979
234606658	chr1:234606658:C:T	1.71786e-06	-2.36888e-10	-1.50114
234607491	chr1:234607491:G:A	0.000325499	1.98744	1.7557
234607746	chr1:234607746:C:T	4.14701e-06	0.237676	-0.857503
234607782	chr1:234607782:G:A	3.84931e-06	0.185698	-0.880017
234608422	chr1:234608422:C:T	2.01173e-06	-2.36888e-10	-1.34322
234608667	chr1:234608667:C:A	3.00675e-05	1.92529	-0.564063
234609263	chr1:234609263:A:G	1.86137e-06	-1.626	0.205099
234610310	chr1:234610310:C:T	1.73194e-06	-2.36888e-10	-1.49297
234610339	chr1:234610339:C:G	1.80854e-06	-2.36888e-10	-1.44969
234610707	chr1:234610707:G:A	1.71113e-06	-2.36888e-10	-1.50506
234610713	chr1:234610713:CTG:C	2.92423e-06	-0.969182	-9.11979e-10
234610845	chr1:234610845:C:T	2.0056e-06	-2.36888e-10	-1.34627
234611848	chr1:234611848:T:C	5.57671e-06	-0.323615	-9.11979e-10
234611946	chr1:234611946:C:T	4.97932e-05	2.61449	-0.748822
234612108	chr1:234612108:C:G	1.67027e-06	-1.60791	0.0786787
234612395	chr1:234612395:C:T	3.68756e-06	-0.73725	-9.11979e-10
234612456	chr1:234612456:G:A	1.78526e-06	-2.36888e-10	-1.46265
234612959	chr1:234612959:G:C	1.7403e-06	-2.36888e-10	-1.48816
234613497	chr1:234613497:G:T	1.77092e-06	-2.36888e-10	-1.47071
234613873	chr1:234613873:A:G	2.10579e-06	-2.36888e-10	-1.29752
234613939	chr1:234613939:A:G	3.82331e-06	-2.36888e-10	-0.701097
234614091	chr1:234614091:T:C	1.77049e-06	-2.36888e-10	-1.47096
234614117	chr1:234614117:G:T	5.37694e-06	-0.360095	-9.11979e-10
234614258	chr1:234614258:G:A	3.00979e-06	0.275835	-1.21618
234614391	chr1:234614391:A:G	1.77141e-06	-2.36888e-10	-1.47044
234614551	chr1:234614551:A:G	1.77039e-06	-2.36888e-10	-1.47102
234614696	chr1:234614696:G:C	1.98567e-06	-2.36888e-10	-1.35626
234614963	chr1:234614963:G:T	3.56103e-07	-1.63602	-1.43873
234615123	chr1:234615123:G:A	2.09088e-06	-2.36888e-10	-1.30463
234615171	chr1:234615171:G:C	1.82821e-06	-2.36888e-10	-1.43888
234615326	chr1:234615326:A:G	1.91753e-06	-2.36888e-10	-1.39118
234615786	chr1:234615786:C:T	2.35975e-06	-1.4048	0.221137
234615817	chr1:234615817:A:G	0.00010374	2.92156	-0.321878
234616120	chr1:234616120:C:T	9.62011e-07	-0.590356	-1.49059
234616469	chr1:234616469:C:G	9.41046e-06	-0.664808	0.864416
234616842	chr1:234616842:G:A	1.74653e-06	-1.59769	0.11311
234616860	chr1:234616860:G:A	0.000187403	3.13091	0.0601398
234617118	chr1:234617118:G:A	9.81092e-07	-0.570275	-1.49103
234617191	chr1:234617191:T:G	4.93339e-06	-0.446187	-9.11979e-10
234617385	chr1:234617385:TTGA:T	1.71292e-06	-2.36888e-10	-1.50401
234617548	chr1:234617548:C:T	8.27359e-06	0.0708541	-9.11979e-10
234617636	chr1:234617636:A:G	4.75505e-07	-1.35778	-1.42781
234617910	chr1:234617910:C:T	8.41162e-06	0.0874	-9.11979e-10
234618264	chr1:234618264:C:T	1.73449e-06	-2.36888e-10	-1.4915
234618402	chr1:234618402:A:G	9.34378e-07	-0.864128	-1.24596
234618415	chr1:234618415:G:A	1.85268e-06	-2.36888e-10	-1.42558
234618715	chr1:234618715:A:C	1.20439e-06	-0.540286	-1.31595
234618747	chr1:234618747:A:G	3.23607e-05	-2.36888e-10	1.43473
234618805	chr1:234618805:G:T	1.21381e-06	-0.466397	-1.38205
234618856	chr1:234618856:G:A	1.73441e-06	-2.36888e-10	-1.49155
234618872	chr1:234618872:G:A	1.71933e-06	-2.36888e-10	-1.50028
234619083	chr1:234619083:G:T	0.000169214	3.11557	-0.0266165
234619174	chr1:234619174:T:C	1.85967e-06	-1.60737	0.185558
234619308	chr1:234619308:G:C	4.95717e-07	-1.35366	-1.39031
234619447	chr1:234619447:G:C	3.7946e-06	-2.36888e-10	-0.708635
234619878	chr1:234619878:TA:T	1.72081e-06	-2.36888e-10	-1.49942
234619883	chr1:234619883:AG:A	1.76751e-06	-2.36888e-10	-1.47264
234620388	chr1:234620388:A:G	4.00728e-05	-2.36888e-10	1.64848
234620672	chr1:234620672:G:T	6.50239e-05	3.24796	-1.11542
234620843	chr1:234620843:C:T	0.00035889	1.00158	2.83922
234621001	chr1:234621001:A:G	1.71964e-06	-2.36888e-10	-1.5001
234622011	chr1:234622011:T:C	2.1901e-06	-1.37222	0.113954
234622435	chr1:234622435:C:T	2.05156e-06	-1.63927	0.31566
234622922	chr1:234622922:T:C	2.10931e-06	0.212847	-1.5087
234623034	chr1:234623034:C:T	2.72897e-06	-1.03829	-9.11979e-10
234623080	chr1:234623080:G:A	1.70783e-06	-2.36888e-10	-1.50699
234623158	chr1:234623158:A:G	5.2543e-05	2.3864	-0.466982
234623263	chr1:234623263:A:G	2.67807e-06	-2.36888e-10	-1.05712
234624325	chr1:234624325:T:C	1.71427e-06	-2.36888e-10	-1.50323
234624556	chr1:234624556:A:T	1.72733e-06	-2.36888e-10	-1.49564
234624771	chr1:234624771:T:C	1.67855e-05	-2.36888e-10	0.7783
234624854	chr1:234624854:T:A	0.000746575	-0.113463	4.68674
234625700	chr1:234625700:A:G	0.000111643	-0.568543	3.24164
234625827	chr1:234625827:C:A	0.000179175	3.37363	-0.227477
234625849	chr1:234625849:T:C	1.7271e-06	-2.36888e-10	-1.49577
234626328	chr1:234626328:A:G	3.60708e-06	-1.65822	0.898902
234626772	chr1:234626772:C:T	1.2466e-06	-0.337153	-1.48464
234626785	chr1:234626785:C:T	2.50986e-05	1.29141	-0.110813
234627143	chr1:234627143:T:C	2.0779e-06	-2.36888e-10	-1.31085
234627399	chr1:234627399:C:T	0.000136579	3.13296	-0.258268
234627519	chr1:234627519:A:G	0.000115524	2.96309	-0.255826
234627823	chr1:234627823:G:A	3.94127e-05	-2.36888e-10	1.63188
234627825	chr1:234627825:G:T	2.23737e-06	-2.36888e-10	-1.23691
234627872	chr1:234627872:C:T	1.73049e-06	-2.36888e-10	-1.49381
234628357	chr1:234628357:C:T	5.717e-07	-1.10905	-1.4923
234628451	chr1:234628451:T:G	2.4682e-06	-1.58333	0.444605
234628493	chr1:234628493:G:C	1.909e-06	-2.36888e-10	-1.39563
234628839	chr1:234628839:AC:A	1.71395e-05	-2.36888e-10	0.799171
234629220	chr1:234629220:G:A	1.26377e-06	-0.364394	-1.44372
234629275	chr1:234629275:T:C	2.74258e-06	-0.079564	-0.953752
234629510	chr1:234629510:G:A	1.09887e-06	-1.29768	-0.650253
234629670	chr1:234629670:A:T	5.02981e-07	-1.65787	-1.07154
234629931	chr1:234629931:T:C	2.19229e-06	-2.36888e-10	-1.25727
234630026	chr1:234630026:C:A	2.04609e-06	-2.36888e-10	-1.32628
234630243	chr1:234630243:G:A	0.00153181	1.52321	3.76879
234630270	chr1:234630270:A:G	2.39453e-05	-1.03629	2.16985
234630546	chr1:234630546:C:T	4.26048e-07	-1.65833	-1.23709
234630727	chr1:234630727:T:C	7.91339e-07	-1.65608	-0.620164
234630854	chr1:234630854:C:T	2.02424e-06	-2.36888e-10	-1.33702
234630986	chr1:234630986:C:A	3.25224e-05	0.0945052	1.34521
234631397	chr1:234631397:C:A	2.2162e-06	-2.36888e-10	-1.24642
234631495	chr1:234631495:G:C	4.14127e-07	-1.62357	-1.30022
234632166	chr1:234632166:G:T	3.8269e-05	-0.633295	2.23572
234632758	chr1:234632758:T:A	2.05057e-06	-2.36888e-10	-1.3241
234633143	chr1:234633143:T:C	1.86906e-06	-2.36888e-10	-1.41678
234633207	chr1:234633207:G:C	1.81801e-06	-2.36888e-10	-1.44447
234633258	chr1:234633258:T:C	1.83053e-06	-2.36888e-10	-1.43761
234633753	chr1:234633753:C:A	5.14922e-06	0.53954	-0.942909
234634047	chr1:234634047:C:T	3.98518e-06	-0.7459	0.0862687
234634097	chr1:234634097:A:T	2.14961e-06	-2.36888e-10	-1.27693
234634167	chr1:234634167:A:G	2.153e-06	-2.36888e-10	-1.27535
234634356	chr1:234634356:C:T	2.153e-06	-2.36888e-10	-1.27535
234634404	chr1:234634404:C:A	4.52339e-05	0.26379	1.50584
234634716	chr1:234634716:C:T	5.47927e-07	-1.62286	-1.02097
234634756	chr1:234634756:T:A	7.26201e-06	-0.182884	0.123327
234635007	chr1:234635007:T:C	4.32633e-07	-1.59463	-1.28545
234635475	chr1:234635475:G:A	2.24264e-06	-2.36888e-10	-1.23456
234635538	chr1:234635538:C:A	2.30574e-06	-2.36888e-10	-1.20681
234635964	chr1:234635964:A:C	3.67381e-05	0.0689879	1.49261
234636070	chr1:234636070:G:A	0.000220768	1.20591	2.14899
234636608	chr1:234636608:C:T	4.43089e-05	0.298314	1.45066
234636992	chr1:234636992:G:A	2.50004e-06	-0.923117	-0.202789
234637014	chr1:234637014:G:A	2.17736e-06	-2.36888e-10	-1.2641
234637373	chr1:234637373:CTAAAA:C	2.17389e-06	-2.36888e-10	-1.2657
234637595	chr1:234637595:T:C	2.16927e-06	-2.36888e-10	-1.26783
234637627	chr1:234637627:G:A	1.70482e-05	1.43594	-0.642111
234637655	chr1:234637655:G:A	1.70459e-06	-2.36888e-10	-1.50889
234637672	chr1:234637672:A:G	4.03732e-07	-1.5933	-1.35592
234637973	chr1:234637973:C:T	9.17799e-05	-2.36888e-10	2.47718
234638059	chr1:234638059:C:T	3.42793e-06	-2.36888e-10	-0.810258
234638190	chr1:234638190:C:T	1.81471e-06	-2.36888e-10	-1.44629
234638312	chr1:234638312:A:T	2.20085e-06	-2.36888e-10	-1.25337
234638354	chr1:234638354:C:T	2.17237e-06	-2.36888e-10	-1.2664
234638682	chr1:234638682:C:T	1.70698e-06	-2.36888e-10	-1.50749
234638828	chr1:234638828:G:A	1.74191e-06	-2.36888e-10	-1.48723
234639059	chr1:234639059:CT:C	1.70698e-06	-2.36888e-10	-1.50749
234639199	chr1:234639199:G:A	4.26052e-07	-1.65756	-1.23785
234639324	chr1:234639324:C:T	4.23056e-07	-1.65813	-1.24434
234639346	chr1:234639346:A:G	2.04168e-06	-1.32844	-9.11979e-10
234639481	chr1:234639481:T:G	2.39799e-06	0.31766	-1.48524
234639690	chr1:234639690:A:T	4.23711e-07	-1.65658	-1.24434
234639801	chr1:234639801:A:T	6.1615e-07	-1.49696	-1.02952
234639828	chr1:234639828:T:C	4.19734e-07	-1.46153	-1.44882
234639890	chr1:234639890:C:G	4.14225e-07	-1.65826	-1.2653
234639922	chr1:234639922:T:G	2.18434e-06	-2.36888e-10	-1.2609
234640062	chr1:234640062:A:G	2.26868e-06	-2.36888e-10	-1.22302
234640141	chr1:234640141:T:G	9.36499e-06	-1.1434	1.33816
234640252	chr1:234640252:G:A	2.66608e-06	-0.952744	-0.108863
234640346	chr1:234640346:A:G	5.3462e-05	-1.12345	3.06021
234641347	chr1:234641347:G:A	4.97682e-07	-1.54788	-1.19212
234641661	chr1:234641661:T:C	1.84766e-06	-2.36888e-10	-1.42829
234641797	chr1:234641797:G:A	1.92222e-06	-2.36888e-10	-1.38874
234641800	chr1:234641800:G:A	0.00044868	-2.36888e-10	4.0641
234642066	chr1:234642066:G:A	4.25262e-07	-1.42867	-1.46859
234642217	chr1:234642217:A:G	4.04465e-07	-1.65395	-1.29345
234643202	chr1:234643202:C:T	6.33793e-05	-0.00591972	2.11284
234643313	chr1:234643313:C:A	9.24531e-05	2.22243	0.262054
234643658	chr1:234643658:C:T	2.00719e-06	-1.08481	-0.260664
234643842	chr1:234643842:T:G	1.92135e-06	-2.36888e-10	-1.38919
234643968	chr1:234643968:A:T	2.64621e-06	-0.287621	-0.781465
234643969	chr1:234643969:G:A	2.65832e-06	-0.270128	-0.794392
234644105	chr1:234644105:A:AT	4.69557e-06	-2.36888e-10	-0.495595
234644200	chr1:234644200:A:G	1.66208e-06	-0.038282	-1.49586
234644435	chr1:234644435:G:C	2.11797e-06	-2.36888e-10	-1.29176
234644710	chr1:234644710:T:C	4.30161e-07	-1.64857	-1.23723
234645123	chr1:234645123:G:A	4.54967e-07	-1.64106	-1.18869
234645149	chr1:234645149:C:A	2.99446e-06	-2.36888e-10	-0.94545
234645158	chr1:234645158:G:A	4.196e-07	-1.53964	-1.37103
234645829	chr1:234645829:T:C	9.17374e-06	-2.36888e-10	0.174131
234645841	chr1:234645841:A:G	1.56956e-05	0.0937425	0.617425
234645963	chr1:234645963:A:G	9.6007e-05	2.24678	0.275423
234645970	chr1:234645970:G:A	6.23097e-07	-1.58775	-0.92752
234646163	chr1:234646163:T:C	1.4842e-06	-0.138061	-1.50927
234646302	chr1:234646302:T:A	0.000109931	0.0678743	2.58976
234646348	chr1:234646348:G:C	4.01133e-07	-1.65515	-1.30052
234646428	chr1:234646428:G:A	3.98366e-07	-1.55513	-1.40747
234646484	chr1:234646484:T:C	0.000148269	0.110984	2.84583
234646703	chr1:234646703:A:G	1.61026e-06	-0.0808916	-1.48492
234646865	chr1:234646865:T:C	1.51283e-06	-0.631652	-0.996577
234647014	chr1:234647014:A:G	2.02906e-06	-1.03858	-0.29606
234647212	chr1:234647212:C:T	1.74078e-06	-2.36888e-10	-1.48788
234647545	chr1:234647545:C:G	1.48062e-05	0.0471027	0.605731
234647557	chr1:234647557:A:G	2.22966e-05	-1.265	2.32722
234648122	chr1:234648122:AG:A	3.03395e-06	-2.36888e-10	-0.932347
234649373	chr1:234649373:G:A	1.50681e-06	-1.63222	-9.11979e-10
234649525	chr1:234649525:A:G	4.93204e-07	-1.60038	-1.14867
234650167	chr1:234650167:G:A	1.26588e-06	-1.60419	-0.202262
234650319	chr1:234650319:C:A	1.58042e-06	-1.63706	0.0525303
234650680	chr1:234650680:G:A	2.28159e-06	-2.36888e-10	-1.21734
234650844	chr1:234650844:T:G	1.55022e-05	1.03119	-0.332426
234651085	chr1:234651085:TATTTTTGCCAATTAGGTGAACACTTTATA:T	6.21975e-05	2.67857	-0.590469
234651241	chr1:234651241:C:T	0.000302552	-2.36888e-10	3.67004
234651664	chr1:234651664:C:T	4.1999e-07	-1.53016	-1.37958
234652254	chr1:234652254:C:T	4.1341e-07	-1.65347	-1.27206
234652267	chr1:234652267:G:A	3.83205e-06	0.789358	-1.48817
234652357	chr1:234652357:C:T	2.51592e-06	-1.11958	-9.11979e-10
234652633	chr1:234652633:G:A	1.68532e-05	-2.36888e-10	0.782325
234652807	chr1:234652807:T:C	3.70478e-06	0.718325	-1.45092
234652837	chr1:234652837:G:A	4.14568e-07	-1.65454	-1.26819
234653368	chr1:234653368:G:A	7.30093e-05	3.35484	-1.10647
234653430	chr1:234653430:G:A	2.11817e-06	-2.36888e-10	-1.29166
234653845	chr1:234653845:T:C	1.64069e-05	0.492864	0.262622
234654032	chr1:234654032:G:A	2.1186e-06	-2.36888e-10	-1.29146
234654055	chr1:234654055:C:T	9.73353e-05	3.53084	-0.994892
234654208	chr1:234654208:A:T	5.04052e-07	-1.585	-1.14229
234654267	chr1:234654267:C:T	1.70494e-06	-2.36888e-10	-1.50868
234654409	chr1:234654409:A:G	6.8726e-05	0.975727	1.21219
234654550	chr1:234654550:A:G	1.58673e-06	-1.58054	-9.11979e-10
234654754	chr1:234654754:G:T	5.04553e-07	-1.54153	-1.18477
234655020	chr1:234655020:G:A	5.65185e-06	-0.310231	-9.11979e-10
234655690	chr1:234655690:G:A	2.17823e-05	0.0203382	1.01855
234655975	chr1:234655975:T:C	4.45765e-06	0.907639	-1.45523
234656122	chr1:234656122:G:C	2.01516e-05	-0.0125754	0.973643
234656147	chr1:234656147:A:T	3.28567e-06	-2.36888e-10	-0.852644
234656219	chr1:234656219:G:A	1.95172e-05	-0.0449339	0.974018
234656329	chr1:234656329:G:T	1.70312e-06	-2.36888e-10	-1.50975
234656480	chr1:234656480:A:G	2.43462e-05	-0.173794	1.32396
234656574	chr1:234656574:G:A	1.53178e-06	-1.61578	-9.11979e-10
234656675	chr1:234656675:T:G	2.7094e-06	-0.912665	-0.132823
234656778	chr1:234656778:G:A	1.02549e-06	-0.509117	-1.50793
234657396	chr1:234657396:A:G	1.70252e-06	-2.36888e-10	-1.5101
234657633	chr1:234657633:G:A	3.14768e-06	-2.36888e-10	-0.895549
234658213	chr1:234658213:T:C	3.76824e-06	-0.0169993	-0.698606
234658409	chr1:234658409:G:A	1.50854e-06	-1.63107	-9.11979e-10
234658679	chr1:234658679:C:T	2.05105e-06	-2.36888e-10	-1.32386
234660117	chr1:234660117:C:A	2.84159e-06	0.459495	-1.45734
234660586	chr1:234660586:T:C	1.48501e-06	-1.6468	-9.11979e-10
234660689	chr1:234660689:G:A	2.40965e-05	1.38269	-0.242842
234661256	chr1:234661256:G:A	2.25539e-05	1.51645	-0.442752
234661360	chr1:234661360:G:A	2.43835e-06	-2.36888e-10	-1.15089
234661409	chr1:234661409:C:T	3.59138e-06	-2.36888e-10	-0.763678
234661410	chr1:234661410:C:T	3.59138e-06	-2.36888e-10	-0.763678
234661497	chr1:234661497:C:T	1.78051e-06	-2.36888e-10	-1.46532
234661735	chr1:234661735:G:T	5.29413e-07	-1.55557	-1.12263
234662348	chr1:234662348:C:T	2.03772e-05	1.44947	-0.47727
234662456	chr1:234662456:A:G	1.89152e-06	-2.36888e-10	-1.40484
234662686	chr1:234662686:A:C	2.95336e-06	-0.95927	-9.11979e-10
234662926	chr1:234662926:C:T	4.0625e-07	-1.52663	-1.41637
234663471	chr1:234663471:T:TC	5.34712e-06	0.344713	-0.710369
234663550	chr1:234663550:C:T	4.6723e-07	-1.59984	-1.2033
234663702	chr1:234663702:C:T	2.12943e-06	-2.36888e-10	-1.28636
234664041	chr1:234664041:A:G	4.54512e-07	-1.63035	-1.20039
234664377	chr1:234664377:G:A	2.10455e-06	-1.54086	0.242751
234664415	chr1:234664415:G:A	2.02385e-06	-2.36888e-10	-1.33721
234664590	chr1:234664590:A:G	1.04873e-05	1.23134	-0.923388
234664906	chr1:234664906:G:A	4.00375e-07	-1.56552	-1.39204
234664991	chr1:234664991:C:A	4.34664e-07	-1.5747	-1.30069
234665430	chr1:234665430:C:CT	2.16025e-06	-0.254057	-1.01793
234665663	chr1:234665663:C:T	3.71559e-07	-1.57396	-1.45831
234665848	chr1:234665848:C:T	2.7465e-06	-0.802924	-0.228962
234665905	chr1:234665905:C:A	4.2167e-07	-1.608	-1.29775
234666149	chr1:234666149:G:A	2.42932e-06	-2.36888e-10	-1.1546
234666401	chr1:234666401:C:T	1.58997e-06	-1.5785	-9.11979e-10
234666521	chr1:234666521:A:G	5.13973e-06	0.854205	-1.25942
234666542	chr1:234666542:G:A	5.83517e-06	-2.36888e-10	-0.27831
234666662	chr1:234666662:C:T	7.09102e-06	1.02848	-1.11187
234666725	chr1:234666725:C:T	7.59584e-07	-1.5557	-0.761499
234666879	chr1:234666879:T:G	1.83359e-06	-2.36888e-10	-1.43594
234666883	chr1:234666883:C:T	1.81107e-06	-2.36888e-10	-1.4483
234666895	chr1:234666895:C:T	5.03211e-06	0.509227	-0.935602
234667534	chr1:234667534:G:T	2.50607e-06	-2.36888e-10	-1.1235
234667873	chr1:234667873:T:C	4.79298e-06	0.800664	-1.27572
234668014	chr1:234668014:A:C	2.41376e-06	-2.36888e-10	-1.16103
234668180	chr1:234668180:G:A	1.9033e-06	-2.36888e-10	-1.39863
234668219	chr1:234668219:T:C	5.56818e-06	0.617726	-0.942871
234668478	chr1:234668478:GT:G	3.1051e-06	-0.909167	-9.11979e-10
234668508	chr1:234668508:A:C	6.35521e-06	0.509488	-0.702427
234668661	chr1:234668661:T:C	7.26717e-07	-1.55093	-0.810502
234668863	chr1:234668863:C:T	2.12304e-06	-1.28937	-9.11979e-10
234668933	chr1:234668933:G:A	2.53104e-06	-2.36888e-10	-1.11358
234669133	chr1:234669133:A:G	2.29853e-06	-2.36888e-10	-1.20994
234669205	chr1:234669205:T:C	2.29588e-06	-2.36888e-10	-1.2111
234670211	chr1:234670211:T:C	1.12324e-05	1.18923	-0.812641
234670260	chr1:234670260:C:T	4.65262e-07	-1.63329	-1.17408
234670336	chr1:234670336:G:C	1.80132e-06	-2.36888e-10	-1.4537
234670470	chr1:234670470:C:T	4.31524e-06	0.489997	-1.07006
234670474	chr1:234670474:G:A	2.05299e-06	-2.36888e-10	-1.32291
234670634	chr1:234670634:C:T	1.70271e-06	-2.36888e-10	-1.50999
234671138	chr1:234671138:G:C	2.5587e-06	-2.36888e-10	-1.10272
234671367	chr1:234671367:C:T	1.47686e-06	-1.6523	-9.11979e-10
234671712	chr1:234671712:A:C	3.65388e-06	0.543498	-1.28992
234671993	chr1:234671993:A:G	1.52015e-06	-0.284531	-1.33888
234672103	chr1:234672103:C:T	1.72787e-06	-2.36888e-10	-1.49533
234672272	chr1:234672272:C:T	3.44217e-06	0.497893	-1.304
234672526	chr1:234672526:G:A	5.07593e-06	0.859054	-1.27676
234672580	chr1:234672580:A:G	4.21853e-06	0.472959	-1.07569
234672658	chr1:234672658:G:A	5.29785e-06	-2.36888e-10	-0.374913
234673053	chr1:234673053:G:A	2.1815e-06	-2.36888e-10	-1.2622
234673150	chr1:234673150:T:A	4.25676e-07	-1.6392	-1.25709
234673366	chr1:234673366:CTG:C	2.78934e-06	-2.36888e-10	-1.01641
234673499	chr1:234673499:C:T	2.25082e-06	-2.36888e-10	-1.23092
234673847	chr1:234673847:A:G	2.49537e-06	-0.0255664	-1.10221
234673857	chr1:234673857:A:G	9.01708e-07	-1.51525	-0.630426
234674352	chr1:234674352:A:G	2.84481e-06	-2.36888e-10	-0.996719
234674579	chr1:234674579:T:G	1.74126e-06	-2.36888e-10	-1.48761
234674737	chr1:234674737:G:A	4.79184e-06	-2.36888e-10	-0.4753
234674814	chr1:234674814:G:A	9.43221e-06	-2.36888e-10	0.201916
234674858	chr1:234674858:A:G	1.75151e-06	-2.36888e-10	-1.48173
234674936	chr1:234674936:A:G	2.10818e-06	-2.36888e-10	-1.29639
234675291	chr1:234675291:CA:C	2.02306e-06	-2.36888e-10	-1.3376
234675296	chr1:234675296:T:C	2.51834e-06	-2.36888e-10	-1.11861
234675751	chr1:234675751:C:T	3.55557e-06	-2.36888e-10	-0.773699
234675776	chr1:234675776:C:T	2.7265e-06	-2.36888e-10	-1.03919
234675944	chr1:234675944:G:A	4.2904e-07	-1.58117	-1.30724
234675994	chr1:234675994:C:T	1.80595e-06	-2.36888e-10	-1.45113
234676041	chr1:234676041:G:A	6.90601e-06	-1.60799	1.49816
234676332	chr1:234676332:T:TGGTG	1.82307e-06	-2.36888e-10	-1.44169
234676571	chr1:234676571:G:T	3.65141e-06	-1.19808	0.450981
234676610	chr1:234676610:C:T	4.77265e-06	0.575663	-1.05498
234676684	chr1:234676684:T:C	4.74756e-06	0.573988	-1.05857
234676974	chr1:234676974:A:G	1.87425e-06	-2.36888e-10	-1.41401
234677021	chr1:234677021:C:T	3.41366e-06	0.188662	-1.00309
234677206	chr1:234677206:G:T	3.57442e-06	-1.15162	0.383206
234677327	chr1:234677327:A:T	1.51358e-06	-1.62774	-9.11979e-10
234677529	chr1:234677529:G:A	3.85387e-06	-2.36888e-10	-0.693136
234677610	chr1:234677610:T:A	7.26608e-07	-1.26912	-1.09247
234677639	chr1:234677639:G:T	2.01839e-06	-2.36888e-10	-1.33991
234677730	chr1:234677730:A:T	1.78108e-05	-1.55156	2.38915
234678060	chr1:234678060:G:A	1.90427e-06	-2.36888e-10	-1.39812
234678351	chr1:234678351:A:G	4.96265e-07	-1.3057	-1.43716
234678422	chr1:234678422:A:G	5.31158e-07	-1.51213	-1.16278
234678469	chr1:234678469:TA:T	2.01976e-06	-2.36888e-10	-1.33924
234678729	chr1:234678729:G:A	4.25421e-06	-2.36888e-10	-0.594305
234678824	chr1:234678824:A:G	5.18777e-07	-1.51315	-1.18535
234678848	chr1:234678848:T:C	5.52407e-07	-1.12565	-1.51004
234679249	chr1:234679249:A:G	5.72025e-06	0.133522	-0.431724
234679264	chr1:234679264:C:T	2.16749e-06	-2.36888e-10	-1.26864
234679443	chr1:234679443:A:T	9.55772e-06	0.389307	-0.174171
234679505	chr1:234679505:G:A	5.6069e-07	-1.11405	-1.50675
234679520	chr1:234679520:G:A	1.47139e-06	-1.656	-9.11979e-10
234679590	chr1:234679590:A:G	1.77107e-06	-2.36888e-10	-1.47063
234679761	chr1:234679761:A:G	3.52679e-07	-1.63266	-1.45175
234680535	chr1:234680535:AAAG:A	6.70836e-06	-2.36888e-10	-0.138859
234681008	chr1:234681008:G:A	1.74897e-06	-2.36888e-10	-1.48319
234681338	chr1:234681338:C:G	6.18897e-06	-2.36888e-10	-0.219446
234681537	chr1:234681537:C:G	1.17747e-05	1.34271	-0.918971
234681559	chr1:234681559:G:A	6.48171e-06	-2.36888e-10	-0.17323
234681583	chr1:234681583:C:T	3.90665e-07	-1.48039	-1.50172
234681665	chr1:234681665:AC:A	1.88721e-06	-2.36888e-10	-1.40712
234681871	chr1:234681871:T:C	2.64778e-06	-1.41881	0.350316
234682419	chr1:234682419:C:T	1.87453e-06	-2.36888e-10	-1.41386
234682471	chr1:234682471:G:A	3.28169e-05	1.39551	0.0532232
234682676	chr1:234682676:T:A	1.36549e-05	0.892217	-0.320331
234683006	chr1:234683006:T:C	1.81711e-06	-2.36888e-10	-1.44497
234683704	chr1:234683704:G:A	5.66045e-07	-1.11919	-1.4921
234683981	chr1:234683981:C:G	4.0799e-06	-1.21665	0.58051
234684001	chr1:234684001:C:T	1.54784e-05	2.14476	-1.44753
234684139	chr1:234684139:C:T	3.09563e-06	0.551134	-1.46335
234684269	chr1:234684269:T:C	4.06867e-07	-1.45202	-1.48946
234684585	chr1:234684585:G:A	5.18361e-06	-0.173364	-0.223349
234684673	chr1:234684673:T:C	5.18785e-06	-0.20104	-0.194854
234684751	chr1:234684751:C:G	9.11052e-06	0.30595	-0.138734
234684871	chr1:234684871:G:A	3.02908e-06	-2.36888e-10	-0.933954
234685081	chr1:234685081:G:T	4.93217e-06	-0.17801	-0.268426
234685147	chr1:234685147:AAAATT:A	6.38639e-06	0.279406	-0.46745
234685188	chr1:234685188:A:G	1.84861e-06	-2.36888e-10	-1.42778
234685520	chr1:234685520:C:A	5.13542e-06	-0.12653	-0.279523
234685751	chr1:234685751:A:G	2.20643e-06	-2.36888e-10	-1.25084
234685906	chr1:234685906:A:G	2.31939e-06	-2.36888e-10	-1.20091
234686036	chr1:234686036:A:T	5.41761e-06	-0.0347091	-0.317851
234686249	chr1:234686249:A:G	3.125e-06	-2.36888e-10	-0.902778
234686322	chr1:234686322:G:C	5.2988e-06	-0.10256	-0.272175
234686443	chr1:234686443:T:C	1.59298e-05	0.765224	-0.0392461
234686456	chr1:234686456:ACT:A	6.79258e-06	-2.36888e-10	-0.126384
234686535	chr1:234686535:T:C	2.20589e-05	1.0515	-9.11979e-10
234686691	chr1:234686691:G:C	1.34513e-05	0.649347	-0.0924839
234687167	chr1:234687167:C:A	4.25496e-06	-0.0058868	-0.588243
234687477	chr1:234687477:C:A	4.05235e-06	-0.353225	-0.289692
234688277	chr1:234688277:T:C	8.60546e-06	-2.36888e-10	0.110183
234688630	chr1:234688630:A:G	1.844e-06	-1.42591	-0.00437376
234689261	chr1:234689261:T:C	3.02248e-06	-0.936137	-9.11979e-10
234689481	chr1:234689481:A:G	7.44007e-06	-2.36888e-10	-0.035334
234689610	chr1:234689610:T:C	7.24016e-06	0.28006	-0.34263
234689746	chr1:234689746:G:C	2.4126e-06	-2.36888e-10	-1.16151
234689803	chr1:234689803:T:C	7.86632e-06	0.298597	-0.278221
234690094	chr1:234690094:C:T	1.50568e-05	0.68023	-0.0106173
234690224	chr1:234690224:G:T	7.7886e-06	0.337675	-0.327228
234690229	chr1:234690229:A:G	4.71542e-07	-1.47492	-1.31904
234690405	chr1:234690405:A:T	1.62913e-05	0.13667	0.611748
234690451	chr1:234690451:T:C	4.9326e-07	-1.42716	-1.32178
234690517	chr1:234690517:G:C	1.65629e-05	0.635621	0.129331
234690520	chr1:234690520:G:A	6.01455e-06	0.344257	-0.59229
234690869	chr1:234690869:C:T	9.4614e-07	-0.711069	-1.38651
234691228	chr1:234691228:T:A	1.00359e-05	0.658878	-0.394925
234691262	chr1:234691262:A:C	9.3384e-06	0.624498	-0.432578
234691628	chr1:234691628:T:G	3.47101e-06	-1.39393	0.596163
234692276	chr1:234692276:C:T	5.3472e-07	-1.57161	-1.09661
234692287	chr1:234692287:G:A	5.31632e-06	0.431527	-0.802961
234692553	chr1:234692553:T:C	5.06589e-06	-0.167864	-0.25182
234693322	chr1:234693322:T:C	5.14428e-07	-1.20505	-1.50186
234693342	chr1:234693342:T:A	1.23964e-06	-0.883884	-0.94351
234693362	chr1:234693362:T:C	7.33593e-06	0.34542	-0.394851
234693979	chr1:234693979:A:G	1.47094e-05	0.494631	0.151644
234694000	chr1:234694000:T:G	9.13277e-06	0.512932	-0.343277
234694089	chr1:234694089:G:A	3.91667e-06	-0.676972	-9.11979e-10
234694230	chr1:234694230:G:A	5.21088e-07	-1.55832	-1.13573
234694843	chr1:234694843:G:A	9.90221e-06	0.711542	-0.460998
234695456	chr1:234695456:T:G	1.26889e-06	-0.841141	-0.962927
234695582	chr1:234695582:C:T	1.75025e-06	-2.36888e-10	-1.48245
234695735	chr1:234695735:T:C	2.64772e-06	-0.401101	-0.667415
234695846	chr1:234695846:C:A	1.8868e-06	-2.36888e-10	-1.40733
234695933	chr1:234695933:T:C	1.85653e-06	-2.36888e-10	-1.42351
234696124	chr1:234696124:C:G	1.79118e-06	-2.36888e-10	-1.45934
234696161	chr1:234696161:G:A	1.50377e-06	-1.63424	-9.11979e-10
234696436	chr1:234696436:C:T	2.4303e-06	-2.36888e-10	-1.1542
234696452	chr1:234696452:G:A	2.0242e-06	-0.365369	-0.97167
234696604	chr1:234696604:C:A	9.64827e-06	1.19277	-0.968209
234697114	chr1:234697114:G:A	5.00234e-07	-1.27048	-1.46441
234697641	chr1:234697641:T:A	1.66625e-06	-0.765407	-0.766232
234697677	chr1:234697677:G:A	5.98633e-07	-1.55292	-1.00241
234697682	chr1:234697682:C:T	7.2748e-06	-0.184416	0.126618
234697942	chr1:234697942:T:TG	5.12543e-07	-1.23635	-1.47424
234698004	chr1:234698004:G:A	1.51302e-06	-1.6281	-9.11979e-10
234698385	chr1:234698385:A:G	8.52856e-07	-0.762635	-1.43874
234698444	chr1:234698444:G:A	2.21556e-06	-2.36888e-10	-1.24671
234698534	chr1:234698534:C:T	2.31605e-06	-0.191237	-1.01111
234698663	chr1:234698663:C:T	1.89675e-06	-2.36888e-10	-1.40207
234698771	chr1:234698771:G:A	1.484e-06	-1.64747	-9.11979e-10
234699138	chr1:234699138:T:C	2.22983e-06	-2.36888e-10	-1.24029
234699146	chr1:234699146:G:A	2.60581e-06	-2.36888e-10	-1.08447
234699426	chr1:234699426:C:T	3.16577e-06	-2.36888e-10	-0.889819
234699427	chr1:234699427:G:A	1.50849e-06	-1.6311	-9.11979e-10
234699471	chr1:234699471:G:T	6.5219e-07	-1.59115	-0.878488
234700439	chr1:234700439:C:G	2.06487e-06	-2.36888e-10	-1.31715
234700462	chr1:234700462:T:C	9.20342e-07	-0.808954	-1.31627
234701083	chr1:234701083:A:T	1.66745e-06	-1.53092	-9.11979e-10
234701254	chr1:234701254:T:G	8.65323e-07	-0.692044	-1.49482
234701474	chr1:234701474:T:C	2.17314e-06	-2.36888e-10	-1.26604
234701612	chr1:234701612:T:C	7.16481e-07	-1.4605	-0.915115
234701690	chr1:234701690:G:A	1.03164e-06	-1.64594	-0.365116
234701745	chr1:234701745:T:A	9.27582e-07	-0.633633	-1.48375
234701897	chr1:234701897:T:C	1.30561e-06	-1.53492	-0.240628
234701936	chr1:234701936:C:T	5.08421e-07	-1.25578	-1.46288
234702337	chr1:234702337:C:T	3.8332e-07	-1.50372	-1.49738
234702375	chr1:234702375:C:T	4.85974e-06	-2.36888e-10	-0.461228
234702478	chr1:234702478:G:T	1.71805e-06	-2.36888e-10	-1.50102
234702516	chr1:234702516:G:A	3.55227e-06	-0.347007	-0.427619
234702735	chr1:234702735:C:G	3.09194e-06	-0.472866	-0.44055
234702798	chr1:234702798:A:T	2.08034e-06	-1.30968	-9.11979e-10
234702818	chr1:234702818:T:C	9.12677e-07	-0.659462	-1.47413
234703068	chr1:234703068:G:A	4.79335e-06	-2.36888e-10	-0.474985
234703105	chr1:234703105:T:C	2.87023e-06	-2.36888e-10	-0.987821
234703287	chr1:234703287:C:T	2.11514e-06	-0.314522	-0.978569
234703296	chr1:234703296:C:A	5.08359e-07	-1.2687	-1.45008
234703406	chr1:234703406:G:A	2.00247e-06	-2.36888e-10	-1.34783
234703426	chr1:234703426:TA:T	4.83814e-06	-2.36888e-10	-0.465684
234703831	chr1:234703831:G:GATAGAGTGACAAGGGATCAGGA	1.85921e-06	-2.36888e-10	-1.42206
234704220	chr1:234704220:C:A	1.85429e-06	-2.36888e-10	-1.42471
234704432	chr1:234704432:AATC:A	1.11271e-05	-0.259966	0.627134
234704451	chr1:234704451:T:C	1.62853e-06	-1.55454	-9.11979e-10
234704457	chr1:234704457:C:T	1.33092e-05	1.59222	-1.04599
234704718	chr1:234704718:C:T	1.07035e-05	-2.36888e-10	0.328357
234704832	chr1:234704832:G:T	3.92694e-06	-2.36888e-10	-0.674353
234705000	chr1:234705000:A:G	4.83532e-07	-1.35981	-1.40904
234705056	chr1:234705056:A:G	0.00025202	4.54187	-1.05457
234705076	chr1:234705076:T:C	2.15292e-06	-2.36888e-10	-1.27539
234705170	chr1:234705170:C:T	3.58503e-06	-0.765447	-9.11979e-10
234705186	chr1:234705186:T:C	1.14985e-05	1.81117	-1.41117
234705703	chr1:234705703:G:T	9.95588e-06	0.822015	-0.566065
234706920	chr1:234706920:T:C	5.86523e-06	-2.36888e-10	-0.273172
234707185	chr1:234707185:A:T	5.516e-06	1.0683	-1.40286
234707429	chr1:234707429:AC:A	6.06403e-05	3.57331	-1.51056
234708078	chr1:234708078:T:C	4.21435e-06	-2.36888e-10	-0.60372
234708148	chr1:234708148:G:C	4.399e-06	-2.36888e-10	-0.560837
234708526	chr1:234708526:A:G	3.08708e-06	-2.36888e-10	-0.91499
234709006	chr1:234709006:C:G	3.22507e-06	-2.36888e-10	-0.87126
234709473	chr1:234709473:A:G	6.33234e-06	-2.36888e-10	-0.196544
234709510	chr1:234709510:T:C	3.56318e-05	2.68745	-1.15642
234709778	chr1:234709778:A:G	1.75698e-06	-2.36888e-10	-1.47862
234709988	chr1:234709988:G:A	1.71673e-06	-2.36888e-10	-1.50179
234709990	chr1:234709990:G:C	3.62964e-06	-2.36888e-10	-0.753081
234710649	chr1:234710649:A:G	4.72166e-05	2.70891	-0.896378
234711382	chr1:234711382:G:C	4.08749e-06	-2.36888e-10	-0.634283
234712039	chr1:234712039:G:A	4.63326e-05	2.92638	-1.13275
234712576	chr1:234712576:C:A	7.50585e-05	-2.36888e-10	2.27605
234712862	chr1:234712862:G:A	0.0553111	10.1057	-1.22721
234712965	chr1:234712965:G:A	0.0725269	10.1907	-1.04123
234713016	chr1:234713016:G:A	3.37877e-05	2.67036	-1.19247
234713769	chr1:234713769:T:C	1.56502e-06	-1.59432	-9.11979e-10
234713841	chr1:234713841:G:A	3.0802e-06	-2.36888e-10	-0.917218
234713929	chr1:234713929:C:T	1.46805e-06	-1.65828	-9.11979e-10
234714337	chr1:234714337:G:T	1.1289e-05	1.86535	-1.48374
234714460	chr1:234714460:A:T	4.20888e-05	2.8795	-1.18193
234714556	chr1:234714556:T:C	1.25847e-05	1.99455	-1.50428
234714627	chr1:234714627:T:C	0.000106125	3.10009	-0.477688
234714675	chr1:234714675:A:C	0.0506405	10.0125	-1.22222
234714950	chr1:234714950:C:T	4.56433e-06	-0.523942	-9.11979e-10
234715273	chr1:234715273:C:T	1.59877e-05	2.23225	-1.50264
234715369	chr1:234715369:T:C	3.02501e-06	-2.36888e-10	-0.9353
234715418	chr1:234715418:A:C	0.0584171	10.1709	-1.23778
234715437	chr1:234715437:C:A	3.13606e-06	0.609204	-1.50845
234715649	chr1:234715649:C:T	9.44287e-06	1.59199	-1.38895
234715882	chr1:234715882:T:C	1.52417e-06	-1.62076	-9.11979e-10
234716052	chr1:234716052:A:G	2.78313e-06	-2.36888e-10	-1.01864
234716348	chr1:234716348:G:T	7.99274e-06	0.0363196	-9.11979e-10
234716457	chr1:234716457:G:A	0.0471087	9.70557	-0.987573
234716538	chr1:234716538:C:G	4.85774e-06	-2.36888e-10	-0.461641
234716540	chr1:234716540:A:G	2.91662e-06	-2.36888e-10	-0.971789
234716584	chr1:234716584:C:T	1.01517e-05	1.62888	-1.35346
234716844	chr1:234716844:T:C	4.4422e-06	-2.36888e-10	-0.551064
234716872	chr1:234716872:G:A	2.90187e-05	2.83596	-1.51024
234717013	chr1:234717013:C:T	0.0994535	10.7602	-1.29494
234717521	chr1:234717521:A:C	0.0373496	9.83794	-1.35208
234717659	chr1:234717659:A:G	0.0511043	10.2028	-1.40336
234718034	chr1:234718034:A:G	5.20761e-06	-2.36888e-10	-0.392092
234718174	chr1:234718174:T:C	1.73952e-05	2.30096	-1.48698
234718521	chr1:234718521:G:T	2.61318e-05	2.71562	-1.49468
234719032	chr1:234719032:C:T	0.0701513	10.6141	-1.49793
234719097	chr1:234719097:A:G	1.09653e-05	1.8617	-1.50918
234719918	chr1:234719918:A:G	0.000121304	-2.36888e-10	2.75608
234720138	chr1:234720138:C:T	1.72954e-06	-2.36888e-10	-1.49436
234720307	chr1:234720307:G:A	0.000120982	-2.36888e-10	2.75343
234720310	chr1:234720310:A:G	3.83538e-06	-2.36888e-10	-0.697945
234720480	chr1:234720480:A:T	1.8782e-06	-2.36888e-10	-1.4119
234720643	chr1:234720643:G:A	3.64143e-05	3.06282	-1.51007
234720742	chr1:234720742:C:T	1.2661e-06	-0.358685	-1.44759
234721820	chr1:234721820:T:A	1.80082e-06	-2.36888e-10	-1.45397
234721929	chr1:234721929:T:C	0.133397	11.1253	-1.36644
234722010	chr1:234722010:G:A	6.49267e-06	-0.17154	-9.11979e-10
234722231	chr1:234722231:G:A	2.55036e-06	-2.36888e-10	-1.10598
234722314	chr1:234722314:A:G	4.15996e-06	-2.36888e-10	-0.616709
234722363	chr1:234722363:G:A	2.12805e-06	-2.36888e-10	-1.28701
234722563	chr1:234722563:G:A	2.3395e-06	-2.36888e-10	-1.19228
234722823	chr1:234722823:G:C	3.62033e-05	2.87196	-1.32503
234722850	chr1:234722850:A:T	0.220206	11.1438	-0.883688
234722861	chr1:234722861:G:A	3.03044e-06	-2.36888e-10	-0.933506
234723148	chr1:234723148:T:G	5.1797e-07	-1.29787	-1.40218
234724822	chr1:234724822:G:A	1.9442e-06	-2.36888e-10	-1.37736
234725573	chr1:234725573:C:T	3.58791e-07	-1.64194	-1.42529
234725718	chr1:234725718:C:T	1.90145e-06	-1.3996	-9.11979e-10
234726121	chr1:234726121:A:G	2.59388e-05	2.34507	-1.13155
234727428	chr1:234727428:G:A	2.76439e-06	-2.36888e-10	-1.02539
234727794	chr1:234727794:T:C	1.81062e-06	-2.36888e-10	-1.44855
234727855	chr1:234727855:G:T	0.000116021	3.98565	-1.27409
234727899	chr1:234727899:G:A	8.89217e-06	-2.36888e-10	0.142957
234728304	chr1:234728304:G:A	1.55485e-06	-1.60083	-9.11979e-10
234728467	chr1:234728467:C:T	0.000115685	4.2015	-1.49285
234728547	chr1:234728547:A:T	2.66531e-06	-2.36888e-10	-1.0619
234728627	chr1:234728627:C:T	7.62557e-05	3.54196	-1.25008
234729098	chr1:234729098:G:A	3.98333e-06	-2.36888e-10	-0.660095
234729541	chr1:234729541:G:A	7.19726e-07	-1.65818	-0.712922
234729851	chr1:234729851:TC:T	4.01103e-06	-2.36888e-10	-0.653167
234730212	chr1:234730212:C:A	4.67314e-06	-2.36888e-10	-0.500382
234730214	chr1:234730214:C:T	4.67314e-06	-2.36888e-10	-0.500382
234730777	chr1:234730777:C:T	4.33652e-06	-2.36888e-10	-0.575143
234731029	chr1:234731029:A:G	0.00046153	5.46116	-1.36883
234731465	chr1:234731465:A:C	3.84378e-06	-2.36888e-10	-0.695757
234731485	chr1:234731485:G:A	1.49613e-06	-1.63933	-9.11979e-10
234731904	chr1:234731904:A:G	0.000471592	5.45464	-1.34074
234733420	chr1:234733420:TCA:T	3.5562e-06	-2.36888e-10	-0.773522
234733887	chr1:234733887:T:A	3.13552e-06	-2.36888e-10	-0.899418
234733897	chr1:234733897:T:A	2.34011e-06	-2.36888e-10	-1.19201
234734091	chr1:234734091:T:C	1.73536e-06	-2.36888e-10	-1.491
234734396	chr1:234734396:G:A	1.22919e-05	0.46673	-9.11979e-10
234735170	chr1:234735170:C:T	1.19548e-05	0.927094	-0.488175
234736074	chr1:234736074:T:C	3.15359e-06	-2.36888e-10	-0.893673
234736265	chr1:234736265:G:A	4.48165e-07	-1.3395	-1.50531
234736393	chr1:234736393:G:GA	1.5143e-06	-1.62726	-9.11979e-10
234736697	chr1:234736697:G:A	4.36591e-05	2.35771	-0.623513
234736855	chr1:234736855:C:T	4.16673e-07	-1.52862	-1.38905
234737104	chr1:234737104:C:T	1.73435e-06	-2.36888e-10	-1.49158
234737299	chr1:234737299:G:T	1.28405e-05	1.05898	-0.548587
234737504	chr1:234737504:G:A	6.11105e-07	-1.65826	-0.876438
234738593	chr1:234738593:G:A	2.16453e-05	1.03257	-9.11979e-10
234739617	chr1:234739617:T:C	2.32262e-06	-2.36888e-10	-1.19952
234739798	chr1:234739798:G:A	5.46166e-05	3.1216	-1.16347
234739853	chr1:234739853:C:T	4.14697e-07	-1.51577	-1.40665
234739856	chr1:234739856:A:G	8.08359e-07	-0.762683	-1.49228
234739916	chr1:234739916:A:G	1.73229e-06	-2.36888e-10	-1.49277
234740052	chr1:234740052:G:A	1.73386e-06	-2.36888e-10	-1.49187
234740289	chr1:234740289:T:C	4.02086e-06	-2.36888e-10	-0.650718
234740376	chr1:234740376:G:C	6.80453e-05	3.35471	-1.17675
234740535	chr1:234740535:G:T	2.21117e-06	-2.36888e-10	-1.24869
234740687	chr1:234740687:A:G	0.000271921	4.8506	-1.2873
234740982	chr1:234740982:AAGAAAGAGAAAGAAAGAG:A	1.14855e-06	-1.65798	-0.245737
234742691	chr1:234742691:C:T	1.24758e-05	-2.36888e-10	0.481573
234742800	chr1:234742800:A:G	4.16909e-06	-2.36888e-10	-0.614517
234742968	chr1:234742968:C:T	3.49269e-07	-1.60939	-1.48474
234743385	chr1:234743385:T:C	1.66229e-06	-1.53402	-9.11979e-10
234743556	chr1:234743556:C:T	7.42807e-07	-1.14058	-1.19895
234743922	chr1:234743922:G:A	1.01481e-05	0.275075	-9.11979e-10
234744143	chr1:234744143:A:G	1.70185e-06	-2.36888e-10	-1.5105
234744351	chr1:234744351:T:G	1.06177e-06	-1.55769	-0.424593
234744811	chr1:234744811:C:T	2.42017e-06	-2.36888e-10	-1.15838
234745204	chr1:234745204:G:A	1.20451e-05	-2.36888e-10	0.44644
234745443	chr1:234745443:C:T	4.54226e-07	-1.65112	-1.18025
234745702	chr1:234745702:C:T	8.76123e-07	-1.62205	-0.552417
234745748	chr1:234745748:A:G	2.27008e-06	-1.2224	-9.11979e-10
234745756	chr1:234745756:G:C	1.77271e-06	-2.36888e-10	-1.46971
234745877	chr1:234745877:A:G	2.42672e-06	-2.36888e-10	-1.15567
234746077	chr1:234746077:C:T	2.40024e-06	-2.36888e-10	-1.16664
234746182	chr1:234746182:T:C	2.84158e-05	-2.36888e-10	1.30473
234746304	chr1:234746304:G:A	2.83791e-06	-2.36888e-10	-0.999147
234746308	chr1:234746308:T:A	5.23819e-07	-1.65793	-1.03089
234746395	chr1:234746395:T:C	1.76376e-06	-1.47477	-9.11979e-10
234746478	chr1:234746478:T:C	4.07152e-07	-1.65706	-1.28373
234747435	chr1:234747435:T:C	5.76954e-07	-1.65803	-0.934179
234748971	chr1:234748971:G:C	1.01375e-06	-1.6458	-0.382755
234748990	chr1:234748990:TAAGACTGTATACCAATTGATTCTGTTCATATGGC:T	4.16852e-07	-1.60441	-1.31283
234749473	chr1:234749473:G:A	2.42891e-06	-2.36888e-10	-1.15477
234749498	chr1:234749498:G:A	4.37377e-07	-1.63153	-1.23765
234751941	chr1:234751941:T:C	3.59038e-06	-2.36888e-10	-0.763957
234751994	chr1:234751994:T:C	3.58182e-06	-2.36888e-10	-0.766343
234752279	chr1:234752279:G:A	1.37236e-05	-2.36888e-10	0.576905
234753000	chr1:234753000:A:G	1.99989e-06	-2.36888e-10	-1.34912
234753156	chr1:234753156:C:T	4.13708e-07	-1.59815	-1.32665
234753342	chr1:234753342:A:G	4.76039e-07	-1.58468	-1.19979
234753525	chr1:234753525:A:G	1.62481e-06	-1.55682	-9.11979e-10
234753627	chr1:234753627:T:C	3.95688e-06	-2.36888e-10	-0.666758
234753876	chr1:234753876:G:A	1.72216e-06	-2.36888e-10	-1.49864
234754390	chr1:234754390:C:T	2.79478e-06	-2.36888e-10	-1.01446
234754404	chr1:234754404:G:A	4.98501e-07	-1.5251	-1.21327
234754767	chr1:234754767:G:C	5.39648e-06	-0.356467	-9.11979e-10
234754785	chr1:234754785:A:G	3.46493e-06	-2.36888e-10	-0.799523
234754970	chr1:234754970:T:C	4.78187e-07	-1.57885	-1.20112
234755090	chr1:234755090:C:T	1.7232e-06	-2.36888e-10	-1.49803
234755260	chr1:234755260:C:T	5.57194e-06	-2.36888e-10	-0.324471
234755653	chr1:234755653:A:G	1.92367e-06	-2.36888e-10	-1.38798
234755982	chr1:234755982:AAC:A	2.80865e-06	-2.36888e-10	-1.00951
234756150	chr1:234756150:C:T	1.87093e-06	-2.36888e-10	-1.41578
234756417	chr1:234756417:G:A	5.41466e-06	-2.36888e-10	-0.353103
234756663	chr1:234756663:G:A	3.2337e-06	-2.36888e-10	-0.868586
234757050	chr1:234757050:C:T	4.61672e-07	-1.58656	-1.22856
234757217	chr1:234757217:A:G	1.79604e-06	-2.36888e-10	-1.45663
234757457	chr1:234757457:C:T	1.29491e-05	-1.03819	1.55701
234757463	chr1:234757463:C:T	3.49228e-06	-1.10499	0.313327
234757673	chr1:234757673:G:A	4.14892e-07	-1.43753	-1.48442
234757705	chr1:234757705:G:A	4.14084e-07	-1.58734	-1.33656
234757792	chr1:234757792:AGTAAC:A	7.02833e-06	-2.36888e-10	-0.0922653
234757903	chr1:234757903:C:G	2.04437e-06	-2.36888e-10	-1.32712
234758496	chr1:234758496:A:G	1.53155e-06	-1.61594	-9.11979e-10
234758700	chr1:234758700:G:A	1.78761e-06	-2.36888e-10	-1.46133
234759154	chr1:234759154:G:C	2.05059e-06	-2.36888e-10	-1.32409
234759347	chr1:234759347:C:G	3.26211e-07	-1.65661	-1.50582
234759383	chr1:234759383:T:C	4.10344e-07	-1.65383	-1.27915
234760104	chr1:234760104:A:G	1.47679e-06	-1.65234	-9.11979e-10
234760662	chr1:234760662:G:A	2.62739e-06	-0.0618545	-1.01437
234760808	chr1:234760808:T:C	2.47644e-06	-2.36888e-10	-1.13539
234761198	chr1:234761198:T:G	1.57463e-06	-1.5882	-9.11979e-10
234761285	chr1:234761285:A:G	2.44536e-06	-2.36888e-10	-1.14802
234761496	chr1:234761496:G:A	3.44076e-07	-1.61305	-1.49606
234761660	chr1:234761660:T:C	5.12197e-07	-1.55729	-1.15396
234761826	chr1:234761826:G:A	1.88476e-06	-2.36888e-10	-1.40842
234761919	chr1:234761919:TTGGTC:T	1.59204e-06	-1.60816	0.0309669
234762324	chr1:234762324:C:A	3.5119e-07	-1.65642	-1.43222
234762503	chr1:234762503:C:T	1.74721e-06	-2.36888e-10	-1.48419
234762524	chr1:234762524:G:A	1.32015e-06	-1.40817	-0.356297
234763422	chr1:234763422:C:A	3.87643e-07	-1.64592	-1.34397
234763511	chr1:234763511:G:A	1.54987e-06	-1.60404	-9.11979e-10
234763741	chr1:234763741:G:A	8.5188e-07	-1.59104	-0.611486
234763963	chr1:234763963:G:A	3.63655e-07	-1.65164	-1.40212
234764346	chr1:234764346:C:T	6.93888e-07	-1.38804	-1.01962
234764721	chr1:234764721:C:A	3.61336e-07	-1.64131	-1.41885
234764925	chr1:234764925:G:A	2.31418e-06	-2.36888e-10	-1.20316
234765177	chr1:234765177:G:A	2.85939e-06	-0.991605	-9.11979e-10
234765183	chr1:234765183:C:T	2.32447e-06	-2.36888e-10	-1.19872
234765194	chr1:234765194:G:A	6.13569e-07	-1.63612	-0.894559
234765367	chr1:234765367:T:C	3.9864e-07	-1.59242	-1.36949
234765418	chr1:234765418:GT:G	6.24321e-07	-1.3036	-1.2097
234765482	chr1:234765482:C:T	1.91434e-06	-2.36888e-10	-1.39284
234765551	chr1:234765551:T:C	1.07557e-06	-1.39707	-0.572296
234765560	chr1:234765560:T:C	1.13411e-06	-1.42206	-0.494312
234765571	chr1:234765571:T:C	1.11742e-06	-1.4118	-0.519387
234765693	chr1:234765693:G:A	1.09373e-06	-1.4293	-0.523318
234765829	chr1:234765829:C:T	2.3437e-06	-2.36888e-10	-1.19048
234765999	chr1:234765999:A:G	2.52851e-06	-1.34321	0.228628
234766273	chr1:234766273:C:T	7.35314e-07	-1.63397	-0.715704
234766274	chr1:234766274:C:T	1.83912e-06	-2.36888e-10	-1.43293
234766531	chr1:234766531:T:C	2.56264e-06	-1.25082	0.14964
234766626	chr1:234766626:T:C	1.17515e-06	-1.35555	-0.525272
234766632	chr1:234766632:C:T	2.03672e-06	-2.36888e-10	-1.33087
234767189	chr1:234767189:G:A	3.24273e-06	-2.36888e-10	-0.865797
234767345	chr1:234767345:C:T	2.35558e-06	-2.36888e-10	-1.18543
234767459	chr1:234767459:C:A	5.7497e-07	-1.62224	-0.973412
234768024	chr1:234768024:G:A	1.43573e-06	-1.27071	-0.409828
234768164	chr1:234768164:G:A	7.44802e-07	-1.63117	-0.705678
234768580	chr1:234768580:A:G	2.58737e-06	-2.36888e-10	-1.09157
234768828	chr1:234768828:C:G	1.989e-06	-2.36888e-10	-1.35458
234768840	chr1:234768840:T:C	4.82858e-07	-1.49377	-1.27648
234768967	chr1:234768967:G:A	2.21189e-06	-2.36888e-10	-1.24837
234770094	chr1:234770094:A:G	1.95514e-06	-2.36888e-10	-1.37175
234770211	chr1:234770211:G:A	1.21906e-05	-2.36888e-10	0.458449
234770292	chr1:234770292:C:G	2.00309e-06	-1.34752	-9.11979e-10
234771065	chr1:234771065:T:A	6.24597e-07	-1.52959	-0.98327
234771082	chr1:234771082:C:T	4.52644e-07	-1.39985	-1.43501
234771263	chr1:234771263:G:A	1.73688e-06	-2.36888e-10	-1.49012
234771754	chr1:234771754:C:A	1.70379e-06	-2.36888e-10	-1.50936
234772000	chr1:234772000:C:A	3.8642e-06	-2.36888e-10	-0.690458
234772341	chr1:234772341:C:T	1.8638e-06	-1.6364	0.216803
234772423	chr1:234772423:C:T	6.49444e-07	-1.08245	-1.3914
234772856	chr1:234772856:A:G	4.92606e-06	-0.447674	-9.11979e-10
234773083	chr1:234773083:CCAAA:C	1.33018e-06	-0.311548	-1.44535
234773277	chr1:234773277:A:G	1.73141e-06	-2.36888e-10	-1.49328
234773402	chr1:234773402:G:A	4.27671e-06	-2.36888e-10	-0.589029
234773962	chr1:234773962:G:A	2.86841e-06	-2.36888e-10	-0.988457
234774075	chr1:234774075:C:A	1.49756e-06	-1.63837	-9.11979e-10
234774263	chr1:234774263:C:T	1.73608e-06	-2.36888e-10	-1.49058
234774276	chr1:234774276:C:T	2.79032e-06	-2.36888e-10	-1.01606
234774534	chr1:234774534:A:G	1.99098e-06	-2.36888e-10	-1.35359
234774627	chr1:234774627:C:G	1.47173e-06	-1.65577	-9.11979e-10
234774761	chr1:234774761:G:A	2.92008e-06	-2.36888e-10	-0.970604
234774800	chr1:234774800:T:G	1.70602e-06	-2.36888e-10	-1.50805
234774867	chr1:234774867:C:T	1.002e-05	-2.36888e-10	0.262371
234774874	chr1:234774874:G:GA	2.77486e-06	-2.36888e-10	-1.02161
234775468	chr1:234775468:A:G	2.77514e-06	-2.36888e-10	-1.02151
234775510	chr1:234775510:G:A	2.77486e-06	-2.36888e-10	-1.02161
234775971	chr1:234775971:A:G	1.73093e-06	-2.36888e-10	-1.49355
234775975	chr1:234775975:T:C	1.73019e-06	-2.36888e-10	-1.49398
234776318	chr1:234776318:T:C	1.86001e-06	-2.36888e-10	-1.42163
234784258	chr1:234784258:C:T	1.51363e-06	-1.6277	-9.11979e-10
234787699	chr1:234787699:G:A	3.67771e-07	-1.58375	-1.45875
234790918	chr1:234790918:A:C	2.80146e-06	-2.36888e-10	-1.01207
234794418	chr1:234794418:G:A	2.67675e-06	-2.36888e-10	-1.05761
234795828	chr1:234795828:C:T	7.70902e-07	-0.791869	-1.51054
234795864	chr1:234795864:C:T	1.52244e-06	-1.6219	-9.11979e-10
234795910	chr1:234795910:C:T	2.6649e-06	-2.36888e-10	-1.06205
234795962	chr1:234795962:C:T	4.27712e-07	-1.54642	-1.3451
234795969	chr1:234795969:C:A	9.85126e-07	-1.31784	-0.73936
234796163	chr1:234796163:G:C	1.7198e-06	-2.36888e-10	-1.50001
234796770	chr1:234796770:C:T	2.13297e-06	-2.36888e-10	-1.2847
234797575	chr1:234797575:CTAAT:C	3.32424e-06	-2.36888e-10	-0.840973
234798962	chr1:234798962:T:TA	1.80139e-06	-2.36888e-10	-1.45365
234799627	chr1:234799627:C:T	2.40854e-06	-2.36888e-10	-1.16319
234799899	chr1:234799899:T:C	2.90654e-06	-2.36888e-10	-0.975249
234799950	chr1:234799950:C:T	6.14728e-07	-1.56555	-0.963241
234800692	chr1:234800692:TG:T	1.70171e-06	-2.36888e-10	-1.51058
234801990	chr1:234801990:G:A	1.70222e-06	-2.36888e-10	-1.51028
234802638	chr1:234802638:T:C	2.30516e-06	-2.36888e-10	-1.20706
234804289	chr1:234804289:C:T	1.04979e-05	-2.36888e-10	0.308958
234804448	chr1:234804448:T:C	1.70397e-06	-2.36888e-10	-1.50925
234805310	chr1:234805310:G:A	2.38516e-06	-2.36888e-10	-1.17295
234805598	chr1:234805598:A:C	2.64684e-06	-2.36888e-10	-1.06885
234809326	chr1:234809326:G:A	1.51487e-06	-1.62688	-9.11979e-10
234809599	chr1:234809599:G:A	4.05287e-07	-1.52402	-1.42135
234809774	chr1:234809774:C:T	4.45559e-07	-1.65639	-1.19425
234811244	chr1:234811244:T:C	4.7753e-06	-2.36888e-10	-0.478757
234811340	chr1:234811340:G:A	8.8921e-07	-0.658772	-1.50086
234812413	chr1:234812413:T:C	5.53611e-07	-1.14745	-1.48606
234813156	chr1:234813156:C:T	1.47575e-06	-1.65305	-9.11979e-10
234813201	chr1:234813201:C:T	2.40591e-06	-2.36888e-10	-1.16428
234814994	chr1:234814994:T:C	1.47583e-06	-1.65299	-9.11979e-10
234815280	chr1:234815280:G:A	2.33862e-06	-2.36888e-10	-1.19265
234815781	chr1:234815781:G:A	1.4702e-06	-1.65682	-9.11979e-10
234815786	chr1:234815786:T:C	1.47027e-06	-1.65677	-9.11979e-10
234816653	chr1:234816653:G:A	1.46955e-06	-1.65725	-9.11979e-10
234816841	chr1:234816841:G:A	2.27414e-06	-2.36888e-10	-1.22061
234816893	chr1:234816893:C:T	4.95023e-07	-1.65652	-1.08885
234816894	chr1:234816894:C:T	4.53007e-07	-1.65432	-1.17974
234817109	chr1:234817109:T:A	1.48125e-06	-1.64933	-9.11979e-10
234817807	chr1:234817807:CAT:C	1.78665e-06	-2.36888e-10	-1.46187
234818128	chr1:234818128:C:CA	1.91991e-06	-2.36888e-10	-1.38994
234818838	chr1:234818838:C:T	8.51526e-06	1.29099	-1.19134
234818915	chr1:234818915:G:C	3.77206e-07	-1.53095	-1.48623
234819142	chr1:234819142:G:A	1.72298e-06	-2.36888e-10	-1.49816
234820430	chr1:234820430:T:C	6.06085e-07	-1.09021	-1.45273
234820459	chr1:234820459:G:A	1.85985e-06	-2.36888e-10	-1.42172
234820508	chr1:234820508:C:G	1.80755e-06	-2.36888e-10	-1.45024
234820595	chr1:234820595:A:G	3.30483e-07	-1.64683	-1.50258
234821304	chr1:234821304:T:G	2.39549e-06	-2.36888e-10	-1.16863
234821395	chr1:234821395:G:A	1.8344e-06	-2.36888e-10	-1.4355
234821469	chr1:234821469:G:C	2.71313e-05	-2.36888e-10	1.25848
234821954	chr1:234821954:T:A	4.42304e-07	-1.57149	-1.28649
234823237	chr1:234823237:C:CA	1.72366e-06	-2.36888e-10	-1.49776
234823352	chr1:234823352:T:A	1.81814e-06	-2.36888e-10	-1.4444
234823356	chr1:234823356:C:T	1.72564e-06	-2.36888e-10	-1.49661
234823424	chr1:234823424:C:T	6.9271e-06	-0.106773	-9.11979e-10
234823497	chr1:234823497:T:A	3.43591e-07	-1.6208	-1.48972
234824663	chr1:234824663:C:T	1.71874e-06	-2.36888e-10	-1.50062
234824671	chr1:234824671:G:A	1.59307e-06	-1.57655	-9.11979e-10
234824742	chr1:234824742:C:T	5.42917e-07	-1.14487	-1.50815
234825293	chr1:234825293:C:T	1.7375e-06	-2.36888e-10	-1.48976
234825301	chr1:234825301:C:A	1.75353e-06	-2.36888e-10	-1.48058
234825468	chr1:234825468:G:C	1.81643e-06	-2.36888e-10	-1.44534
234826272	chr1:234826272:T:C	5.35193e-07	-1.1576	-1.50974
234826306	chr1:234826306:C:G	1.85745e-06	-1.42301	-9.11979e-10
234826334	chr1:234826334:T:C	8.81392e-07	-0.669805	-1.49866
234826370	chr1:234826370:C:T	4.53521e-06	-2.36888e-10	-0.530342
234826782	chr1:234826782:A:C	5.9012e-07	-1.0659	-1.50375
234826886	chr1:234826886:T:C	4.21454e-07	-1.40586	-1.5004
234827592	chr1:234827592:A:G	1.82975e-06	-2.36888e-10	-1.43804
234827660	chr1:234827660:G:A	1.89305e-05	-2.36888e-10	0.898558
234827679	chr1:234827679:G:A	1.82975e-06	-2.36888e-10	-1.43804
234827906	chr1:234827906:C:T	4.68934e-07	-1.30143	-1.49807
234828221	chr1:234828221:T:C	8.73679e-07	-0.667428	-1.50983
234828299	chr1:234828299:T:G	1.71802e-06	-2.36888e-10	-1.50104
234828321	chr1:234828321:G:A	4.85147e-06	-2.36888e-10	-0.462933
234828687	chr1:234828687:C:G	7.99425e-07	-0.759406	-1.50667
234828739	chr1:234828739:GC:G	6.06663e-06	-2.36888e-10	-0.239411
234828741	chr1:234828741:T:G	6.06663e-06	-2.36888e-10	-0.239411
234828866	chr1:234828866:AAAAT:A	6.42521e-06	-2.36888e-10	-0.181984
234828964	chr1:234828964:C:T	1.82322e-06	-2.36888e-10	-1.44161
234829265	chr1:234829265:G:A	4.43068e-07	-1.38983	-1.46642
234829549	chr1:234829549:T:A	5.81058e-06	-2.36888e-10	-0.282534
234830017	chr1:234830017:T:G	1.78168e-06	-2.36888e-10	-1.46466
234830341	chr1:234830341:A:T	4.12919e-07	-1.57942	-1.3473
234830360	chr1:234830360:A:C	4.22778e-07	-1.42287	-1.48025
234830366	chr1:234830366:A:T	1.6109e-06	-1.56542	-9.11979e-10
234830530	chr1:234830530:A:C	3.90145e-07	-1.51755	-1.4659
234830751	chr1:234830751:A:G	2.34208e-05	2.10695	-0.99554
234830975	chr1:234830975:G:A	5.97275e-06	-2.36888e-10	-0.255007
234831199	chr1:234831199:A:G	4.1652e-06	-2.36888e-10	-0.615451
234831462	chr1:234831462:C:T	1.88128e-06	-2.36888e-10	-1.41026
234831492	chr1:234831492:G:A	1.79637e-06	-2.36888e-10	-1.45645
234831501	chr1:234831501:A:G	1.71342e-06	-2.36888e-10	-1.50373
234831672	chr1:234831672:A:C	4.66052e-07	-1.61715	-1.18852
234831894	chr1:234831894:A:C	1.95373e-06	-2.36888e-10	-1.37247
234832204	chr1:234832204:A:G	4.93704e-07	-1.30031	-1.44772
234832449	chr1:234832449:C:G	2.58225e-05	-2.36888e-10	1.20903
234832610	chr1:234832610:C:T	5.81058e-06	-2.36888e-10	-0.282534
234832854	chr1:234832854:A:G	3.98307e-06	-2.36888e-10	-0.660162
234832911	chr1:234832911:A:T	4.51466e-07	-1.39187	-1.4456
234834282	chr1:234834282:C:T	4.17186e-06	-2.36888e-10	-0.613851
234834316	chr1:234834316:G:T	4.1652e-06	-2.36888e-10	-0.615451
234834388	chr1:234834388:C:T	5.83015e-06	-2.36888e-10	-0.279171
234834436	chr1:234834436:C:T	4.18066e-06	-2.36888e-10	-0.611746
234834554	chr1:234834554:T:TC	5.72077e-07	-1.19924	-1.40146
234834694	chr1:234834694:C:T	2.03192e-06	-2.36888e-10	-1.33323
234834832	chr1:234834832:T:C	4.1652e-06	-2.36888e-10	-0.615451
234834883	chr1:234834883:T:C	4.02752e-06	-2.36888e-10	-0.649063
234836107	chr1:234836107:T:G	4.60903e-07	-1.30627	-1.51051
234836805	chr1:234836805:G:A	4.58019e-07	-1.31248	-1.51058
234836844	chr1:234836844:C:T	3.8638e-06	-0.690564	-9.11979e-10
234837185	chr1:234837185:G:A	5.22406e-06	-2.36888e-10	-0.38894
234837574	chr1:234837574:T:C	4.1652e-06	-2.36888e-10	-0.615451
234837576	chr1:234837576:A:G	4.11028e-07	-1.42157	-1.50974
234837672	chr1:234837672:T:G	4.1652e-06	-2.36888e-10	-0.615451
234839016	chr1:234839016:C:T	4.17117e-06	-2.36888e-10	-0.614017
234839032	chr1:234839032:A:G	5.57828e-07	-1.11798	-1.50794
234839306	chr1:234839306:A:G	6.26294e-06	-2.36888e-10	-0.207564
234839814	chr1:234839814:T:C	5.07154e-07	-1.33461	-1.38654
234839820	chr1:234839820:T:C	2.19331e-06	-2.36888e-10	-1.2568
234839978	chr1:234839978:C:G	4.54114e-07	-1.32298	-1.50864
234840325	chr1:234840325:T:G	5.01815e-07	-1.27678	-1.45496
234840459	chr1:234840459:A:G	1.73467e-06	-2.36888e-10	-1.4914
234840633	chr1:234840633:G:A	5.26479e-07	-1.30836	-1.3754
234840848	chr1:234840848:G:A	4.27288e-07	-1.38622	-1.50629
234841007	chr1:234841007:C:T	2.71161e-06	-1.04467	-9.11979e-10
234841051	chr1:234841051:C:T	2.07795e-06	-2.36888e-10	-1.31083
234841115	chr1:234841115:C:T	4.47939e-07	-1.40046	-1.44485
234841347	chr1:234841347:G:A	1.46828e-06	-1.65812	-9.11979e-10
234841433	chr1:234841433:C:T	5.2551e-06	-2.36888e-10	-0.383014
234841483	chr1:234841483:A:G	7.39881e-07	-0.870651	-1.47283
234841522	chr1:234841522:T:C	1.61387e-06	-1.56358	-9.11979e-10
234841801	chr1:234841801:G:A	2.67528e-06	-2.36888e-10	-1.05816
234841815	chr1:234841815:T:C	1.99623e-06	-2.36888e-10	-1.35095
234842582	chr1:234842582:T:C	5.18559e-07	-1.18836	-1.51055
234842643	chr1:234842643:G:A	5.63485e-06	-2.36888e-10	-0.313244
234842707	chr1:234842707:C:T	1.71138e-06	-2.36888e-10	-1.50491
234843606	chr1:234843606:T:C	5.31887e-07	-1.17508	-1.49846
234843790	chr1:234843790:G:A	1.74261e-06	-2.36888e-10	-1.48683
234844040	chr1:234844040:G:A	1.48284e-06	-1.64826	-9.11979e-10
234844750	chr1:234844750:G:A	1.81166e-06	-2.36888e-10	-1.44797
234844788	chr1:234844788:A:G	1.10096e-05	-2.36888e-10	0.356553
234845191	chr1:234845191:G:T	1.86051e-06	-2.36888e-10	-1.42136
234845303	chr1:234845303:G:C	9.62246e-07	-0.689649	-1.39105
234845390	chr1:234845390:G:A	3.80717e-07	-1.62707	-1.38085
234845504	chr1:234845504:T:G	7.57536e-05	-2.36888e-10	2.28527
234845818	chr1:234845818:T:C	5.05502e-07	-1.21759	-1.50682
234845959	chr1:234845959:A:G	1.85033e-06	-2.36888e-10	-1.42685
234845995	chr1:234845995:C:A	5.50604e-07	-1.2568	-1.38215
234846073	chr1:234846073:C:T	1.85734e-06	-2.36888e-10	-1.42307
234846674	chr1:234846674:G:A	0.00243557	3.14104	2.61468
234847124	chr1:234847124:T:C	1.89117e-06	-2.36888e-10	-1.40502
234847208	chr1:234847208:C:T	6.08093e-06	-2.36888e-10	-0.237056
234847296	chr1:234847296:G:T	5.57179e-07	-1.2765	-1.35059
234847299	chr1:234847299:T:A	5.2551e-06	-2.36888e-10	-0.383014
234847368	chr1:234847368:CT:C	1.87506e-06	-2.36888e-10	-1.41357
234847370	chr1:234847370:G:A	1.87506e-06	-2.36888e-10	-1.41357
234847620	chr1:234847620:G:A	1.59302e-06	-1.57658	-9.11979e-10
234847683	chr1:234847683:T:G	1.80313e-06	-2.36888e-10	-1.45269
234848422	chr1:234848422:C:T	1.49887e-06	-1.6375	-9.11979e-10
234849174	chr1:234849174:G:A	1.85275e-06	-2.36888e-10	-1.42554
234849175	chr1:234849175:C:T	4.86763e-07	-1.6429	-1.11929
234849241	chr1:234849241:G:A	5.4738e-07	-1.13439	-1.51043
234849416	chr1:234849416:C:T	1.22621e-06	-0.330381	-1.50791
234849421	chr1:234849421:C:T	8.60649e-06	-2.36888e-10	0.110303
234850145	chr1:234850145:C:T	1.80256e-06	-2.36888e-10	-1.45301
234851938	chr1:234851938:G:A	4.75618e-07	-1.44349	-1.34186
234851959	chr1:234851959:G:T	4.93279e-07	-1.25152	-1.49737
234851982	chr1:234851982:A:G	3.94824e-06	-2.36888e-10	-0.668945
234852475	chr1:234852475:C:G	6.25257e-07	-1.32857	-1.18324
234852790	chr1:234852790:G:A	5.72306e-07	-1.25476	-1.34553
234853057	chr1:234853057:A:G	0.00207335	3.09719	2.49752
234853150	chr1:234853150:G:A	1.62344e-06	-1.55767	-9.11979e-10
234853221	chr1:234853221:A:G	5.51884e-07	-1.26713	-1.3695
234853371	chr1:234853371:G:A	1.84135e-06	-2.36888e-10	-1.43172
234853427	chr1:234853427:A:G	5.38795e-07	-1.29128	-1.36936
234853622	chr1:234853622:G:GTC	9.80481e-07	-0.55703	-1.5049
234853734	chr1:234853734:A:G	1.84751e-06	-2.36888e-10	-1.42837
234853974	chr1:234853974:C:T	4.79135e-07	-1.38088	-1.3971
234854303	chr1:234854303:T:C	1.65066e-06	-1.54104	-9.11979e-10
234854757	chr1:234854757:T:C	6.02874e-07	-1.18038	-1.36788
234854932	chr1:234854932:A:G	1.62927e-06	-1.55408	-9.11979e-10
234854942	chr1:234854942:A:G	1.63777e-06	-1.54888	-9.11979e-10
234854985	chr1:234854985:G:T	7.24856e-07	-1.12739	-1.23661
234855003	chr1:234855003:C:T	2.7135e-06	-2.36888e-10	-1.04398
234855096	chr1:234855096:G:A	1.76109e-06	-2.36888e-10	-1.47628
234855153	chr1:234855153:T:C	1.04685e-06	-0.560451	-1.43598
234855275	chr1:234855275:C:T	5.78629e-07	-1.42928	-1.16003
234855415	chr1:234855415:C:T	1.46804e-06	-1.65829	-9.11979e-10
234855445	chr1:234855445:G:GT	6.79014e-07	-1.15991	-1.26942
234856104	chr1:234856104:T:C	8.19422e-07	-1.08442	-1.15695
234857026	chr1:234857026:C:A	1.82675e-06	-2.36888e-10	-1.43967
234857194	chr1:234857194:G:A	1.7051e-06	-2.36888e-10	-1.50859
234857659	chr1:234857659:A:G	2.11188e-06	-1.29463	-9.11979e-10
234857721	chr1:234857721:T:C	3.42716e-07	-1.64907	-1.46399
234857757	chr1:234857757:G:A	2.0906e-06	-2.36888e-10	-1.30476
234858246	chr1:234858246:T:G	1.93261e-06	-2.36888e-10	-1.38334
234858409	chr1:234858409:C:T	1.90634e-06	-2.36888e-10	-1.39703
234858980	chr1:234858980:G:T	3.6973e-06	-2.36888e-10	-0.734612
234859012	chr1:234859012:C:A	1.72005e-06	-2.36888e-10	-1.49986
234859135	chr1:234859135:G:A	1.76536e-06	-2.36888e-10	-1.47386
234859316	chr1:234859316:G:A	2.00087e-06	-2.36888e-10	-1.34863
234859390	chr1:234859390:C:T	2.10778e-06	-2.36888e-10	-1.29658
234859605	chr1:234859605:G:A	4.81001e-07	-1.29693	-1.47717
234859618	chr1:234859618:T:C	3.54275e-07	-1.56941	-1.51049
234859791	chr1:234859791:T:C	1.9067e-06	-2.36888e-10	-1.39684
234860363	chr1:234860363:C:T	2.59783e-06	-2.36888e-10	-1.08754
234860912	chr1:234860912:G:A	1.4822e-06	-1.64868	-9.11979e-10
234861015	chr1:234861015:T:A	1.90791e-06	-2.36888e-10	-1.39621
234861286	chr1:234861286:C:T	4.06174e-06	-0.882325	0.241722
234862121	chr1:234862121:T:C	5.70669e-07	-1.57897	-1.02419
234862138	chr1:234862138:C:T	6.16796e-06	-2.36888e-10	-0.222845
234862338	chr1:234862338:C:T	2.10558e-06	-2.36888e-10	-1.29762
234862657	chr1:234862657:T:C	3.63217e-07	-1.54728	-1.50769
234862661	chr1:234862661:T:C	3.63118e-07	-1.54755	-1.50769
234862760	chr1:234862760:T:G	1.75875e-06	-2.36888e-10	-1.47761
234862840	chr1:234862840:A:G	3.59944e-07	-1.55377	-1.51025
234862855	chr1:234862855:C:T	3.6751e-07	-1.53625	-1.50697
234862856	chr1:234862856:T:TC	2.37808e-06	-2.36888e-10	-1.17592
234863224	chr1:234863224:C:T	8.4057e-05	-2.36888e-10	2.38928
234863561	chr1:234863561:A:G	3.39265e-07	-1.613	-1.51019
234863691	chr1:234863691:G:A	1.23287e-06	-0.717498	-1.11537
234863958	chr1:234863958:A:G	1.70166e-06	-2.36888e-10	-1.51061
234864050	chr1:234864050:ACTC:A	1.76239e-06	-2.36888e-10	-1.47554
234864211	chr1:234864211:C:A	1.70166e-06	-2.36888e-10	-1.51061
234865019	chr1:234865019:A:G	3.36428e-07	-1.6557	-1.47589
234865844	chr1:234865844:G:A	5.88569e-06	-0.0897006	-0.179989
234865980	chr1:234865980:A:C	8.14563e-07	-0.767781	-1.47954
234866117	chr1:234866117:G:A	1.46798e-06	-1.65832	-9.11979e-10
234866214	chr1:234866214:C:T	3.83604e-07	-1.62465	-1.37571
234866217	chr1:234866217:CAA:C	2.15469e-06	-2.36888e-10	-1.27457
234866423	chr1:234866423:G:C	1.75915e-06	-2.36888e-10	-1.47739
234866572	chr1:234866572:C:T	2.1338e-06	-2.36888e-10	-1.28431
234866649	chr1:234866649:T:C	1.70784e-06	-2.36888e-10	-1.50698
234866778	chr1:234866778:T:C	2.27805e-06	-1.21889	-9.11979e-10
234866965	chr1:234866965:T:C	1.71798e-06	-2.36888e-10	-1.50107
234867234	chr1:234867234:A:G	1.70898e-06	-2.36888e-10	-1.50632
234867503	chr1:234867503:G:T	2.80029e-06	-2.36888e-10	-1.01249
234867866	chr1:234867866:G:A	3.35095e-06	-0.740971	-0.0919995
234868174	chr1:234868174:T:G	1.70691e-06	-2.36888e-10	-1.50753
234868250	chr1:234868250:T:C	2.9174e-06	-0.738522	-0.232998
234868424	chr1:234868424:C:T	1.4843e-06	-1.64727	-9.11979e-10
234868577	chr1:234868577:G:A	5.2196e-07	-1.63435	-1.05803
234868721	chr1:234868721:A:G	2.9168e-06	-0.846928	-0.124798
234868919	chr1:234868919:G:A	5.9123e-07	-1.16327	-1.4045
234869102	chr1:234869102:A:C	1.71213e-06	-2.36888e-10	-1.50447
234869375	chr1:234869375:G:A	3.22149e-06	-0.860062	-0.0123074
234869417	chr1:234869417:G:A	6.29813e-07	-1.23502	-1.26952
234869421	chr1:234869421:T:C	1.20117e-05	1.59893	-1.15526
234869462	chr1:234869462:A:G	1.70614e-06	-2.36888e-10	-1.50798
234869544	chr1:234869544:A:G	3.24716e-06	-0.949775	0.0853429
234869675	chr1:234869675:G:A	1.56941e-06	-1.05019	-0.541322
234869762	chr1:234869762:G:A	4.03035e-06	-1.07696	0.4286
234869789	chr1:234869789:A:G	1.7101e-06	-2.36888e-10	-1.50566
234869808	chr1:234869808:A:C	6.93216e-05	-2.36888e-10	2.19654
234869914	chr1:234869914:A:T	2.99082e-06	-0.946667	-9.11979e-10
234870461	chr1:234870461:G:A	1.90934e-06	-2.36888e-10	-1.39546
234871007	chr1:234871007:C:T	5.38816e-06	-2.36888e-10	-0.358011
234871267	chr1:234871267:C:T	2.17465e-06	-2.36888e-10	-1.26535
234871309	chr1:234871309:C:T	1.79726e-06	-2.36888e-10	-1.45595
234871369	chr1:234871369:A:T	6.79475e-06	0.852485	-0.978548
234871455	chr1:234871455:C:T	4.19204e-06	0.828114	-1.43714
234871677	chr1:234871677:AC:A	6.77644e-07	-0.949657	-1.48169
234871887	chr1:234871887:T:C	7.1582e-07	-1.64526	-0.731279
234872147	chr1:234872147:T:C	3.12633e-06	-0.902356	-9.11979e-10
234873175	chr1:234873175:T:C	5.68679e-06	-2.36888e-10	-0.304068
234873352	chr1:234873352:G:C	1.81596e-06	-2.36888e-10	-1.4456
234874056	chr1:234874056:C:T	4.85834e-07	-1.34542	-1.41869
234874191	chr1:234874191:G:A	6.28582e-06	-2.36888e-10	-0.203918
234874239	chr1:234874239:C:T	1.70301e-06	-2.36888e-10	-1.50982
234874802	chr1:234874802:T:G	2.95405e-06	-0.959038	-9.11979e-10
234875212	chr1:234875212:AT:A	3.07433e-06	-0.919128	-9.11979e-10
234875783	chr1:234875783:T:G	2.80427e-05	1.07404	0.217474
234875978	chr1:234875978:G:A	1.14587e-06	-1.21151	-0.694545
234876242	chr1:234876242:G:A	2.32536e-06	-1.44485	0.246514
234876289	chr1:234876289:G:A	3.39413e-06	-0.820168	-9.11979e-10
234876687	chr1:234876687:C:T	1.89111e-06	-2.36888e-10	-1.40505
234877012	chr1:234877012:T:C	1.05567e-05	1.55079	-1.23625
234877201	chr1:234877201:C:T	3.57036e-07	-1.64005	-1.43208
234877234	chr1:234877234:C:T	4.347e-06	-2.36888e-10	-0.572728
234877468	chr1:234877468:C:T	2.37942e-06	-2.36888e-10	-1.17536
234877876	chr1:234877876:C:T	2.15993e-06	-2.36888e-10	-1.27214
234877991	chr1:234877991:C:T	1.78718e-06	-2.36888e-10	-1.46158
234878000	chr1:234878000:C:T	9.50786e-07	-1.2435	-0.849181
234878148	chr1:234878148:A:G	3.24604e-06	-2.36888e-10	-0.864777
234878288	chr1:234878288:A:G	3.14522e-05	1.53171	-0.125454
234878311	chr1:234878311:A:G	1.11234e-06	-0.441544	-1.4942
234878312	chr1:234878312:A:G	1.11118e-06	-0.442591	-1.4942
234878455	chr1:234878455:G:A	1.15067e-06	-0.430387	-1.47148
234878521	chr1:234878521:C:T	7.36485e-07	-1.44118	-0.906896
234878897	chr1:234878897:C:T	9.03179e-07	-1.1737	-0.970351
234879452	chr1:234879452:C:T	1.19633e-06	-0.377854	-1.4851
234879492	chr1:234879492:G:T	1.20141e-06	-1.03007	-0.828646
234879501	chr1:234879501:C:T	3.243e-07	-1.65832	-1.50998
234879566	chr1:234879566:TCA:T	1.68039e-06	-1.52319	-9.11979e-10
234879641	chr1:234879641:C:A	8.60585e-06	-2.36888e-10	0.110228
234879766	chr1:234879766:G:A	1.71471e-06	-2.36888e-10	-1.50297
234879861	chr1:234879861:A:G	1.70437e-06	-2.36888e-10	-1.50902
234879989	chr1:234879989:A:G	3.80078e-05	1.57263	0.0229439
234880917	chr1:234880917:C:T	6.44038e-07	-1.22753	-1.25468
234881256	chr1:234881256:A:T	2.52257e-06	-2.36888e-10	-1.11694
234881447	chr1:234881447:G:A	1.70219e-06	-2.36888e-10	-1.5103
234881986	chr1:234881986:C:T	3.87609e-06	0.485407	-1.17279
234882023	chr1:234882023:G:A	8.51363e-07	-1.28262	-0.920511
234882181	chr1:234882181:G:T	4.13249e-07	-1.64664	-1.27928
234882238	chr1:234882238:T:A	9.59155e-07	-1.03747	-1.04644
234882459	chr1:234882459:C:T	5.82094e-07	-1.6531	-0.930242
234882653	chr1:234882653:C:T	4.39894e-07	-1.36398	-1.49946
234883076	chr1:234883076:A:G	5.74348e-07	-1.08671	-1.51002
234883571	chr1:234883571:C:T	5.61179e-07	-1.42397	-1.19596
234883927	chr1:234883927:A:T	6.69456e-06	-0.725252	0.584333
234884144	chr1:234884144:C:G	6.03475e-05	2.8594	-0.80149
234884737	chr1:234884737:A:C	7.96756e-05	2.07238	0.263372
234884912	chr1:234884912:T:C	2.77594e-05	2.66149	-1.38013
234885242	chr1:234885242:A:G	8.73804e-06	-2.36888e-10	0.125471
234885271	chr1:234885271:C:T	1.91166e-06	-2.36888e-10	-1.39424
234885808	chr1:234885808:C:T	2.15082e-06	-1.27636	-9.11979e-10
234886435	chr1:234886435:C:T	6.45681e-06	-2.36888e-10	-0.177078
234886732	chr1:234886732:C:T	2.24516e-06	-2.36888e-10	-1.23344
234886744	chr1:234886744:C:G	2.6225e-05	2.60635	-1.38185
234886800	chr1:234886800:C:T	3.32513e-07	-1.65766	-1.48563
234886835	chr1:234886835:G:A	3.63954e-07	-1.64923	-1.40371
234887314	chr1:234887314:G:A	1.13147e-06	-1.14188	-0.776809
234887658	chr1:234887658:C:A	2.74863e-06	-2.36888e-10	-1.03111
234888142	chr1:234888142:T:C	1.4229e-06	-0.48305	-1.20646
234888254	chr1:234888254:A:G	6.51424e-06	0.0315684	-0.199792
234888342	chr1:234888342:A:C	2.57266e-06	-2.36888e-10	-1.09727
234888474	chr1:234888474:C:T	1.15098e-06	-0.726616	-1.17499
234888645	chr1:234888645:A:AT	9.59425e-07	-1.14718	-0.936451
234888774	chr1:234888774:G:A	3.50221e-06	-2.36888e-10	-0.788821
234888861	chr1:234888861:A:G	3.44791e-06	-0.804445	-9.11979e-10
234888992	chr1:234888992:T:C	1.85889e-06	-1.42223	-9.11979e-10
234889180	chr1:234889180:G:A	1.28268e-06	-0.633062	-1.1602
234889565	chr1:234889565:G:C	1.75118e-06	-2.36888e-10	-1.48192
234889828	chr1:234889828:G:A	6.86725e-07	-0.92123	-1.49681
234890228	chr1:234890228:TC:T	3.5824e-07	-1.59254	-1.47622
234890480	chr1:234890480:C:T	1.85205e-06	-1.42592	-9.11979e-10
234890784	chr1:234890784:T:C	1.98638e-06	-2.36888e-10	-1.3559
234890925	chr1:234890925:C:A	8.2907e-07	-0.945356	-1.28431
234891138	chr1:234891138:A:C	1.92982e-06	-1.38479	-9.11979e-10
234891924	chr1:234891924:C:T	4.47299e-07	-1.39224	-1.45451
234892226	chr1:234892226:C:T	1.75202e-06	-2.36888e-10	-1.48144
234892810	chr1:234892810:G:A	1.4623e-06	-1.54438	-0.117823
234892837	chr1:234892837:G:A	9.22312e-07	-1.533	-0.590087
234893025	chr1:234893025:GC:G	2.11616e-06	-1.29261	-9.11979e-10
234893492	chr1:234893492:G:A	7.72349e-07	-1.47067	-0.829862
234893575	chr1:234893575:T:C	1.90143e-06	-1.39961	-9.11979e-10
234893620	chr1:234893620:C:T	1.05042e-06	-1.30202	-0.690999
234893736	chr1:234893736:T:TA	4.31446e-07	-1.59282	-1.29001
234893763	chr1:234893763:T:C	1.90768e-06	-1.39633	-9.11979e-10
234893807	chr1:234893807:T:C	1.93116e-06	-1.3841	-9.11979e-10
234893954	chr1:234893954:C:T	1.90595e-06	-1.39723	-9.11979e-10
234893992	chr1:234893992:C:T	8.66102e-07	-1.31505	-0.870919
234894240	chr1:234894240:C:T	5.83204e-06	-2.36888e-10	-0.278847
234894349	chr1:234894349:A:G	1.92896e-06	-1.38523	-9.11979e-10
234894386	chr1:234894386:G:A	8.43738e-06	1.43243	-1.34197
234894387	chr1:234894387:G:A	1.07574e-06	-1.3538	-0.615397
234894578	chr1:234894578:C:T	5.21625e-07	-1.63779	-1.05523
234894795	chr1:234894795:C:T	1.08628e-06	-1.56059	-0.398867
234894860	chr1:234894860:C:G	5.17695e-07	-1.59899	-1.1016
234894864	chr1:234894864:TCTGCTA:T	5.18639e-07	-1.59717	-1.1016
234894891	chr1:234894891:C:G	1.09642e-06	-1.28023	-0.669939
234894948	chr1:234894948:A:G	9.74649e-07	-1.30887	-0.759024
234894951	chr1:234894951:T:C	1.05343e-06	-1.56419	-0.425966
234894976	chr1:234894976:A:G	1.79844e-06	-1.4553	-9.11979e-10
234895062	chr1:234895062:A:G	1.87914e-06	-1.4114	-9.11979e-10
234895102	chr1:234895102:A:G	1.02466e-06	-1.25234	-0.765508
234895237	chr1:234895237:T:C	1.02873e-06	-1.52151	-0.492378
234895321	chr1:234895321:C:T	1.65843e-06	-1.53634	-9.11979e-10
234895660	chr1:234895660:T:C	1.12356e-06	-1.26003	-0.665687
234895710	chr1:234895710:T:C	1.05142e-06	-1.25886	-0.733207
234895745	chr1:234895745:A:C	2.52499e-06	-2.36888e-10	-1.11598
234895918	chr1:234895918:C:T	8.20557e-07	-1.45464	-0.785346
234896031	chr1:234896031:T:C	1.02785e-06	-1.2656	-0.749152
234896089	chr1:234896089:A:G	4.73159e-06	-2.36888e-10	-0.487953
234896137	chr1:234896137:A:G	3.63582e-06	-2.36888e-10	-0.75138
234896308	chr1:234896308:GGT:G	3.13065e-06	-2.36888e-10	-0.900975
234896367	chr1:234896367:T:C	1.27271e-06	-1.16494	-0.636124
234896473	chr1:234896473:G:A	1.32076e-06	-1.19068	-0.57332
234896479	chr1:234896479:AT:A	1.25476e-06	-1.18046	-0.634808
234896487	chr1:234896487:T:C	5.0017e-06	-2.36888e-10	-0.432437
234896491	chr1:234896491:T:C	1.74383e-06	-1.63439	0.148262
234896504	chr1:234896504:T:C	0.000491562	4.45559	-0.300218
234896778	chr1:234896778:CA:C	1.21695e-06	-1.18054	-0.665324
234897489	chr1:234897489:G:A	9.48335e-06	1.52553	-1.31821
234897684	chr1:234897684:A:G	1.55699e-06	-1.15649	-0.442967
234897850	chr1:234897850:G:A	3.55115e-06	-2.36888e-10	-0.774944
234898188	chr1:234898188:G:A	9.96004e-07	-1.28405	-0.762165
234898406	chr1:234898406:A:C	1.08348e-06	-1.17847	-0.783561
234898639	chr1:234898639:C:T	1.49728e-06	-1.63856	-9.11979e-10
234898822	chr1:234898822:G:A	2.1217e-06	-2.36888e-10	-1.29
234898824	chr1:234898824:A:C	1.03349e-06	-1.24301	-0.766261
234899515	chr1:234899515:T:C	2.36401e-06	-2.36888e-10	-1.18185
234899584	chr1:234899584:A:G	2.24104e-06	-1.23527	-9.11979e-10
234899626	chr1:234899626:G:A	3.99412e-06	-2.36888e-10	-0.657391
234899651	chr1:234899651:C:G	2.21561e-06	-1.24669	-9.11979e-10
234899700	chr1:234899700:A:G	2.25817e-06	-1.22766	-9.11979e-10
234899962	chr1:234899962:G:A	1.14814e-05	1.69895	-1.30044
234900361	chr1:234900361:A:T	1.4962e-06	-1.00525	-0.634029
234900419	chr1:234900419:A:T	3.04698e-06	-0.928064	-9.11979e-10
234900538	chr1:234900538:G:C	2.30918e-06	-1.64676	0.441441
234900563	chr1:234900563:C:T	3.40741e-06	-1.64949	0.833229
234900754	chr1:234900754:G:A	3.29256e-06	-2.36888e-10	-0.85055
234901096	chr1:234901096:C:T	2.35722e-06	-2.36888e-10	-1.18473
234901137	chr1:234901137:C:T	4.55832e-06	-0.52526	-9.11979e-10
234901348	chr1:234901348:C:T	3.25716e-06	-1.64298	0.781622
234901387	chr1:234901387:G:A	2.18474e-06	-2.36888e-10	-1.26072
234902015	chr1:234902015:G:A	1.10519e-05	-0.441326	0.801712
234902352	chr1:234902352:C:T	2.16876e-06	-1.26806	-9.11979e-10
234902399	chr1:234902399:A:G	5.94469e-06	-0.263816	0.00410014
234904078	chr1:234904078:G:T	1.85677e-06	-2.36888e-10	-1.42337
234904100	chr1:234904100:C:T	2.381e-06	-2.36888e-10	-1.17469
234904257	chr1:234904257:G:A	3.37273e-07	-1.65718	-1.4719
234904298	chr1:234904298:A:G	5.11023e-07	-1.20426	-1.5093
234904376	chr1:234904376:C:T	3.0673e-05	-2.36888e-10	1.38117
234905088	chr1:234905088:A:G	5.53715e-06	0.152895	-0.483629
234905219	chr1:234905219:C:A	1.7734e-06	-1.46932	-9.11979e-10
234905572	chr1:234905572:C:T	1.81478e-06	-1.44625	-9.11979e-10
234905936	chr1:234905936:T:C	1.80955e-06	-1.03279	-0.41635
234906196	chr1:234906196:T:G	1.22098e-05	1.83892	-1.37889
234906289	chr1:234906289:G:A	8.79491e-06	-0.00365131	0.13561
234906297	chr1:234906297:C:G	5.86454e-07	-1.13079	-1.44508
234906380	chr1:234906380:A:G	1.87181e-06	-1.41531	-9.11979e-10
234906894	chr1:234906894:C:T	3.76283e-07	-1.5098	-1.50983
234907864	chr1:234907864:T:C	3.88226e-07	-1.50704	-1.48134
234908260	chr1:234908260:C:T	4.10958e-07	-1.46642	-1.46506
234908793	chr1:234908793:G:A	2.26999e-06	-1.62618	0.403739
234908817	chr1:234908817:A:T	8.39446e-06	1.59553	-1.51017
234909043	chr1:234909043:G:A	3.67859e-07	-1.56251	-1.47976
234909961	chr1:234909961:T:C	2.41439e-06	-2.36888e-10	-1.16077
234910506	chr1:234910506:G:A	1.46856e-06	-1.65793	-9.11979e-10
234911375	chr1:234911375:C:T	3.30035e-06	-0.848185	-9.11979e-10
234911582	chr1:234911582:T:C	2.37119e-05	-2.36888e-10	1.12376
234911612	chr1:234911612:G:A	1.11192e-05	1.86769	-1.50124
234912040	chr1:234912040:C:T	1.98966e-06	-2.36888e-10	-1.35425
234912436	chr1:234912436:C:T	2.37511e-06	-2.36888e-10	-1.17717
234912690	chr1:234912690:A:G	8.71821e-07	-0.869603	-1.30978
234912870	chr1:234912870:A:T	7.35517e-07	-0.857894	-1.4915
234912918	chr1:234912918:C:A	3.67166e-07	-1.60428	-1.43987
234913039	chr1:234913039:C:A	2.03455e-06	-2.36888e-10	-1.33194
234913123	chr1:234913123:A:G	1.49217e-06	-1.64198	-9.11979e-10
234913180	chr1:234913180:A:G	3.91763e-07	-1.51324	-1.46607
234913409	chr1:234913409:T:C	2.01853e-06	-2.36888e-10	-1.33984
234913828	chr1:234913828:G:A	1.17252e-06	-1.6396	-0.243464
234913993	chr1:234913993:C:T	4.60367e-05	2.38552	-0.598295
234914053	chr1:234914053:G:A	3.89574e-05	2.19214	-0.571884
234914114	chr1:234914114:TC:T	2.5789e-06	-1.09485	-9.11979e-10
234914176	chr1:234914176:A:C	1.97996e-06	-0.138504	-1.22063
234914278	chr1:234914278:T:C	1.52223e-06	-1.59041	-0.0316253
234914357	chr1:234914357:C:A	3.46302e-07	-1.60538	-1.49728
234914588	chr1:234914588:A:G	3.27699e-07	-1.65828	-1.49959
234914873	chr1:234914873:G:A	1.3046e-05	-2.36888e-10	0.526265
234915567	chr1:234915567:GT:G	2.13892e-06	-2.36888e-10	-1.28191
234915696	chr1:234915696:G:C	8.03965e-07	-1.45296	-0.807458
234915754	chr1:234915754:C:A	1.53514e-06	-1.65251	0.0389239
234915774	chr1:234915774:CA:C	2.03689e-06	-1.65376	0.322973
234915780	chr1:234915780:A:T	1.91077e-06	-1.65092	0.256218
234915957	chr1:234915957:G:A	3.26307e-07	-1.65801	-1.50412
234916071	chr1:234916071:C:T	1.68126e-06	-1.61065	0.0879801
234916118	chr1:234916118:AC:A	6.50808e-06	-0.16917	-9.11979e-10
234916486	chr1:234916486:G:A	3.36024e-07	-1.64495	-1.48783
234916734	chr1:234916734:G:A	1.7026e-06	-2.36888e-10	-1.51006
234916761	chr1:234916761:A:C	1.81262e-06	-1.44744	-9.11979e-10
234917224	chr1:234917224:C:T	3.5881e-05	1.46791	0.0700871
234917256	chr1:234917256:A:G	3.33805e-07	-1.64401	-1.4954
234917285	chr1:234917285:A:G	1.79251e-05	1.24912	-0.405125
234917354	chr1:234917354:G:A	6.61608e-06	0.519447	-0.672159
234917529	chr1:234917529:G:A	3.68744e-06	-2.36888e-10	-0.73728
234917947	chr1:234917947:T:C	4.36045e-06	-2.36888e-10	-0.569639
234917962	chr1:234917962:T:C	2.76643e-06	0.471854	-1.49651
234917990	chr1:234917990:C:T	6.44983e-06	-0.17816	-9.11979e-10
234918389	chr1:234918389:TTTGA:T	1.79204e-06	-2.36888e-10	-1.45886
234918541	chr1:234918541:A:G	3.80997e-07	-1.56122	-1.44596
234918553	chr1:234918553:G:A	8.32565e-06	1.55009	-1.47296
234918610	chr1:234918610:T:C	1.56949e-06	-1.59146	-9.11979e-10
234918655	chr1:234918655:G:A	2.31286e-06	-1.20373	-9.11979e-10
234919259	chr1:234919259:C:T	1.70979e-06	-2.36888e-10	-1.50584
234919783	chr1:234919783:C:T	2.37247e-06	-2.36888e-10	-1.17828
234919861	chr1:234919861:A:G	1.83258e-06	-2.36888e-10	-1.43649
234920057	chr1:234920057:G:A	2.20319e-06	-2.36888e-10	-1.25231
234920118	chr1:234920118:A:T	7.74088e-07	-1.17562	-1.12266
234920172	chr1:234920172:C:T	3.44059e-06	-1.11517	0.308601
234920182	chr1:234920182:A:G	2.28275e-06	-2.36888e-10	-1.21683
234920286	chr1:234920286:T:G	1.47678e-06	-1.65235	-9.11979e-10
234920484	chr1:234920484:C:A	2.82229e-06	-2.36888e-10	-1.00467
234920700	chr1:234920700:C:T	5.30756e-07	-1.65694	-1.01873
234920922	chr1:234920922:A:G	3.34838e-06	-0.973814	0.140075
234920967	chr1:234920967:C:T	8.26276e-07	-1.65833	-0.574714
234921443	chr1:234921443:CA:C	4.44719e-07	-1.62341	-1.22912
234921979	chr1:234921979:C:T	1.90423e-06	-2.36888e-10	-1.39814
234921981	chr1:234921981:G:T	3.50245e-07	-1.5816	-1.50974
234922160	chr1:234922160:G:A	3.56761e-07	-1.56229	-1.51061
234922520	chr1:234922520:T:C	6.21201e-07	-1.63767	-0.880643
234922526	chr1:234922526:G:T	2.02828e-06	-1.23278	-0.102246
234922670	chr1:234922670:T:C	1.50562e-06	-1.63301	-9.11979e-10
234922902	chr1:234922902:G:A	1.84271e-06	-2.36888e-10	-1.43098
234923006	chr1:234923006:A:G	9.29466e-06	-2.36888e-10	0.187226
234923428	chr1:234923428:C:T	2.03316e-06	-1.50649	0.173867
234924037	chr1:234924037:C:T	1.07489e-06	-1.34631	-0.623687
234924196	chr1:234924196:G:T	2.04241e-06	-2.36888e-10	-1.32808
234924480	chr1:234924480:G:A	1.70322e-06	-2.36888e-10	-1.50969
234924692	chr1:234924692:A:G	1.27928e-06	-0.557602	-1.23832
234924708	chr1:234924708:C:G	1.94456e-06	-2.36888e-10	-1.37718
234924835	chr1:234924835:G:A	2.05357e-06	-2.36888e-10	-1.32263
234924943	chr1:234924943:C:T	1.42789e-06	-1.10384	-0.582179
234925047	chr1:234925047:G:A	2.38172e-06	-0.363207	-0.811186
234925095	chr1:234925095:A:G	5.01332e-07	-1.2221	-1.5106
234925415	chr1:234925415:A:G	1.79362e-06	-2.36888e-10	-1.45798
234925612	chr1:234925612:G:C	9.92405e-06	-2.36888e-10	0.252747
234925800	chr1:234925800:T:C	4.80078e-07	-1.37504	-1.40098
234926020	chr1:234926020:G:A	2.74632e-05	1.73749	-0.466861
234926434	chr1:234926434:G:A	7.14739e-07	-1.48401	-0.894038
234926529	chr1:234926529:G:C	5.34851e-07	-1.49327	-1.17471
234926686	chr1:234926686:G:A	6.20252e-07	-1.647	-0.872841
234926742	chr1:234926742:G:A	2.70213e-06	-2.36888e-10	-1.04818
234926856	chr1:234926856:A:G	1.87355e-06	-2.36888e-10	-1.41438
234927126	chr1:234927126:C:T	4.11006e-07	-1.5482	-1.38316
234927659	chr1:234927659:C:CA	4.12854e-07	-1.49222	-1.43466
234927759	chr1:234927759:T:C	1.50146e-06	-1.63578	-9.11979e-10
234927822	chr1:234927822:G:A	8.55748e-07	-0.693862	-1.50413
234927823	chr1:234927823:C:A	8.48629e-07	-0.702895	-1.50345
234927858	chr1:234927858:C:T	8.16057e-07	-0.837832	-1.40765
234928546	chr1:234928546:G:C	1.70947e-06	-2.36888e-10	-1.50603
234928972	chr1:234928972:C:G	4.20506e-07	-1.63957	-1.26894
234928981	chr1:234928981:A:G	1.70883e-06	-2.36888e-10	-1.50641
234929119	chr1:234929119:G:A	3.11381e-05	1.48936	-0.0931418
234929449	chr1:234929449:A:G	1.70473e-06	-2.36888e-10	-1.50881
234929681	chr1:234929681:C:T	1.83284e-06	-2.36888e-10	-1.43635
234929823	chr1:234929823:A:G	1.47473e-06	-1.65374	-9.11979e-10
234930106	chr1:234930106:G:A	7.28285e-05	2.08727	0.158619
234930196	chr1:234930196:CA:C	3.50486e-07	-1.64171	-1.44894
234930387	chr1:234930387:C:T	6.31833e-05	2.04071	0.0631177
234930783	chr1:234930783:G:A	6.27179e-07	-1.39997	-1.10877
234930800	chr1:234930800:G:C	6.15584e-07	-1.12146	-1.40593
234930964	chr1:234930964:C:T	1.07398e-06	-1.27602	-0.694822
234931004	chr1:234931004:C:A	1.77392e-06	-2.36888e-10	-1.46902
234931310	chr1:234931310:A:ATTGCAATTGTTGGTATAGGTGCCTGTCTTTCTAGGAGTCTGT	1.74685e-06	-2.36888e-10	-1.4844
234931401	chr1:234931401:A:G	1.11128e-06	-0.719846	-1.21686
234932483	chr1:234932483:G:A	2.1618e-05	-2.36888e-10	1.03131
234933557	chr1:234933557:T:C	6.13657e-06	-2.36888e-10	-0.227948
234933708	chr1:234933708:G:C	6.13657e-06	-2.36888e-10	-0.227948
234933756	chr1:234933756:C:T	1.4831e-06	-1.64808	-9.11979e-10
234933758	chr1:234933758:A:G	9.26076e-07	-0.68817	-1.43084
234934109	chr1:234934109:C:T	1.75455e-06	-2.36888e-10	-1.48
234934303	chr1:234934303:G:A	6.15967e-06	-2.36888e-10	-0.22419
234934541	chr1:234934541:C:T	1.79426e-06	-2.36888e-10	-1.45762
234934861	chr1:234934861:T:C	1.70422e-06	-2.36888e-10	-1.5091
234935422	chr1:234935422:G:T	1.03297e-05	0.292811	-9.11979e-10
234935473	chr1:234935473:G:A	2.24997e-05	-1.6569	2.72819
234935793	chr1:234935793:C:T	1.03465e-06	-0.736738	-1.27141
234936440	chr1:234936440:G:A	2.26428e-06	-2.36888e-10	-1.22496
234936489	chr1:234936489:T:C	1.84514e-06	-1.42966	-9.11979e-10
234936751	chr1:234936751:C:T	8.88717e-07	-1.64122	-0.518969
234936904	chr1:234936904:T:C	1.55504e-06	-1.60071	-9.11979e-10
234937079	chr1:234937079:G:A	2.41055e-06	-2.36888e-10	-1.16236
234937090	chr1:234937090:C:T	8.73521e-07	-1.64084	-0.536596
234937278	chr1:234937278:C:A	1.89795e-06	-2.36888e-10	-1.40144
234937363	chr1:234937363:C:T	3.91386e-06	-2.36888e-10	-0.677689
234937483	chr1:234937483:T:C	3.99639e-07	-1.59961	-1.35979
234937782	chr1:234937782:G:A	1.46871e-06	-1.65783	-9.11979e-10
234937920	chr1:234937920:G:A	1.58276e-06	-1.58305	-9.11979e-10
234938843	chr1:234938843:G:A	1.96226e-06	-2.36888e-10	-1.36812
234938901	chr1:234938901:TATCC:T	2.02062e-06	-2.36888e-10	-1.33881
234939090	chr1:234939090:G:A	2.03487e-06	-2.36888e-10	-1.33178
234939222	chr1:234939222:C:G	1.47045e-06	-1.65664	-9.11979e-10
234939345	chr1:234939345:C:T	4.09468e-06	-0.632527	-9.11979e-10
234939363	chr1:234939363:C:T	2.01004e-06	-2.36888e-10	-1.34406
234939947	chr1:234939947:C:A	1.71125e-06	-2.36888e-10	-1.50499
234939949	chr1:234939949:G:A	8.70823e-07	-1.6574	-0.52313
234940113	chr1:234940113:C:T	1.75587e-06	-2.36888e-10	-1.47925
234940182	chr1:234940182:T:C	8.47424e-07	-1.65737	-0.550393
234940347	chr1:234940347:C:T	3.48903e-07	-1.64843	-1.44675
234940398	chr1:234940398:G:A	1.0024e-06	-0.978079	-1.06174
234940417	chr1:234940417:C:T	3.86731e-07	-1.65821	-1.33403
234940552	chr1:234940552:C:G	1.93462e-06	-1.20804	-0.174256
234940608	chr1:234940608:A:G	5.71787e-07	-1.57838	-1.02282
234941119	chr1:234941119:A:G	7.12604e-07	-1.6393	-0.741739
234941142	chr1:234941142:T:C	5.31983e-07	-1.34515	-1.3282
234941318	chr1:234941318:T:C	3.47994e-07	-1.58726	-1.51053
234941343	chr1:234941343:T:C	3.25018e-06	0.637642	-1.50115
234941821	chr1:234941821:G:A	1.50071e-06	-0.369492	-1.26678
234941893	chr1:234941893:C:G	6.55466e-07	-1.41567	-1.04895
234942340	chr1:234942340:T:C	1.70272e-06	-2.36888e-10	-1.50999
234942382	chr1:234942382:G:A	4.14837e-07	-1.41255	-1.50953
234942744	chr1:234942744:C:T	1.95551e-06	-1.37156	-9.11979e-10
234942974	chr1:234942974:G:T	1.82968e-06	0.00468098	-1.44275
234943167	chr1:234943167:C:A	2.00768e-06	0.0548472	-1.40008
234943191	chr1:234943191:C:A	8.04094e-07	-0.750265	-1.50999
234943210	chr1:234943210:C:T	3.61909e-07	-1.65753	-1.40105
234943353	chr1:234943353:G:A	1.70271e-06	-2.36888e-10	-1.50999
234943416	chr1:234943416:G:C	1.79797e-05	2.1826	-1.33558
234943440	chr1:234943440:C:T	1.74515e-06	-0.0390191	-1.44635
234943543	chr1:234943543:T:G	2.04574e-06	-2.36888e-10	-1.32645
234943811	chr1:234943811:T:C	1.71958e-06	-2.36888e-10	-1.50013
234943966	chr1:234943966:A:C	1.18963e-06	-1.00259	-0.865977
234943985	chr1:234943985:C:T	1.97327e-06	-2.36888e-10	-1.36252
234944263	chr1:234944263:G:A	1.26654e-06	-0.9222	-0.883728
234944317	chr1:234944317:A:G	1.58435e-06	-0.153804	-1.42823
234944713	chr1:234944713:T:G	1.76833e-06	-0.0485755	-1.42361
234944966	chr1:234944966:G:T	1.83831e-06	-2.36888e-10	-1.43337
234945175	chr1:234945175:C:T	1.86125e-06	-2.36888e-10	-1.42096
234945555	chr1:234945555:T:C	1.85904e-06	-2.36888e-10	-1.42215
234945843	chr1:234945843:T:G	8.79647e-07	-0.661979	-1.50847
234945942	chr1:234945942:G:A	1.52306e-06	-0.113655	-1.50784
234946308	chr1:234946308:G:A	2.25246e-05	2.37409	-1.30169
234946545	chr1:234946545:G:T	3.91472e-06	0.415401	-1.09287
234946945	chr1:234946945:C:CT	1.94021e-06	-1.37942	-9.11979e-10
234947111	chr1:234947111:A:G	1.7022e-06	-2.36888e-10	-1.51029
234947603	chr1:234947603:T:G	2.6489e-06	0.289642	-1.35771
234947684	chr1:234947684:G:A	1.92435e-06	-2.36888e-10	-1.38763
234947723	chr1:234947723:GGA:G	3.34327e-06	-2.36888e-10	-0.835266
234947903	chr1:234947903:CAT:C	1.4792e-06	-1.65072	-9.11979e-10
234948186	chr1:234948186:G:A	2.1172e-05	2.31392	-1.30345
234948199	chr1:234948199:T:A	2.07735e-05	2.29403	-1.30257
234948319	chr1:234948319:G:A	2.26601e-05	2.38132	-1.30293
234948427	chr1:234948427:G:A	9.83522e-07	-1.14143	-0.917395
234948433	chr1:234948433:A:G	1.82995e-06	-2.36888e-10	-1.43793
234948581	chr1:234948581:G:A	1.47551e-06	-0.153477	-1.49974
234948652	chr1:234948652:C:T	2.7173e-06	0.370037	-1.41261
234949017	chr1:234949017:G:A	5.62514e-06	-2.36888e-10	-0.314968
234949263	chr1:234949263:G:A	1.41764e-06	-0.244411	-1.44881
234949278	chr1:234949278:A:C	1.60883e-06	-1.56671	-9.11979e-10
234949610	chr1:234949610:C:T	1.86227e-06	-1.42042	-9.11979e-10
234949697	chr1:234949697:G:A	3.94905e-07	-1.47346	-1.49787
234949958	chr1:234949958:G:A	1.20618e-06	-1.25074	-0.60402
234950909	chr1:234950909:T:G	3.37183e-05	2.70952	-1.2337
234951493	chr1:234951493:G:A	2.73068e-06	0.270721	-1.30838
234951541	chr1:234951541:AAAGAG:A	2.64667e-05	2.45344	-1.21977
234951856	chr1:234951856:T:C	2.45238e-06	0.225651	-1.37081
234952533	chr1:234952533:T:C	1.81916e-06	-1.44384	-9.11979e-10
234952620	chr1:234952620:A:C	5.71805e-05	2.004	-9.11979e-10
234952959	chr1:234952959:T:G	1.84326e-06	-1.43068	-9.11979e-10
234953048	chr1:234953048:C:T	1.52607e-06	-1.61952	-9.11979e-10
234953086	chr1:234953086:C:T	2.0188e-06	-1.33971	-9.11979e-10
234953214	chr1:234953214:A:G	1.52751e-06	-1.61858	-9.11979e-10
234953316	chr1:234953316:C:T	1.16468e-05	1.69147	-1.27865
234953920	chr1:234953920:C:T	2.95123e-06	0.418369	-1.37836
234954256	chr1:234954256:A:C	1.72515e-06	-2.36888e-10	-1.4969
234954661	chr1:234954661:C:T	5.7646e-07	-1.2548	-1.33827
234954781	chr1:234954781:T:C	1.50332e-06	-1.63454	-9.11979e-10
234955084	chr1:234955084:C:T	1.92548e-06	0.0937147	-1.48075
234955095	chr1:234955095:T:A	1.87634e-06	-2.36888e-10	-1.41289
234955096	chr1:234955096:A:T	3.55809e-06	-2.36888e-10	-0.77299
234955226	chr1:234955226:T:C	2.42956e-06	0.352664	-1.50717
234955362	chr1:234955362:T:C	1.97783e-05	2.0643	-1.12193
234955778	chr1:234955778:G:T	1.52379e-06	-0.905233	-0.715784
234955784	chr1:234955784:A:G	1.47676e-06	-1.65236	-9.11979e-10
234956049	chr1:234956049:C:G	3.2876e-07	-1.65758	-1.49706
234956656	chr1:234956656:T:C	7.5139e-06	-2.36888e-10	-0.025459
234956704	chr1:234956704:A:G	1.94163e-06	-2.36888e-10	-1.37869
234956977	chr1:234956977:G:A	1.70799e-06	-2.36888e-10	-1.5069
234957183	chr1:234957183:C:T	1.81914e-06	-2.36888e-10	-1.44385
234957681	chr1:234957681:C:T	2.9893e-06	-2.36888e-10	-0.947175
234957897	chr1:234957897:T:C	2.9982e-06	-2.36888e-10	-0.9442
234957900	chr1:234957900:A:G	5.39875e-06	-2.36888e-10	-0.356047
234957926	chr1:234957926:C:T	1.8618e-06	-2.36888e-10	-1.42067
234958020	chr1:234958020:A:G	1.72984e-06	-2.36888e-10	-1.49418
234958062	chr1:234958062:T:A	1.74658e-06	-2.36888e-10	-1.48456
234958098	chr1:234958098:A:C	5.25282e-07	-1.17548	-1.51055
234958495	chr1:234958495:G:A	6.12038e-07	-1.0648	-1.46837
234959261	chr1:234959261:T:C	5.18803e-06	-2.36888e-10	-0.395859
234959436	chr1:234959436:G:A	4.24792e-07	-1.42663	-1.47174
234959582	chr1:234959582:T:C	3.54734e-07	-1.64005	-1.43856
234959697	chr1:234959697:A:G	3.88916e-07	-1.58386	-1.40275
234960025	chr1:234960025:C:T	4.5505e-07	-1.4472	-1.38236
234960035	chr1:234960035:C:G	1.77327e-06	-2.36888e-10	-1.46939
234960192	chr1:234960192:C:T	4.8545e-07	-1.40454	-1.36036
234960401	chr1:234960401:T:C	1.48062e-06	-1.64975	-9.11979e-10
234960406	chr1:234960406:A:G	4.33468e-06	-2.36888e-10	-0.575566
234960865	chr1:234960865:C:T	1.25948e-06	-0.303398	-1.50812
234961034	chr1:234961034:G:A	1.90185e-06	-2.36888e-10	-1.39939
234961038	chr1:234961038:A:G	3.29508e-06	-2.36888e-10	-0.849784
234961361	chr1:234961361:A:T	1.92414e-06	-2.36888e-10	-1.38774
234961493	chr1:234961493:C:T	1.48381e-06	-1.6476	-9.11979e-10
234961907	chr1:234961907:T:C	1.71698e-06	-1.50165	-9.11979e-10
234961994	chr1:234961994:G:C	4.48396e-06	-1.60511	1.06341
234962247	chr1:234962247:G:GA	2.17339e-06	-1.51913	0.253202
234962362	chr1:234962362:A:G	7.53908e-06	-1.58138	1.55927
234963094	chr1:234963094:T:C	1.91655e-06	-2.36888e-10	-1.39169
234963681	chr1:234963681:AG:A	4.873e-07	-1.62365	-1.13744
234963800	chr1:234963800:T:C	4.91826e-07	-1.63042	-1.12143
234963832	chr1:234963832:C:T	1.72084e-06	-2.36888e-10	-1.4994
234963938	chr1:234963938:T:C	4.21118e-07	-1.54314	-1.36392
234964668	chr1:234964668:A:G	1.22461e-05	1.29505	-0.832059
234964670	chr1:234964670:ACACACACG:A	2.56286e-06	-2.36888e-10	-1.10109
234964672	chr1:234964672:ACACACG:A	3.13298e-06	-2.36888e-10	-0.900228
234964676	chr1:234964676:ACG:A	4.13998e-07	-1.42645	-1.49766
234964899	chr1:234964899:A:G	5.10106e-06	-1.60561	1.19284
234965233	chr1:234965233:T:C	3.89689e-07	-1.56399	-1.42063
234965601	chr1:234965601:A:T	1.70825e-06	-2.36888e-10	-1.50674
234965821	chr1:234965821:AGTTATTCTTGAAG:A	1.54168e-06	-1.60934	-9.11979e-10
234965873	chr1:234965873:C:T	1.72942e-06	-2.36888e-10	-1.49443
234966044	chr1:234966044:C:T	2.34762e-06	-1.18881	-9.11979e-10
234966219	chr1:234966219:T:A	1.70739e-06	-2.36888e-10	-1.50725
234966277	chr1:234966277:G:C	1.70509e-06	-2.36888e-10	-1.5086
234966337	chr1:234966337:G:A	1.06264e-06	-1.62156	-0.359893
234966345	chr1:234966345:C:T	1.79563e-06	-2.36888e-10	-1.45686
234966473	chr1:234966473:G:A	1.48295e-06	-1.64818	-9.11979e-10
234966743	chr1:234966743:C:T	0.00032155	-2.36888e-10	3.73094
234967242	chr1:234967242:T:G	2.59248e-06	-2.36888e-10	-1.0896
234967249	chr1:234967249:C:T	1.70825e-06	-2.36888e-10	-1.50674
234967483	chr1:234967483:C:T	4.48434e-06	-1.60285	1.06123
234967581	chr1:234967581:A:G	1.70169e-06	-2.36888e-10	-1.51059
234967714	chr1:234967714:G:A	1.57334e-06	-1.58901	-9.11979e-10
234967844	chr1:234967844:G:A	3.83002e-07	-1.57545	-1.42648
234967902	chr1:234967902:A:G	2.99624e-06	-2.36888e-10	-0.944854
234968026	chr1:234968026:G:C	7.70948e-07	-1.41381	-0.88854
234968071	chr1:234968071:G:A	2.95392e-06	-2.36888e-10	-0.959081
234968178	chr1:234968178:T:TA	6.38764e-06	-0.00427152	-0.183578
234968234	chr1:234968234:T:C	4.01099e-07	-1.61366	-1.34211
234968274	chr1:234968274:G:A	2.80161e-06	-2.36888e-10	-1.01202
234968320	chr1:234968320:C:T	3.64423e-06	0.288999	-1.03807
234968336	chr1:234968336:C:T	1.283e-06	-1.64013	-0.152889
234968481	chr1:234968481:A:G	4.36899e-07	-1.56914	-1.30113
234968622	chr1:234968622:C:A	1.70385e-06	-2.36888e-10	-1.50932
234968665	chr1:234968665:A:C	4.17212e-07	-1.50461	-1.41177
234968725	chr1:234968725:C:T	4.32003e-07	-1.43928	-1.44226
234969079	chr1:234969079:G:A	2.80251e-06	-2.36888e-10	-1.0117
234969214	chr1:234969214:T:G	3.62939e-07	-1.55143	-1.50431
234969526	chr1:234969526:T:G	2.24893e-06	-2.36888e-10	-1.23176
234969835	chr1:234969835:G:A	9.78386e-07	-1.17246	-0.891604
234969922	chr1:234969922:C:G	1.96261e-06	-2.36888e-10	-1.36794
234970290	chr1:234970290:A:G	2.26321e-06	-2.36888e-10	-1.22543
234970346	chr1:234970346:T:A	5.11415e-06	-1.56008	1.14987
234970687	chr1:234970687:G:GA	2.18967e-06	-1.52292	0.264459
234970747	chr1:234970747:C:T	5.10828e-06	-1.56545	1.1541
234970809	chr1:234970809:A:T	1.72926e-06	-2.36888e-10	-1.49452
234970858	chr1:234970858:G:A	1.91026e-06	-2.36888e-10	-1.39497
234971083	chr1:234971083:T:C	1.5762e-05	-2.36888e-10	0.715389
234971202	chr1:234971202:G:A	5.90075e-06	-2.36888e-10	-0.267135
234971382	chr1:234971382:C:T	1.80165e-06	-2.36888e-10	-1.45351
234971595	chr1:234971595:A:G	1.91767e-06	-2.36888e-10	-1.3911
234971682	chr1:234971682:T:A	9.93211e-07	-1.41411	-0.634917
234972117	chr1:234972117:C:T	9.87277e-06	-1.44228	1.68985
234972136	chr1:234972136:G:A	1.93243e-06	-2.36888e-10	-1.38344
234972554	chr1:234972554:C:T	1.74048e-06	-2.36888e-10	-1.48805
234972555	chr1:234972555:G:A	8.34175e-07	-1.53909	-0.684436
234972561	chr1:234972561:G:A	1.33434e-06	-1.33803	-0.415745
234972802	chr1:234972802:G:A	1.87859e-06	-2.36888e-10	-1.41169
234972951	chr1:234972951:A:G	3.17632e-06	-2.36888e-10	-0.88649
234973116	chr1:234973116:G:T	1.87859e-06	-2.36888e-10	-1.41169
234973467	chr1:234973467:T:C	8.50131e-07	-1.39181	-0.812772
234973612	chr1:234973612:T:C	1.88271e-06	-1.32621	-0.0832941
234974051	chr1:234974051:A:C	1.92286e-06	-2.36888e-10	-1.3884
234974119	chr1:234974119:C:T	5.20645e-06	-2.36888e-10	-0.392316
234974266	chr1:234974266:T:C	4.65449e-06	-2.36888e-10	-0.504382
234974300	chr1:234974300:A:G	1.80562e-06	-1.45131	-9.11979e-10
234974348	chr1:234974348:A:G	2.26144e-06	-1.3352	0.10899
234974594	chr1:234974594:T:C	3.52988e-07	-1.57565	-1.50789
234974915	chr1:234974915:T:C	1.87601e-06	-2.36888e-10	-1.41307
234975089	chr1:234975089:C:G	2.35492e-06	-2.36888e-10	-1.18571
234975169	chr1:234975169:C:CT	2.93096e-06	0.542475	-1.50936
234975303	chr1:234975303:T:A	3.1448e-06	-1.23158	0.335115
234975581	chr1:234975581:C:T	3.32394e-06	-2.36888e-10	-0.841062
234976407	chr1:234976407:T:C	8.53223e-07	-1.57756	-0.623391
234976665	chr1:234976665:T:C	7.11138e-07	-1.35413	-1.02897
234976670	chr1:234976670:A:G	9.68954e-07	-1.27718	-0.796574
234976691	chr1:234976691:T:C	2.16771e-06	-1.26854	-9.11979e-10
234976987	chr1:234976987:T:C	1.99114e-06	-2.36888e-10	-1.35351
234976990	chr1:234976990:G:A	3.91881e-06	-0.281238	-0.395187
234977152	chr1:234977152:A:C	2.70427e-06	0.401045	-1.44843
234977261	chr1:234977261:G:A	7.00072e-06	1.41408	-1.51028
234977466	chr1:234977466:G:A	1.77157e-06	-2.36888e-10	-1.47035
234977558	chr1:234977558:A:G	1.68471e-05	-1.65817	2.44013
234977573	chr1:234977573:C:T	1.55172e-06	-1.48228	-0.120565
234977859	chr1:234977859:T:A	9.33215e-07	-1.17655	-0.934785
234978369	chr1:234978369:C:A	1.60238e-06	-1.0958	-0.474921
234978847	chr1:234978847:A:G	1.78135e-06	-1.37528	-0.0895654
234978947	chr1:234978947:A:T	2.06172e-06	-2.36888e-10	-1.31867
234979312	chr1:234979312:C:T	2.84919e-06	-2.36888e-10	-0.995179
234979458	chr1:234979458:C:T	1.70229e-06	-2.36888e-10	-1.51024
234979499	chr1:234979499:C:T	2.45045e-06	-2.36888e-10	-1.14594
234979762	chr1:234979762:A:G	3.43512e-05	-0.826263	2.32069
234980466	chr1:234980466:A:G	1.28443e-05	-2.36888e-10	0.510689
234980660	chr1:234980660:T:C	1.44464e-06	-1.56628	-0.108074
234980727	chr1:234980727:C:T	1.40262e-05	-2.36888e-10	0.59871
234981224	chr1:234981224:T:C	1.74933e-06	-1.524	0.0410146
234981544	chr1:234981544:G:A	3.78639e-06	-1.13932	0.428522
234981832	chr1:234981832:C:T	1.83469e-06	-1.54146	0.106125
234981951	chr1:234981951:AAATC:A	8.51542e-06	0.0996642	-9.11979e-10
234982263	chr1:234982263:T:C	2.05601e-06	0.156328	-1.47778
234982716	chr1:234982716:T:C	2.22353e-06	-2.36888e-10	-1.24312
234982826	chr1:234982826:T:C	6.88903e-06	-1.65289	1.54061
234983054	chr1:234983054:G:A	2.06674e-06	-2.36888e-10	-1.31624
234983188	chr1:234983188:T:C	4.66784e-07	-1.42786	-1.37624
234983293	chr1:234983293:C:T	4.65445e-07	-1.42628	-1.38069
234983720	chr1:234983720:A:G	2.83357e-06	-2.36888e-10	-1.00068
234983874	chr1:234983874:G:A	4.75993e-07	-1.27407	-1.51049
234984281	chr1:234984281:C:T	8.18411e-06	-2.36888e-10	0.0599804
234984292	chr1:234984292:C:T	7.30776e-07	-1.01873	-1.33713
234984299	chr1:234984299:T:C	1.95331e-06	-2.36888e-10	-1.37269
234984666	chr1:234984666:A:T	7.35649e-07	-1.35684	-0.992381
234984795	chr1:234984795:T:G	5.71347e-05	-2.36888e-10	2.0032
234984828	chr1:234984828:C:T	1.88632e-06	-2.36888e-10	-1.40759
234984852	chr1:234984852:G:A	1.93822e-06	-2.36888e-10	-1.38045
234984974	chr1:234984974:C:A	1.88373e-06	-2.36888e-10	-1.40896
234985239	chr1:234985239:A:G	5.87481e-05	-2.36888e-10	2.03105
234985274	chr1:234985274:G:A	2.93267e-06	-0.966299	-9.11979e-10
234985414	chr1:234985414:T:C	5.87481e-05	-2.36888e-10	2.03105
234985912	chr1:234985912:G:A	4.72625e-05	-2.36888e-10	1.8135
234986108	chr1:234986108:C:T	1.98289e-05	-2.36888e-10	0.944925
234986124	chr1:234986124:G:A	1.35756e-06	-0.732089	-1.00443
234986353	chr1:234986353:T:C	6.95371e-05	-2.36888e-10	2.19965
234986362	chr1:234986362:T:G	6.07663e-05	-2.36888e-10	2.06482
234986479	chr1:234986479:A:G	4.62944e-05	-2.36888e-10	1.79281
234986486	chr1:234986486:T:C	0.000119697	-2.36888e-10	2.74275
234986491	chr1:234986491:T:C	0.000127128	-2.36888e-10	2.80298
234986492	chr1:234986492:T:C	9.92612e-05	-2.36888e-10	2.55554
234986493	chr1:234986493:A:G	7.69164e-05	-2.36888e-10	2.3005
234986497	chr1:234986497:A:T	3.11469e-05	-2.36888e-10	1.3965
234986508	chr1:234986508:T:C	8.29134e-05	-2.36888e-10	2.37558
234986774	chr1:234986774:C:G	5.03759e-05	-2.36888e-10	1.8773
234986790	chr1:234986790:C:CA	3.82958e-06	-2.36888e-10	-0.69946
234986793	chr1:234986793:G:A	3.82958e-06	-2.36888e-10	-0.69946
234986911	chr1:234986911:T:C	5.80304e-05	-2.36888e-10	2.01875
234986936	chr1:234986936:T:C	5.84944e-05	-2.36888e-10	2.02672
234987000	chr1:234987000:G:A	1.93343e-06	-2.36888e-10	-1.38292
234987549	chr1:234987549:G:A	1.90167e-05	0.903103	-9.11979e-10
234987672	chr1:234987672:A:G	1.4685e-06	-1.65797	-9.11979e-10
234987729	chr1:234987729:G:A	2.25869e-06	-2.36888e-10	-1.22743
234988075	chr1:234988075:C:T	6.64884e-06	-2.36888e-10	-0.147772
234988364	chr1:234988364:A:G	2.11844e-06	-2.36888e-10	-1.29153
234988851	chr1:234988851:T:G	3.23297e-06	-2.36888e-10	-0.868814
234989047	chr1:234989047:C:G	2.99732e-06	-0.944496	-9.11979e-10
234989204	chr1:234989204:C:T	8.38426e-07	-0.710308	-1.50813
234989264	chr1:234989264:C:A	2.05666e-06	-2.36888e-10	-1.32113
234989624	chr1:234989624:G:A	1.26092e-05	-2.36888e-10	0.492214
234990397	chr1:234990397:G:A	5.13961e-07	-1.51734	-1.19048
234990402	chr1:234990402:C:T	1.87946e-06	-2.36888e-10	-1.41123
234990562	chr1:234990562:A:G	1.83781e-06	-2.36888e-10	-1.43364
234990740	chr1:234990740:C:T	7.5536e-07	-0.887229	-1.43555
234990921	chr1:234990921:C:T	1.72335e-06	-2.36888e-10	-1.49795
234991277	chr1:234991277:A:G	1.46861e-06	-1.6579	-9.11979e-10
234991582	chr1:234991582:A:G	2.22388e-06	-2.36888e-10	-1.24296
234991828	chr1:234991828:G:C	1.47672e-06	-1.65239	-9.11979e-10
234991851	chr1:234991851:G:A	5.5934e-07	-1.6414	-0.981812
234992577	chr1:234992577:G:A	4.31291e-07	-1.5754	-1.30778
234992592	chr1:234992592:C:A	2.00853e-06	-2.36888e-10	-1.34481
234992876	chr1:234992876:C:T	5.71136e-07	-1.55454	-1.0478
234992920	chr1:234992920:C:T	1.55832e-05	-2.36888e-10	0.70398
234993024	chr1:234993024:T:C	4.1542e-07	-1.5782	-1.34248
234993082	chr1:234993082:G:A	1.70911e-06	-2.36888e-10	-1.50624
234993090	chr1:234993090:T:C	2.07127e-06	-1.31405	-9.11979e-10
234993415	chr1:234993415:C:T	1.85788e-06	-2.36888e-10	-1.42278
234993467	chr1:234993467:A:G	4.20798e-07	-1.45799	-1.44982
234993493	chr1:234993493:G:A	8.53373e-07	-0.842491	-1.35828
234993553	chr1:234993553:A:G	4.18509e-07	-1.55501	-1.35826
234993847	chr1:234993847:G:C	1.91391e-06	-2.36888e-10	-1.39306
234994250	chr1:234994250:A:G	1.48762e-06	-1.64504	-9.11979e-10
234994261	chr1:234994261:C:T	2.9946e-06	-2.36888e-10	-0.945403
234994472	chr1:234994472:T:C	7.91119e-07	-1.65822	-0.6183
234994603	chr1:234994603:G:A	2.96968e-06	-2.36888e-10	-0.95376
234994699	chr1:234994699:G:T	1.85465e-06	-2.36888e-10	-1.42452
234994737	chr1:234994737:C:T	6.31116e-06	-2.36888e-10	-0.199894
234995068	chr1:234995068:T:C	2.99994e-05	-2.36888e-10	1.35896
234995235	chr1:234995235:C:A	3.0434e-06	-2.36888e-10	-0.929239
234995276	chr1:234995276:G:A	2.37679e-06	-2.36888e-10	-1.17647
234996068	chr1:234996068:T:C	2.10856e-06	-2.36888e-10	-1.29621
234996412	chr1:234996412:G:A	1.71516e-06	-2.36888e-10	-1.50271
234996432	chr1:234996432:T:C	1.71515e-06	-2.36888e-10	-1.50271
234996476	chr1:234996476:T:C	7.27574e-07	-1.65394	-0.706316
234996638	chr1:234996638:G:A	1.78318e-06	-2.36888e-10	-1.46381
234997102	chr1:234997102:A:G	3.89714e-07	-1.48137	-1.50319
234997348	chr1:234997348:G:C	1.83459e-06	-2.36888e-10	-1.43539
234997557	chr1:234997557:G:A	1.90685e-06	-1.39676	-9.11979e-10
234997835	chr1:234997835:A:G	4.99167e-07	-1.22831	-1.50872
234998100	chr1:234998100:C:T	6.1553e-07	-1.02892	-1.49856
234998168	chr1:234998168:C:T	1.8022e-06	-2.36888e-10	-1.45321
234999165	chr1:234999165:C:T	5.29616e-06	-2.36888e-10	-0.375232
234999166	chr1:234999166:G:A	2.47919e-06	-2.36888e-10	-1.13428
234999564	chr1:234999564:C:T	2.11628e-06	-2.36888e-10	-1.29255
234999893	chr1:234999893:G:C	7.04043e-07	-1.65029	-0.742839
234999895	chr1:234999895:G:A	5.08842e-07	-1.62094	-1.0969
234999955	chr1:234999955:C:T	4.44656e-06	-2.36888e-10	-0.550083
235000038	chr1:235000038:G:A	3.52473e-07	-1.59555	-1.48945
235000190	chr1:235000190:G:A	1.6916e-06	-1.6154	0.0988604
235000356	chr1:235000356:G:A	3.36785e-07	-1.64999	-1.48054
235000872	chr1:235000872:G:A	1.65118e-05	-2.36888e-10	0.76186
235000980	chr1:235000980:G:A	2.52782e-06	-2.36888e-10	-1.11486
235001095	chr1:235001095:G:T	6.5337e-07	-1.07226	-1.39557
235001122	chr1:235001122:T:A	2.55186e-06	-2.36888e-10	-1.10539
235001725	chr1:235001725:T:C	4.55137e-07	-1.31876	-1.51061
235001873	chr1:235001873:A:G	7.94225e-07	-1.29432	-0.978283
235001953	chr1:235001953:A:G	1.01379e-06	-1.49457	-0.533952
235001962	chr1:235001962:G:A	1.31036e-06	-1.48858	-0.283339
235002090	chr1:235002090:G:A	5.90134e-07	-1.24449	-1.32513
235002157	chr1:235002157:A:C	3.95045e-06	-2.36888e-10	-0.668384
235002334	chr1:235002334:G:A	2.59578e-06	-2.36888e-10	-1.08833
235002402	chr1:235002402:G:A	3.74618e-07	-1.58882	-1.43524
235002573	chr1:235002573:GC:G	1.99282e-06	-2.36888e-10	-1.35266
235002576	chr1:235002576:AT:A	1.9845e-06	-2.36888e-10	-1.35685
235002736	chr1:235002736:T:G	3.96411e-07	-1.64027	-1.32724
235002896	chr1:235002896:A:G	3.00552e-06	-2.36888e-10	-0.941765
235003398	chr1:235003398:A:G	1.24186e-06	-1.21418	-0.61142
235003480	chr1:235003480:G:A	1.2978e-06	-1.1753	-0.606248
235003810	chr1:235003810:T:C	2.43707e-06	-2.36888e-10	-1.15142
235004010	chr1:235004010:G:A	1.98593e-06	-2.36888e-10	-1.35613
235004161	chr1:235004161:A:G	3.95058e-07	-1.64318	-1.32775
235004288	chr1:235004288:G:T	2.50296e-06	-2.36888e-10	-1.12474
235005027	chr1:235005027:C:T	3.71926e-06	-2.36888e-10	-0.728689
235005800	chr1:235005800:T:C	4.63024e-07	-1.51836	-1.29383
235006188	chr1:235006188:A:G	1.82145e-06	-2.36888e-10	-1.44258
235006311	chr1:235006311:TC:T	1.54799e-06	-1.60525	-9.11979e-10
235006486	chr1:235006486:G:A	3.9997e-06	-1.1233	0.467307
235006534	chr1:235006534:A:G	3.61936e-07	-1.6583	-1.4002
235007005	chr1:235007005:T:C	7.5649e-06	-1.20494	1.18624
235007338	chr1:235007338:A:C	3.49644e-07	-1.58295	-1.5101
235007632	chr1:235007632:G:A	4.43565e-06	-1.46033	0.907785
235007968	chr1:235007968:G:A	1.95537e-06	-2.36888e-10	-1.37163
235008680	chr1:235008680:C:T	1.71079e-06	-2.36888e-10	-1.50526
235008835	chr1:235008835:T:G	7.2798e-07	-1.39178	-0.96792
235008858	chr1:235008858:A:G	9.13096e-06	-1.23477	1.40423
235009303	chr1:235009303:C:T	4.06214e-07	-1.43565	-1.50744
235009533	chr1:235009533:G:A	4.36492e-07	-1.36187	-1.50933
235009682	chr1:235009682:G:C	4.36211e-07	-1.38823	-1.48361
235009787	chr1:235009787:T:C	4.26593e-07	-1.39606	-1.49808
235010242	chr1:235010242:C:A	4.67239e-07	-1.35171	-1.45142
235011416	chr1:235011416:G:A	2.81151e-06	-2.36888e-10	-1.00849
235011922	chr1:235011922:C:G	6.33365e-05	0.863766	1.24248
235012465	chr1:235012465:G:A	6.0652e-07	-1.17327	-1.36896
235012734	chr1:235012734:G:T	5.70801e-07	-1.11909	-1.48384
235012818	chr1:235012818:A:G	1.75468e-06	-2.36888e-10	-1.47993
235012823	chr1:235012823:C:G	3.88707e-06	-2.36888e-10	-0.684559
235013112	chr1:235013112:A:G	1.7691e-06	-2.36888e-10	-1.47174
235013113	chr1:235013113:A:C	1.76582e-06	-2.36888e-10	-1.4736
235013220	chr1:235013220:G:A	1.70501e-06	-2.36888e-10	-1.50864
235013514	chr1:235013514:C:A	4.40856e-07	-1.36446	-1.49679
235013694	chr1:235013694:C:T	4.52334e-07	-1.40952	-1.42603
235013937	chr1:235013937:G:A	7.14478e-07	-0.877141	-1.50128
235014452	chr1:235014452:G:T	2.83813e-06	-0.999069	-9.11979e-10
235014726	chr1:235014726:G:A	1.80982e-06	-2.36888e-10	-1.44899
235015302	chr1:235015302:C:G	5.05751e-07	-1.52485	-1.19907
235015413	chr1:235015413:C:A	6.37958e-07	-1.00554	-1.48616
235015491	chr1:235015491:G:A	8.5419e-07	-0.773387	-1.42643
235015667	chr1:235015667:G:A	4.04388e-07	-1.59471	-1.35288
235015733	chr1:235015733:T:C	1.77991e-06	-2.36888e-10	-1.46565
235016506	chr1:235016506:T:C	3.8217e-05	1.60107	-9.11979e-10
235017010	chr1:235017010:C:T	3.3787e-07	-1.62545	-1.50186
235017052	chr1:235017052:T:C	1.72307e-06	-2.36888e-10	-1.49811
235017395	chr1:235017395:C:T	3.37846e-07	-1.62618	-1.5012
235018227	chr1:235018227:T:C	1.64582e-06	-1.54398	-9.11979e-10
235018604	chr1:235018604:T:C	3.8148e-07	-1.65798	-1.34793
235019543	chr1:235019543:A:C	3.10217e-06	-2.36888e-10	-0.910113
235019600	chr1:235019600:G:A	1.8676e-06	-2.36888e-10	-1.41756
235019750	chr1:235019750:A:G	1.70167e-06	-2.36888e-10	-1.5106
235020026	chr1:235020026:C:A	4.36884e-06	-1.14368	0.575961
235020182	chr1:235020182:A:G	2.51972e-06	-1.64427	0.526202
235020510	chr1:235020510:G:A	2.4517e-06	-1.64192	0.496485
235020534	chr1:235020534:G:A	2.17361e-06	-2.36888e-10	-1.26582
235020706	chr1:235020706:A:G	9.34059e-07	-1.63986	-0.470575
235020746	chr1:235020746:G:A	1.8445e-06	-2.36888e-10	-1.43001
235020795	chr1:235020795:A:G	3.33008e-07	-1.63207	-1.50973
235020893	chr1:235020893:G:C	2.00117e-06	-1.64629	0.297811
235021143	chr1:235021143:C:A	2.94097e-06	-2.36888e-10	-0.963473
235021495	chr1:235021495:C:A	1.70394e-06	-2.36888e-10	-1.50927
235021508	chr1:235021508:G:A	2.4754e-06	-2.36888e-10	-1.13581
235021768	chr1:235021768:A:G	2.14897e-06	-2.36888e-10	-1.27723
235022274	chr1:235022274:T:G	1.24689e-05	-2.36888e-10	0.481027
235022414	chr1:235022414:G:A	8.17577e-06	-2.36888e-10	0.0589605
235022533	chr1:235022533:A:G	2.0189e-06	-2.36888e-10	-1.33966
235022805	chr1:235022805:C:T	4.65379e-07	-1.53453	-1.27259
235022806	chr1:235022806:G:A	3.6674e-06	-2.36888e-10	-0.74273
235022810	chr1:235022810:A:C	2.57017e-06	-2.36888e-10	-1.09824
235023113	chr1:235023113:A:G	2.13324e-05	-2.36888e-10	1.01801
235023398	chr1:235023398:A:G	3.24341e-06	-2.36888e-10	-0.865588
235023415	chr1:235023415:G:A	3.33696e-07	-1.65831	-1.48143
235023441	chr1:235023441:A:G	6.10609e-07	-1.65591	-0.879601
235023732	chr1:235023732:C:T	1.82558e-06	-2.36888e-10	-1.44032
235023876	chr1:235023876:A:AG	7.46195e-07	-1.55134	-0.783646
235023963	chr1:235023963:A:G	2.24037e-06	-2.36888e-10	-1.23557
235023994	chr1:235023994:C:T	1.93493e-06	-2.36888e-10	-1.38214
235023995	chr1:235023995:A:G	1.76311e-06	-2.36888e-10	-1.47514
235024123	chr1:235024123:G:A	4.52512e-06	-2.36888e-10	-0.532569
235024581	chr1:235024581:C:T	1.78854e-06	-1.49622	0.0354008
235024731	chr1:235024731:C:T	2.02795e-06	-2.36888e-10	-1.33519
235025125	chr1:235025125:C:T	6.70076e-07	-1.62394	-0.818641
235025174	chr1:235025174:G:A	9.26884e-07	-1.44902	-0.669118
235025554	chr1:235025554:C:T	2.06867e-06	-2.36888e-10	-1.31531
235025770	chr1:235025770:G:A	3.25859e-06	-2.36888e-10	-0.86092
235025788	chr1:235025788:G:A	1.90891e-06	-2.36888e-10	-1.39568
235026193	chr1:235026193:T:C	1.72635e-06	-2.36888e-10	-1.49621
235026194	chr1:235026194:A:G	3.33921e-05	-0.476524	1.94263
235026279	chr1:235026279:C:G	1.84367e-06	-2.36888e-10	-1.43045
235026470	chr1:235026470:C:T	1.76465e-06	-1.49454	0.0202763
235026877	chr1:235026877:G:A	1.9916e-06	-2.36888e-10	-1.35327
235027137	chr1:235027137:G:A	1.71547e-06	-2.36888e-10	-1.50252
235027263	chr1:235027263:C:T	1.86489e-06	-2.36888e-10	-1.41901
235027418	chr1:235027418:G:T	1.89723e-06	-2.36888e-10	-1.40182
235027549	chr1:235027549:T:C	7.44422e-07	-1.64785	-0.689512
235027774	chr1:235027774:A:G	2.00321e-06	-2.36888e-10	-1.34746
235028056	chr1:235028056:A:T	1.96983e-06	-2.36888e-10	-1.36427
235028059	chr1:235028059:C:T	2.4323e-06	-2.36888e-10	-1.15338
235028547	chr1:235028547:C:T	3.01947e-06	-2.36888e-10	-0.937131
235028597	chr1:235028597:T:C	1.74175e-06	-2.36888e-10	-1.48732
235028832	chr1:235028832:C:T	1.54757e-06	-1.60553	-9.11979e-10
235028855	chr1:235028855:C:A	1.82387e-06	-2.36888e-10	-1.44125
235028880	chr1:235028880:G:A	2.17768e-06	-2.36888e-10	-1.26396
235029089	chr1:235029089:T:G	2.03821e-06	-2.36888e-10	-1.33014
235029092	chr1:235029092:C:T	3.01285e-06	-2.36888e-10	-0.939326
235029289	chr1:235029289:G:A	5.93492e-06	-1.48275	1.22138
235029312	chr1:235029312:C:T	2.86373e-06	-2.36888e-10	-0.990088
235029512	chr1:235029512:T:C	4.25722e-07	-1.63008	-1.2661
235029783	chr1:235029783:G:A	1.79955e-06	-2.36888e-10	-1.45468
235029786	chr1:235029786:G:A	9.67147e-06	-2.36888e-10	0.226966
235030212	chr1:235030212:A:C	1.70167e-06	-2.36888e-10	-1.51061
235030469	chr1:235030469:T:C	1.72712e-06	-2.36888e-10	-1.49576
235030916	chr1:235030916:G:A	2.29986e-06	-2.36888e-10	-1.20937
235031064	chr1:235031064:A:G	1.85202e-06	-2.36888e-10	-1.42594
235031073	chr1:235031073:G:A	3.67895e-06	-0.866701	0.127115
235031106	chr1:235031106:G:T	2.33235e-06	-2.36888e-10	-1.19534
235031381	chr1:235031381:G:T	2.14177e-06	-2.36888e-10	-1.28058
235031730	chr1:235031730:AGATAAATTCAAAGAAATTTATCTTTGAATTTCTTTGAATTTAG:A	2.1941e-06	-2.36888e-10	-1.25644
235031984	chr1:235031984:C:A	3.03357e-06	-0.179822	-0.752651
235032010	chr1:235032010:G:A	1.73524e-06	-2.36888e-10	-1.49107
235032023	chr1:235032023:C:A	1.78586e-06	-2.36888e-10	-1.46231
235032253	chr1:235032253:A:G	2.44444e-06	-1.29637	0.147972
235033223	chr1:235033223:A:T	3.93558e-06	-1.2385	0.566342
235033273	chr1:235033273:G:C	1.05158e-06	-1.42341	-0.568511
235033337	chr1:235033337:T:G	1.38394e-06	-1.62291	-0.0943652
235033355	chr1:235033355:G:A	3.55108e-06	-2.36888e-10	-0.774961
235033377	chr1:235033377:T:C	1.76379e-06	-2.36888e-10	-1.47475
235033462	chr1:235033462:AAAT:A	4.78991e-07	-1.60647	-1.17181
235033514	chr1:235033514:G:A	1.82576e-06	-2.36888e-10	-1.44022
235033560	chr1:235033560:G:T	4.40076e-06	-1.24722	0.686788
235033571	chr1:235033571:T:C	1.8086e-06	-2.36888e-10	-1.44966
235033621	chr1:235033621:T:G	3.17114e-06	-2.36888e-10	-0.888122
235033751	chr1:235033751:C:T	3.0982e-06	-2.36888e-10	-0.911394
235033933	chr1:235033933:T:A	4.17325e-06	-2.36888e-10	-0.613518
235033972	chr1:235033972:A:G	2.48792e-06	-2.36888e-10	-1.13077
235034177	chr1:235034177:C:T	1.70668e-06	-2.36888e-10	-1.50766
235034249	chr1:235034249:T:A	6.40851e-07	-1.52452	-0.962654
235034820	chr1:235034820:A:G	3.9379e-06	-2.36888e-10	-0.671567
235035232	chr1:235035232:A:C	6.10449e-07	-1.23856	-1.29722
235035302	chr1:235035302:T:C	3.00278e-06	-0.207701	-0.734976
235035329	chr1:235035329:C:T	6.66198e-07	-1.20895	-1.23943
235035356	chr1:235035356:C:A	1.70746e-06	-2.36888e-10	-1.50721
235035570	chr1:235035570:A:G	1.70652e-06	-2.36888e-10	-1.50776
235035721	chr1:235035721:T:C	4.93323e-07	-1.38566	-1.36315
235035740	chr1:235035740:C:T	2.14823e-06	-2.36888e-10	-1.27757
235035837	chr1:235035837:T:C	4.70057e-07	-1.42935	-1.36776
235035898	chr1:235035898:G:A	1.71943e-06	-2.36888e-10	-1.50022
235035946	chr1:235035946:A:G	1.57642e-05	-2.36888e-10	0.715528
235035986	chr1:235035986:C:A	1.78926e-06	-2.36888e-10	-1.46041
235036072	chr1:235036072:C:T	5.41252e-07	-1.16884	-1.48724
235036230	chr1:235036230:C:T	4.46085e-07	-1.50538	-1.34408
235036335	chr1:235036335:T:C	8.39403e-06	-2.36888e-10	0.0853065
235036500	chr1:235036500:C:T	4.16154e-07	-1.41312	-1.50579
235036528	chr1:235036528:C:T	4.57875e-07	-1.42398	-1.39939
235037022	chr1:235037022:T:C	4.36098e-07	-1.38712	-1.48498
235037234	chr1:235037234:A:G	1.73472e-06	-2.36888e-10	-1.49137
235037311	chr1:235037311:C:T	2.51055e-06	-2.36888e-10	-1.12171
235037450	chr1:235037450:G:A	2.99095e-06	-0.9649	0.0182759
235037470	chr1:235037470:A:G	2.85504e-06	-0.993128	-9.11979e-10
235037491	chr1:235037491:G:A	2.63657e-06	-0.249241	-0.823494
235037685	chr1:235037685:C:T	3.65333e-06	-2.36888e-10	-0.746576
235037804	chr1:235037804:G:A	2.48749e-06	-2.36888e-10	-1.13094
235037827	chr1:235037827:C:G	3.95688e-07	-1.46708	-1.50226
235037992	chr1:235037992:T:C	4.43156e-07	-1.4533	-1.40275
235038512	chr1:235038512:G:A	3.95902e-07	-1.46743	-1.50137
235038601	chr1:235038601:C:T	3.43141e-06	-2.36888e-10	-0.809244
235038602	chr1:235038602:A:G	4.08218e-07	-1.44191	-1.49625
235038825	chr1:235038825:T:C	2.96516e-06	-2.36888e-10	-0.955284
235039166	chr1:235039166:A:G	7.96038e-05	-2.36888e-10	2.33485
235039379	chr1:235039379:T:A	1.74122e-06	-2.36888e-10	-1.48763
235039464	chr1:235039464:C:T	1.70201e-06	-2.36888e-10	-1.5104
235040123	chr1:235040123:A:C	4.21487e-07	-1.59556	-1.31062
235040187	chr1:235040187:C:T	4.48788e-07	-1.5698	-1.27362
235040454	chr1:235040454:G:A	0.000687207	2.35426	2.13616
235040469	chr1:235040469:T:C	3.49728e-06	-2.36888e-10	-0.790229
235040635	chr1:235040635:T:A	4.79368e-07	-1.51324	-1.26426
235040717	chr1:235040717:A:G	8.37288e-07	-0.727982	-1.49182
235040898	chr1:235040898:A:G	1.70412e-06	-2.36888e-10	-1.50916
235041561	chr1:235041561:C:A	2.69118e-06	-2.36888e-10	-1.05223
235041956	chr1:235041956:C:T	1.77744e-06	-2.36888e-10	-1.46704
235042061	chr1:235042061:A:T	2.19682e-06	-2.36888e-10	-1.2552
235042887	chr1:235042887:A:G	2.27429e-06	-2.36888e-10	-1.22055
235043139	chr1:235043139:C:T	3.93133e-07	-1.48194	-1.49388
235043212	chr1:235043212:A:C	3.52253e-06	-2.36888e-10	-0.783033
235043369	chr1:235043369:G:C	3.60149e-06	-0.760867	-9.11979e-10
235043539	chr1:235043539:T:C	2.67851e-06	-2.36888e-10	-1.05695
235043991	chr1:235043991:G:A	3.39221e-06	-2.36888e-10	-0.820732
235044479	chr1:235044479:A:C	3.80485e-07	-1.6452	-1.36332
235044541	chr1:235044541:C:T	4.4195e-06	-1.65635	1.10016
235044703	chr1:235044703:T:C	1.67218e-06	-1.52809	-9.11979e-10
235045140	chr1:235045140:C:T	2.34006e-05	0.185901	0.924647
235045175	chr1:235045175:C:T	4.96134e-07	-1.35784	-1.38528
235045408	chr1:235045408:T:C	4.28796e-06	-2.36888e-10	-0.586403
235045486	chr1:235045486:G:A	1.62454e-05	-2.36888e-10	0.745597
235045494	chr1:235045494:G:A	1.56334e-06	-1.59539	-9.11979e-10
235045535	chr1:235045535:T:C	6.84759e-06	-2.36888e-10	-0.118318
235045872	chr1:235045872:T:C	2.64463e-06	-2.36888e-10	-1.06968
235045986	chr1:235045986:A:G	4.20963e-07	-1.57206	-1.33537
235046199	chr1:235046199:A:C	1.70923e-06	-2.36888e-10	-1.50617
235046440	chr1:235046440:A:G	1.24027e-05	-2.36888e-10	0.475704
235046610	chr1:235046610:A:T	2.82725e-06	-1.63797	0.635062
235046875	chr1:235046875:G:A	1.72356e-06	-2.36888e-10	-1.49782
235047108	chr1:235047108:A:C	3.44372e-05	-1.64541	3.14233
235047432	chr1:235047432:C:T	1.71085e-06	-2.36888e-10	-1.50522
235047444	chr1:235047444:G:C	6.58548e-06	-1.65749	1.50014
235047524	chr1:235047524:A:G	4.17711e-07	-1.58998	-1.3252
235047587	chr1:235047587:C:A	2.39555e-06	-2.36888e-10	-1.1686
235047652	chr1:235047652:A:G	2.51121e-06	-2.36888e-10	-1.12145
235047653	chr1:235047653:T:A	1.91071e-06	-2.36888e-10	-1.39474
235047701	chr1:235047701:G:A	7.33385e-06	-1.65822	1.6085
235047782	chr1:235047782:G:T	6.01418e-06	-2.36888e-10	-0.248094
235048848	chr1:235048848:G:A	4.90896e-06	-1.65106	1.19991
235049538	chr1:235049538:C:T	4.58468e-07	-1.60245	-1.21963
235050310	chr1:235050310:A:G	1.92884e-06	-2.36888e-10	-1.38529
235050428	chr1:235050428:C:T	4.5047e-07	-1.60702	-1.23265
235050431	chr1:235050431:G:A	4.59917e-07	-1.61926	-1.19967
235050603	chr1:235050603:C:T	1.10973e-06	-1.33132	-0.606774
235050827	chr1:235050827:A:T	3.11261e-06	-2.36888e-10	-0.906752
235050872	chr1:235050872:C:T	1.1405e-05	0.203389	0.188446
235050898	chr1:235050898:G:A	1.47636e-06	-1.65263	-9.11979e-10
235050992	chr1:235050992:C:A	1.01895e-06	-1.57642	-0.447026
235051168	chr1:235051168:T:C	2.86565e-06	-0.736343	-0.253074
235051593	chr1:235051593:A:G	4.62462e-07	-1.62833	-1.18508
235051734	chr1:235051734:G:A	3.41987e-06	-2.36888e-10	-0.812611
235051925	chr1:235051925:ATATATATATT:A	1.54434e-06	-1.60762	-9.11979e-10
235051948	chr1:235051948:G:A	2.5287e-06	-1.65159	0.537081
235052559	chr1:235052559:C:T	6.42162e-07	-1.6243	-0.860833
235052595	chr1:235052595:G:A	5.01135e-06	-0.430508	-9.11979e-10
235052728	chr1:235052728:G:A	8.86403e-06	0.0433146	0.0964727
235053060	chr1:235053060:T:C	1.14454e-06	-1.40311	-0.504103
235053166	chr1:235053166:G:A	4.27736e-06	-2.36888e-10	-0.588879
235053260	chr1:235053260:G:T	4.35693e-06	-2.36888e-10	-0.570447
235053349	chr1:235053349:G:A	2.92124e-06	-2.36888e-10	-0.970206
235054551	chr1:235054551:G:A	1.75573e-06	-2.36888e-10	-1.47933
235054664	chr1:235054664:A:C	5.39533e-06	-1.64812	1.29144
235054748	chr1:235054748:T:C	2.11736e-06	-2.36888e-10	-1.29205
235055178	chr1:235055178:G:A	2.01928e-05	-2.36888e-10	0.963114
235055263	chr1:235055263:A:C	2.82243e-06	-0.727818	-0.276798
235056071	chr1:235056071:T:C	6.09773e-07	-1.07691	-1.45998
235056162	chr1:235056162:A:G	3.46488e-07	-1.65628	-1.44584
235056450	chr1:235056450:A:C	1.91174e-06	-2.36888e-10	-1.3942
235056643	chr1:235056643:T:TA	2.14184e-06	-2.36888e-10	-1.28055
235056923	chr1:235056923:T:C	1.81461e-06	-2.36888e-10	-1.44634
235057559	chr1:235057559:G:A	4.12761e-06	-2.36888e-10	-0.624516
235057602	chr1:235057602:C:T	5.90438e-07	-1.48001	-1.08909
235057705	chr1:235057705:A:G	1.77042e-06	-2.36888e-10	-1.471
235057763	chr1:235057763:G:A	2.28494e-06	-2.36888e-10	-1.21588
235057961	chr1:235057961:A:C	1.79224e-06	-2.36888e-10	-1.45875
235058485	chr1:235058485:T:C	5.90517e-07	-1.50415	-1.06482
235058518	chr1:235058518:C:T	1.02284e-06	-1.40696	-0.612665
235058713	chr1:235058713:C:T	4.30231e-06	-1.65296	1.0699
235058768	chr1:235058768:A:C	8.075e-07	-1.65803	-0.597999
235058883	chr1:235058883:AAGAT:A	1.47603e-06	-1.65286	-9.11979e-10
235058912	chr1:235058912:GAA:G	9.69556e-07	-1.6582	-0.414932
235059008	chr1:235059008:C:T	3.4746e-06	-1.65288	0.856147
235059107	chr1:235059107:G:A	1.46891e-06	-1.65769	-9.11979e-10
235059326	chr1:235059326:C:T	4.25021e-06	-1.65523	1.05999
235059547	chr1:235059547:C:T	1.57935e-06	-0.947107	-0.638094
235059664	chr1:235059664:C:T	8.4873e-06	-0.125869	0.222225
235059740	chr1:235059740:G:C	3.00397e-06	-2.36888e-10	-0.942281
235059784	chr1:235059784:A:G	1.79527e-06	-2.36888e-10	-1.45706
235059926	chr1:235059926:T:C	2.35739e-06	-2.36888e-10	-1.18466
235059956	chr1:235059956:G:A	1.84387e-06	-2.36888e-10	-1.43035
235060164	chr1:235060164:G:A	1.70768e-06	-1.50708	-9.11979e-10
235060372	chr1:235060372:A:T	9.44249e-07	-1.65816	-0.44142
235060598	chr1:235060598:C:T	3.42638e-06	-2.36888e-10	-0.81071
235060641	chr1:235060641:T:C	1.029e-06	-1.65459	-0.359035
235060837	chr1:235060837:G:A	1.86965e-06	-2.36888e-10	-1.41646
235060879	chr1:235060879:A:G	5.73293e-07	-1.57057	-1.02801
235061518	chr1:235061518:T:G	1.79684e-06	-2.36888e-10	-1.45619
235061570	chr1:235061570:G:A	2.14853e-05	-0.73191	1.75706
235061656	chr1:235061656:C:T	2.46477e-06	-1.14011	-9.11979e-10
235061756	chr1:235061756:T:C	1.18088e-06	-1.65439	-0.22156
235062124	chr1:235062124:A:G	1.80387e-05	-0.25555	1.10586
235062355	chr1:235062355:G:A	6.4332e-07	-1.5186	-0.964729
235062660	chr1:235062660:C:A	1.9404e-06	-2.36888e-10	-1.37932
235062676	chr1:235062676:G:A	6.70715e-07	-1.52708	-0.914544
235062726	chr1:235062726:C:T	1.48579e-06	-1.64627	-9.11979e-10
235063047	chr1:235063047:C:T	2.60445e-06	-1.65376	0.568771
235063661	chr1:235063661:G:C	2.06373e-06	-2.36888e-10	-1.3177
235064072	chr1:235064072:C:T	1.70726e-06	-2.36888e-10	-1.50732
235064151	chr1:235064151:T:C	7.58387e-07	-1.56134	-0.75744
235064218	chr1:235064218:C:T	2.10023e-06	-2.36888e-10	-1.30017
235064479	chr1:235064479:AG:A	1.83931e-06	-1.43283	-9.11979e-10
235065409	chr1:235065409:T:C	1.79393e-06	-2.36888e-10	-1.45781
235065659	chr1:235065659:T:C	4.33883e-06	-2.36888e-10	-0.574609
235065697	chr1:235065697:C:T	1.77702e-06	-2.36888e-10	-1.46728
235066486	chr1:235066486:A:G	4.89258e-07	-1.64581	-1.11127
235066499	chr1:235066499:T:C	1.9216e-06	-2.36888e-10	-1.38905
235066557	chr1:235066557:G:T	1.65152e-06	-1.54052	-9.11979e-10
235066593	chr1:235066593:G:A	1.48574e-06	-1.6463	-9.11979e-10
235066633	chr1:235066633:G:A	2.59928e-06	-2.36888e-10	-1.08698
235066758	chr1:235066758:T:TG	2.20757e-06	-2.36888e-10	-1.25032
235066792	chr1:235066792:C:A	8.81553e-07	-1.08571	-1.08257
235066976	chr1:235066976:C:T	6.79485e-07	-1.52942	-0.899212
235067425	chr1:235067425:G:A	1.5802e-06	-1.65801	0.0733526
235067491	chr1:235067491:G:A	2.87667e-06	-2.36888e-10	-0.985582
235067499	chr1:235067499:C:T	8.25485e-06	0.0685874	-9.11979e-10
235067708	chr1:235067708:G:A	1.85312e-06	-2.36888e-10	-1.42534
235068067	chr1:235068067:C:A	4.27178e-06	-2.36888e-10	-0.590184
235068463	chr1:235068463:T:C	1.88892e-06	-2.36888e-10	-1.40621
235068571	chr1:235068571:C:T	1.94158e-06	-2.36888e-10	-1.37871
235068809	chr1:235068809:A:G	2.13629e-06	-2.36888e-10	-1.28314
235069360	chr1:235069360:T:C	7.4795e-07	-1.32219	-1.01044
235069604	chr1:235069604:T:C	1.73855e-06	-2.36888e-10	-1.48916
235069774	chr1:235069774:A:T	1.52184e-06	-1.6223	-9.11979e-10
235069780	chr1:235069780:C:T	1.23705e-06	-1.26809	-0.561393
235069901	chr1:235069901:T:C	2.69293e-06	0.406754	-1.45834
235070211	chr1:235070211:C:T	6.56458e-07	-1.42337	-1.03974
235070998	chr1:235070998:C:T	4.24586e-07	-1.57872	-1.32013
235071435	chr1:235071435:T:C	1.78997e-06	-2.36888e-10	-1.46001
235071651	chr1:235071651:A:G	3.71057e-07	-1.54692	-1.4867
235072009	chr1:235072009:G:A	8.67314e-07	-1.47901	-0.705553
235072379	chr1:235072379:A:G	1.05493e-06	-0.735219	-1.25352
235072419	chr1:235072419:C:T	8.4312e-07	-1.48199	-0.730868
235072440	chr1:235072440:T:C	2.34336e-06	-1.19063	-9.11979e-10
235072611	chr1:235072611:T:C	2.04301e-06	0.0469005	-1.37469
235072718	chr1:235072718:G:T	1.7036e-06	-2.36888e-10	-1.50947
235073659	chr1:235073659:A:G	2.21157e-06	-2.36888e-10	-1.24851
235073686	chr1:235073686:A:G	2.84277e-06	0.413057	-1.41049
235073869	chr1:235073869:C:A	4.1409e-07	-1.56938	-1.35451
235073878	chr1:235073878:G:A	1.34671e-06	-0.336722	-1.40783
235074335	chr1:235074335:G:A	1.04087e-06	-0.498911	-1.50324
235074841	chr1:235074841:G:A	1.966e-06	-2.36888e-10	-1.36621
235075100	chr1:235075100:C:T	1.69069e-06	-1.51708	-9.11979e-10
235075215	chr1:235075215:C:T	2.1066e-06	-2.36888e-10	-1.29714
235075370	chr1:235075370:C:T	1.81314e-06	-0.356505	-1.09065
235075730	chr1:235075730:C:T	2.32061e-06	-1.09848	-0.101905
235075767	chr1:235075767:G:A	2.61384e-06	-2.36888e-10	-1.08139
235075976	chr1:235075976:G:A	3.88492e-07	-1.59792	-1.38978
235076038	chr1:235076038:C:T	1.99835e-06	-1.34989	-9.11979e-10
235076253	chr1:235076253:A:G	1.38281e-05	-2.36888e-10	0.584491
235076549	chr1:235076549:G:T	1.10895e-06	-0.517828	-1.42097
235076628	chr1:235076628:T:A	3.96088e-07	-1.4916	-1.47673
235076780	chr1:235076780:C:T	1.73729e-06	-2.36888e-10	-1.48989
235077650	chr1:235077650:G:C	1.7062e-06	-2.36888e-10	-1.50795
235077812	chr1:235077812:C:T	1.70572e-06	-2.36888e-10	-1.50823
235077910	chr1:235077910:G:A	1.76886e-06	-2.36888e-10	-1.47188
235078889	chr1:235078889:G:A	3.82134e-06	-2.36888e-10	-0.701613
235079538	chr1:235079538:G:A	7.94573e-06	0.0304201	-9.11979e-10
235079950	chr1:235079950:G:A	4.09045e-07	-1.43643	-1.49971
235080178	chr1:235080178:A:G	1.7675e-06	-2.36888e-10	-1.47265
235080754	chr1:235080754:G:A	4.19164e-07	-1.40136	-1.51034
235081050	chr1:235081050:C:G	9.1435e-07	-0.659143	-1.47261
235081493	chr1:235081493:T:C	2.03393e-06	-2.36888e-10	-1.33225
235081853	chr1:235081853:G:A	1.85121e-06	-2.36888e-10	-1.42637
235081949	chr1:235081949:C:T	3.46861e-06	-2.36888e-10	-0.79846
235082096	chr1:235082096:A:C	1.11475e-05	-2.36888e-10	0.369001
235082482	chr1:235082482:C:G	1.97629e-06	-2.36888e-10	-1.36099
235082905	chr1:235082905:A:G	1.70463e-06	-2.36888e-10	-1.50886
235083025	chr1:235083025:G:A	1.73328e-06	-2.36888e-10	-1.4922
235083033	chr1:235083033:G:T	7.30859e-07	-0.901042	-1.45471
235083335	chr1:235083335:G:A	7.57431e-07	-1.49485	-0.825184
235084152	chr1:235084152:C:T	1.70838e-06	-2.36888e-10	-1.50667
235084359	chr1:235084359:G:A	2.25253e-06	-2.36888e-10	-1.23016
235084439	chr1:235084439:T:A	3.19071e-06	-2.36888e-10	-0.881971
235084440	chr1:235084440:C:A	3.1348e-06	-2.36888e-10	-0.899648
235084726	chr1:235084726:G:A	1.99241e-06	0.157726	-1.51059
235085058	chr1:235085058:G:A	1.76172e-06	-2.36888e-10	-1.47592
235085095	chr1:235085095:C:T	2.28835e-05	-2.36888e-10	1.0882
235085097	chr1:235085097:C:T	3.67959e-06	0.6932	-1.43261
235085390	chr1:235085390:C:T	5.06571e-07	-1.47646	-1.24585
235085403	chr1:235085403:C:T	3.32299e-07	-1.65183	-1.49211
235085590	chr1:235085590:G:A	2.50606e-05	0.544268	0.634814
235085662	chr1:235085662:G:A	2.43066e-06	-2.36888e-10	-1.15405
235085700	chr1:235085700:T:C	1.75599e-06	-2.36888e-10	-1.47918
235085780	chr1:235085780:T:C	1.9345e-06	-2.36888e-10	-1.38236
235085888	chr1:235085888:A:G	5.79406e-07	-1.42404	-1.16392
235086025	chr1:235086025:C:T	8.35678e-07	-1.19587	-1.02585
235086279	chr1:235086279:G:T	1.72109e-06	-2.36888e-10	-1.49925
235086422	chr1:235086422:C:T	3.27569e-06	0.635332	-1.49102
235086768	chr1:235086768:A:G	9.62599e-07	-0.569719	-1.51061
235087795	chr1:235087795:G:A	1.50016e-06	-1.63664	-9.11979e-10
235087823	chr1:235087823:T:G	1.51509e-06	-1.62674	-9.11979e-10
235087829	chr1:235087829:T:C	1.79001e-06	-2.36888e-10	-1.45999
235087960	chr1:235087960:G:A	1.84482e-06	-2.36888e-10	-1.42983
235088009	chr1:235088009:A:G	1.71684e-06	-2.36888e-10	-1.50173
235088208	chr1:235088208:T:C	1.88554e-06	-2.36888e-10	-1.408
235089284	chr1:235089284:T:A	4.20956e-07	-1.5451	-1.36234
235089293	chr1:235089293:TCGG:T	1.0898e-05	0.648988	-0.302626
235089520	chr1:235089520:T:C	3.67766e-06	-2.36888e-10	-0.739937
235089601	chr1:235089601:A:G	1.73923e-06	-2.36888e-10	-1.48877
235090312	chr1:235090312:T:C	3.98357e-07	-1.45447	-1.50815
235090346	chr1:235090346:G:A	1.71326e-06	-2.36888e-10	-1.50382
235090846	chr1:235090846:G:A	1.23244e-06	-1.10873	-0.724488
235090873	chr1:235090873:T:C	6.40106e-06	-2.36888e-10	-0.185751
235090945	chr1:235090945:G:A	5.04262e-07	-1.44768	-1.27919
235091212	chr1:235091212:C:A	8.44589e-06	-2.36888e-10	0.0914653
235091308	chr1:235091308:T:C	3.06297e-06	-0.601758	-0.321071
235091527	chr1:235091527:C:T	6.281e-07	-1.4798	-1.02747
235092129	chr1:235092129:G:A	2.2179e-06	-2.36888e-10	-1.24565
235092810	chr1:235092810:A:G	1.52633e-06	-1.61935	-9.11979e-10
235092820	chr1:235092820:T:A	1.59968e-06	-1.57241	-9.11979e-10
235092833	chr1:235092833:G:A	4.79468e-07	-1.58114	-1.19615
235093027	chr1:235093027:C:T	2.54556e-06	-2.36888e-10	-1.10786
235093110	chr1:235093110:A:G	5.03847e-06	-2.36888e-10	-0.425112
235093306	chr1:235093306:A:G	5.17437e-05	1.49212	0.411966
235093576	chr1:235093576:A:G	3.4025e-06	-2.36888e-10	-0.817704
235094523	chr1:235094523:A:G	4.30027e-07	-1.64805	-1.23807
235094556	chr1:235094556:C:A	2.95861e-05	1.34509	-9.11979e-10
235094585	chr1:235094585:C:T	1.79613e-06	-2.36888e-10	-1.45658
235094733	chr1:235094733:G:C	9.43201e-07	-0.601788	-1.4989
235094867	chr1:235094867:T:C	2.21547e-06	-2.36888e-10	-1.24675
235094868	chr1:235094868:A:G	1.12952e-06	-1.54907	-0.371348
235095316	chr1:235095316:C:T	1.86143e-06	-2.36888e-10	-1.42087
235095806	chr1:235095806:G:T	4.75348e-07	-1.59679	-1.18913
235096425	chr1:235096425:T:C	9.35276e-07	-1.61729	-0.491843
235097126	chr1:235097126:T:C	5.45541e-06	-0.345606	-9.11979e-10
235097254	chr1:235097254:G:A	5.21471e-07	-1.53068	-1.16264
235097623	chr1:235097623:G:A	2.71173e-06	0.390188	-1.43481
235097778	chr1:235097778:C:A	1.51129e-05	-2.36888e-10	0.673332
235098279	chr1:235098279:T:A	2.23287e-06	-2.36888e-10	-1.23893
235098489	chr1:235098489:GA:G	2.37793e-06	-2.36888e-10	-1.17599
235098697	chr1:235098697:G:C	9.57115e-07	-0.692797	-1.39325
235098725	chr1:235098725:A:C	1.02046e-06	-1.6524	-0.369555
235098854	chr1:235098854:G:A	9.41532e-07	-1.6575	-0.444957
235099031	chr1:235099031:C:T	7.87257e-07	-0.772415	-1.509
235099681	chr1:235099681:G:A	4.39462e-07	-1.48146	-1.38296
235099847	chr1:235099847:T:C	5.45823e-07	-1.64626	-1.00141
235100011	chr1:235100011:C:T	1.79422e-06	-2.36888e-10	-1.45764
235100809	chr1:235100809:C:T	4.34984e-06	-0.572075	-9.11979e-10
235100818	chr1:235100818:G:A	2.37177e-06	-2.36888e-10	-1.17858
235100920	chr1:235100920:C:T	9.01648e-07	-1.63288	-0.512867
235101008	chr1:235101008:G:C	1.64194e-06	-1.54633	-9.11979e-10
235101434	chr1:235101434:A:C	1.87439e-06	-2.36888e-10	-1.41393
235101529	chr1:235101529:TAAC:T	8.2136e-07	-1.63289	-0.606115
235103241	chr1:235103241:C:G	2.11453e-06	-2.36888e-10	-1.29338
235103321	chr1:235103321:C:T	2.02088e-06	-2.36888e-10	-1.33868
235103812	chr1:235103812:G:A	1.86075e-06	0.0719474	-1.49318
235104120	chr1:235104120:TCTC:T	2.47885e-06	-2.36888e-10	-1.13442
235104702	chr1:235104702:T:G	2.38018e-06	-0.418645	-0.756394
235104719	chr1:235104719:G:A	1.23875e-06	-0.736988	-1.09112
235105918	chr1:235105918:T:G	1.06719e-06	-1.60597	-0.371213
235106258	chr1:235106258:G:A	4.56455e-07	-1.63142	-1.19506
235106272	chr1:235106272:A:G	1.61393e-06	-0.43839	-1.12515
235106315	chr1:235106315:G:C	1.05165e-06	-1.62067	-0.371182
235106560	chr1:235106560:A:G	1.46875e-06	-1.6578	-9.11979e-10
235106570	chr1:235106570:C:T	1.7176e-06	-2.36888e-10	-1.50128
235106706	chr1:235106706:A:G	1.45455e-06	-0.588845	-1.07867
235106925	chr1:235106925:C:G	3.15141e-06	-2.36888e-10	-0.894366
235107068	chr1:235107068:C:T	4.07264e-06	-2.36888e-10	-0.637922
235107368	chr1:235107368:GCAT:G	1.25795e-06	-1.02816	-0.784578
235107971	chr1:235107971:C:A	7.16381e-07	-1.14663	-1.22912
235108129	chr1:235108129:G:A	2.4798e-06	-2.36888e-10	-1.13404
235108723	chr1:235108723:A:T	3.03345e-06	-2.36888e-10	-0.932515
235108743	chr1:235108743:T:C	2.21717e-06	-0.341293	-0.904689
235108871	chr1:235108871:C:T	7.3621e-07	-1.47616	-0.872291
235109092	chr1:235109092:C:T	4.46058e-06	-2.36888e-10	-0.546936
235109113	chr1:235109113:G:A	2.49176e-06	-2.36888e-10	-1.12923
235109230	chr1:235109230:G:A	1.94875e-06	-2.36888e-10	-1.37503
235109410	chr1:235109410:C:T	2.96696e-06	-2.36888e-10	-0.954677
235109669	chr1:235109669:C:A	2.72213e-06	-2.36888e-10	-1.0408
235109810	chr1:235109810:T:C	3.61267e-06	-2.36888e-10	-0.757767
235109987	chr1:235109987:G:A	2.54046e-06	-2.36888e-10	-1.10987
235111867	chr1:235111867:C:A	1.93952e-06	-2.36888e-10	-1.37977
235112288	chr1:235112288:T:C	4.26157e-06	-2.36888e-10	-0.592577
235112365	chr1:235112365:A:T	1.75646e-06	-1.47891	-9.11979e-10
235112529	chr1:235112529:C:G	8.71554e-07	-1.24614	-0.933551
235112707	chr1:235112707:G:C	4.26157e-06	-2.36888e-10	-0.592577
235112974	chr1:235112974:C:T	1.43035e-06	-0.965408	-0.718888
235113310	chr1:235113310:C:T	4.46058e-06	-2.36888e-10	-0.546936
235114516	chr1:235114516:A:G	1.9756e-06	-2.36888e-10	-1.36134
235114623	chr1:235114623:G:A	4.5886e-06	-2.36888e-10	-0.51864
235114843	chr1:235114843:C:T	3.0477e-06	-2.36888e-10	-0.927827
235114908	chr1:235114908:C:T	3.03864e-06	-2.36888e-10	-0.930806
235114930	chr1:235114930:T:A	6.89382e-07	-1.2852	-1.12897
235114969	chr1:235114969:A:G	5.29944e-07	-1.31333	-1.36387
235115351	chr1:235115351:C:T	4.23944e-06	-2.36888e-10	-0.597784
235115730	chr1:235115730:T:C	8.36072e-07	-1.28455	-0.936708
235115827	chr1:235115827:A:T	6.89892e-07	-1.29954	-1.1139
235116133	chr1:235116133:A:G	6.56288e-07	-1.25122	-1.21216
235116233	chr1:235116233:A:G	1.81926e-06	-0.445126	-0.998659
235116322	chr1:235116322:C:T	4.23584e-06	-2.36888e-10	-0.598633
235116337	chr1:235116337:G:A	1.05253e-06	-1.2273	-0.763718
235116557	chr1:235116557:A:G	5.18595e-07	-1.23255	-1.4663
235116664	chr1:235116664:C:T	1.02028e-06	-0.949975	-1.07216
235116807	chr1:235116807:C:T	5.13211e-07	-1.23334	-1.47594
235116862	chr1:235116862:A:G	2.54443e-06	-2.36888e-10	-1.10831
235116865	chr1:235116865:C:G	1.73133e-06	-2.36888e-10	-1.49332
235117046	chr1:235117046:G:A	2.62171e-06	-1.07839	-9.11979e-10
235117390	chr1:235117390:A:G	2.15944e-06	-0.828977	-0.44339
235117892	chr1:235117892:G:C	4.26157e-06	-2.36888e-10	-0.592577
235118903	chr1:235118903:A:T	5.04442e-06	-2.36888e-10	-0.423931
235118990	chr1:235118990:C:T	1.80527e-06	-1.4515	-9.11979e-10
235119124	chr1:235119124:C:T	1.77359e-06	-2.36888e-10	-1.46921
235119152	chr1:235119152:G:T	1.05755e-06	-1.31739	-0.668868
235119391	chr1:235119391:T:A	1.49261e-06	-1.64169	-9.11979e-10
235119916	chr1:235119916:TAATA:T	2.01522e-06	-2.36888e-10	-1.34149
235120953	chr1:235120953:G:C	4.39796e-06	-2.36888e-10	-0.561074
235120997	chr1:235120997:C:T	6.56642e-07	-1.35394	-1.10889
235121285	chr1:235121285:C:T	4.1632e-06	-2.36888e-10	-0.61593
235121406	chr1:235121406:AATCT:A	1.16611e-05	-2.36888e-10	0.414042
235121722	chr1:235121722:C:T	5.36042e-07	-1.63692	-1.02884
235121746	chr1:235121746:G:A	9.53877e-07	-1.28997	-0.799469
235122081	chr1:235122081:ATT:A	1.92357e-06	-2.36888e-10	-1.38803
235122083	chr1:235122083:T:TAGAAAAAA	1.92995e-06	-2.36888e-10	-1.38472
235122105	chr1:235122105:T:C	4.26157e-06	-2.36888e-10	-0.592577
235122142	chr1:235122142:C:T	1.21813e-06	-0.944813	-0.900085
235122396	chr1:235122396:T:A	4.25538e-06	-2.36888e-10	-0.59403
235122425	chr1:235122425:C:T	7.63678e-07	-1.07766	-1.23416
235122434	chr1:235122434:T:A	5.92732e-06	-2.36888e-10	-0.262642
235122990	chr1:235122990:C:T	1.81025e-06	-2.36888e-10	-1.44875
235123038	chr1:235123038:T:C	1.7114e-06	-2.36888e-10	-1.5049
235123701	chr1:235123701:A:C	1.48012e-06	-1.65009	-9.11979e-10
235123873	chr1:235123873:G:A	1.1861e-05	-2.36888e-10	0.431041
235124145	chr1:235124145:A:G	6.5317e-07	-1.37564	-1.09249
235124282	chr1:235124282:G:A	3.92721e-06	-2.36888e-10	-0.674284
235124307	chr1:235124307:A:C	4.78117e-07	-1.6574	-1.12272
235124322	chr1:235124322:G:A	4.64176e-06	-2.36888e-10	-0.50712
235124560	chr1:235124560:A:G	7.68876e-07	-1.37106	-0.933984
235125097	chr1:235125097:C:T	6.54117e-07	-1.38054	-1.08614
235125254	chr1:235125254:G:A	1.50355e-06	-1.63438	-9.11979e-10
235125574	chr1:235125574:A:C	5.02092e-07	-1.39289	-1.3383
235126047	chr1:235126047:C:T	3.96501e-07	-1.62855	-1.33874
235126608	chr1:235126608:A:T	1.91208e-06	-2.36888e-10	-1.39402
235127266	chr1:235127266:A:G	4.39063e-06	-2.36888e-10	-0.56274
235127447	chr1:235127447:C:A	4.39206e-06	-2.36888e-10	-0.562417
235127607	chr1:235127607:C:A	9.93367e-07	-0.785527	-1.26334
235128259	chr1:235128259:T:C	4.99757e-07	-1.41872	-1.31712
235128337	chr1:235128337:T:C	1.3542e-06	-0.91151	-0.827492
235129236	chr1:235129236:T:A	1.02385e-06	-1.35179	-0.666856
235129612	chr1:235129612:A:T	2.40659e-06	-2.36888e-10	-1.164
235129799	chr1:235129799:C:T	5.43575e-07	-1.65732	-0.994482
235129945	chr1:235129945:AATGTCCTG:A	6.66516e-07	-1.18219	-1.26572
235129962	chr1:235129962:A:G	4.24867e-06	-2.36888e-10	-0.595607
235130155	chr1:235130155:G:C	2.10629e-06	-2.36888e-10	-1.29729
235130366	chr1:235130366:T:C	1.02059e-06	-1.07494	-0.946889
235130496	chr1:235130496:A:C	4.21744e-07	-1.55826	-1.34731
235130800	chr1:235130800:T:C	6.41911e-07	-1.37256	-1.11296
235131222	chr1:235131222:G:C	4.41216e-06	-0.557849	-9.11979e-10
235131489	chr1:235131489:C:T	1.78701e-06	-2.36888e-10	-1.46167
235131899	chr1:235131899:T:C	1.00638e-05	-2.36888e-10	0.266734
235132236	chr1:235132236:A:G	2.11056e-06	-2.36888e-10	-1.29526
235133488	chr1:235133488:A:G	4.34851e-06	-2.36888e-10	-0.57238
235133640	chr1:235133640:T:C	9.76043e-06	-2.36888e-10	0.236122
235134737	chr1:235134737:G:A	3.97511e-06	-2.36888e-10	-0.662161
235135582	chr1:235135582:T:A	4.93868e-06	-2.36888e-10	-0.445116
235136177	chr1:235136177:C:T	4.53852e-06	-0.529612	-9.11979e-10
235136391	chr1:235136391:T:C	1.70206e-06	-2.36888e-10	-1.51037
235136452	chr1:235136452:T:C	2.50153e-06	-2.36888e-10	-1.12531
235136472	chr1:235136472:G:A	2.29788e-06	-1.21023	-9.11979e-10
235136569	chr1:235136569:C:T	2.70377e-06	-2.36888e-10	-1.04757
235136594	chr1:235136594:T:C	4.23199e-06	-2.36888e-10	-0.599543
235137116	chr1:235137116:A:G	2.08029e-06	-2.36888e-10	-1.30971
235137968	chr1:235137968:G:A	2.62338e-06	-2.36888e-10	-1.07775
235138342	chr1:235138342:AAAT:A	4.40586e-06	-2.36888e-10	-0.559278
235138570	chr1:235138570:C:T	4.04905e-06	-2.36888e-10	-0.643733
235138804	chr1:235138804:CT:C	5.27299e-07	-1.40435	-1.27785
235138941	chr1:235138941:T:C	5.94357e-07	-1.23505	-1.32744
235138997	chr1:235138997:C:T	1.77475e-06	-2.36888e-10	-1.46855
235139616	chr1:235139616:C:T	3.80718e-06	-2.36888e-10	-0.705326
235139835	chr1:235139835:G:A	8.71214e-07	-1.55132	-0.628766
235140360	chr1:235140360:G:T	2.03363e-06	-2.36888e-10	-1.33239
235141001	chr1:235141001:G:A	4.67437e-06	-2.36888e-10	-0.50012
235141803	chr1:235141803:T:C	2.08851e-06	-0.715923	-0.589842
235141817	chr1:235141817:T:C	9.53786e-07	-0.663827	-1.4257
235141902	chr1:235141902:G:A	4.65553e-07	-1.34749	-1.45925
235142352	chr1:235142352:C:T	5.42652e-07	-1.37102	-1.28248
235142844	chr1:235142844:G:C	6.69592e-07	-1.36826	-1.07504
235143051	chr1:235143051:A:G	5.48831e-07	-1.40338	-1.2388
235143063	chr1:235143063:T:C	4.18396e-06	-2.36888e-10	-0.610955
235143154	chr1:235143154:T:C	5.42155e-07	-1.41398	-1.24043
235143248	chr1:235143248:C:T	9.06803e-07	-1.21483	-0.925216
235143344	chr1:235143344:G:A	1.84718e-06	-2.36888e-10	-1.42856
235143408	chr1:235143408:T:C	2.65638e-06	-1.06525	-9.11979e-10
235143458	chr1:235143458:G:A	1.20174e-06	-1.3122	-0.546247
235143507	chr1:235143507:G:A	3.30833e-06	-0.845771	-9.11979e-10
235144224	chr1:235144224:C:T	2.04619e-06	-2.36888e-10	-1.32623
235144299	chr1:235144299:CAT:C	6.35839e-07	-1.24352	-1.25151
235144800	chr1:235144800:T:C	4.1703e-06	-2.36888e-10	-0.614226
235145118	chr1:235145118:G:A	1.95037e-06	-2.36888e-10	-1.37419
235145340	chr1:235145340:C:T	3.86588e-06	-2.36888e-10	-0.690024
235145449	chr1:235145449:T:G	6.19227e-07	-1.38866	-1.13284
235146373	chr1:235146373:TATAAAA:T	1.71968e-06	-2.36888e-10	-1.50007
235147612	chr1:235147612:G:A	1.2403e-06	-1.00292	-0.823938
235147966	chr1:235147966:T:A	5.55494e-07	-1.36722	-1.26289
235148277	chr1:235148277:C:G	1.5196e-06	-1.62377	-9.11979e-10
235148452	chr1:235148452:C:T	6.17198e-06	-0.222194	-9.11979e-10
235148791	chr1:235148791:G:A	3.69486e-06	-2.36888e-10	-0.73527
235148928	chr1:235148928:C:T	6.88601e-07	-1.30456	-1.11075
235149017	chr1:235149017:G:A	2.56895e-06	-2.36888e-10	-1.09872
235149111	chr1:235149111:G:A	2.0613e-06	-2.36888e-10	-1.31888
235149155	chr1:235149155:A:G	2.7699e-06	-2.36888e-10	-1.0234
235149255	chr1:235149255:G:A	5.41611e-07	-1.65771	-0.997709
235149581	chr1:235149581:A:T	1.23148e-05	0.468585	-9.11979e-10
235149978	chr1:235149978:G:T	5.27042e-07	-1.33504	-1.34765
235150106	chr1:235150106:G:A	4.51637e-06	-2.36888e-10	-0.534506
235150606	chr1:235150606:G:A	1.47733e-06	-1.55202	-0.0999524
235150710	chr1:235150710:T:TA	1.00434e-06	-1.50441	-0.533477
235150892	chr1:235150892:G:T	1.77131e-06	-2.36888e-10	-1.4705
235151365	chr1:235151365:T:C	9.5533e-07	-1.50281	-0.585099
235151825	chr1:235151825:G:A	4.51637e-06	-2.36888e-10	-0.534506
235152177	chr1:235152177:A:G	3.43587e-06	-2.36888e-10	-0.807943
235152356	chr1:235152356:T:C	1.31175e-06	-0.622807	-1.14804
235153148	chr1:235153148:G:C	3.18973e-06	-2.36888e-10	-0.882278
235153481	chr1:235153481:G:A	1.56619e-06	-1.59357	-9.11979e-10
235153562	chr1:235153562:T:G	1.60675e-06	-1.568	-9.11979e-10
235154136	chr1:235154136:C:G	3.50274e-06	-2.36888e-10	-0.788669
235154351	chr1:235154351:C:T	1.96179e-06	-2.36888e-10	-1.36836
235154426	chr1:235154426:C:T	1.45699e-06	-0.428345	-1.2375
235154432	chr1:235154432:C:T	1.67948e-06	-1.46447	-0.0592557
235154437	chr1:235154437:G:A	5.29568e-07	-1.3405	-1.3374
235155328	chr1:235155328:T:C	4.4182e-06	-2.36888e-10	-0.556483
235155396	chr1:235155396:T:C	1.83188e-06	-1.41837	-0.0185037
235155402	chr1:235155402:C:T	4.33643e-06	-2.36888e-10	-0.575163
235156547	chr1:235156547:C:T	4.51637e-06	-2.36888e-10	-0.534506
235157439	chr1:235157439:C:T	2.64468e-06	-2.36888e-10	-1.06966
235158049	chr1:235158049:T:G	2.04042e-06	-1.32906	-9.11979e-10
235158637	chr1:235158637:T:C	5.61933e-06	-2.36888e-10	-0.316002
235158962	chr1:235158962:C:T	4.469e-07	-1.34996	-1.49768
235159041	chr1:235159041:C:T	2.07948e-06	-2.36888e-10	-1.3101
235159139	chr1:235159139:G:A	1.47189e-06	-1.65566	-9.11979e-10
235159192	chr1:235159192:G:A	2.81079e-06	-2.36888e-10	-1.00875
235159345	chr1:235159345:T:C	4.53015e-07	-1.65785	-1.1762
235159421	chr1:235159421:G:A	1.22763e-06	-1.26331	-0.573817
235159523	chr1:235159523:T:C	4.69235e-07	-1.32356	-1.47531
235159912	chr1:235159912:T:C	1.30144e-06	-0.628592	-1.15015
235160336	chr1:235160336:G:C	4.48828e-06	-2.36888e-10	-0.540745
235160468	chr1:235160468:A:G	1.81755e-06	-2.36888e-10	-1.44472
235160732	chr1:235160732:A:C	4.85788e-07	-1.27163	-1.49257
235160835	chr1:235160835:T:C	4.28494e-06	-2.36888e-10	-0.587108
235160961	chr1:235160961:C:T	1.84009e-06	-2.36888e-10	-1.4324
235160983	chr1:235160983:T:C	3.74473e-07	-1.51865	-1.5058
235161230	chr1:235161230:T:A	9.71524e-07	-1.4183	-0.652799
235161669	chr1:235161669:T:C	3.48544e-06	-1.42436	0.630742
235161960	chr1:235161960:ACTGT:A	2.91324e-06	-2.36888e-10	-0.972949
235162158	chr1:235162158:A:C	2.48092e-06	-1.13359	-9.11979e-10
235162173	chr1:235162173:AG:A	2.27578e-06	-2.36888e-10	-1.21989
235162719	chr1:235162719:T:C	1.30315e-06	-0.654716	-1.12272
235163493	chr1:235163493:G:C	2.26725e-06	-1.22365	-9.11979e-10
235163664	chr1:235163664:G:A	8.9083e-06	-2.36888e-10	0.14477
235163823	chr1:235163823:T:C	1.01408e-06	-0.60022	-1.42801
235164081	chr1:235164081:G:A	1.01748e-06	-1.58485	-0.440029
235164208	chr1:235164208:A:G	1.81588e-06	-1.18619	-0.259451
235164444	chr1:235164444:C:T	6.14379e-06	-2.36888e-10	-0.226772
235165026	chr1:235165026:G:A	9.22241e-07	-0.738157	-1.38501
235165132	chr1:235165132:T:C	1.78768e-06	-2.36888e-10	-1.4613
235165267	chr1:235165267:T:C	1.76078e-06	-1.27575	-0.20071
235165395	chr1:235165395:T:G	7.16123e-07	-0.871313	-1.5048
235165416	chr1:235165416:T:C	9.05195e-07	-0.737145	-1.40467
235165600	chr1:235165600:A:G	1.8196e-06	-1.26556	-0.178033
235166319	chr1:235166319:CTT:C	7.94798e-06	-2.36888e-10	0.0307031
235169156	chr1:235169156:G:A	8.10795e-06	-2.36888e-10	0.0506311
235169204	chr1:235169204:G:C	5.16866e-06	-2.36888e-10	-0.399601
235169240	chr1:235169240:G:T	2.34398e-06	-0.620705	-0.569659
235169318	chr1:235169318:A:G	1.82671e-06	-2.36888e-10	-1.4397
235169672	chr1:235169672:T:C	5.61227e-06	-2.36888e-10	-0.317259
235169954	chr1:235169954:G:A	1.72945e-06	-2.36888e-10	-1.49441
235170003	chr1:235170003:T:A	1.77579e-06	-2.36888e-10	-1.46797
235170235	chr1:235170235:T:C	1.83006e-06	-1.19274	-0.245129
235170249	chr1:235170249:G:A	2.02901e-06	-1.33467	-9.11979e-10
235170446	chr1:235170446:A:C	2.05768e-06	-2.36888e-10	-1.32064
235170461	chr1:235170461:G:A	1.54302e-06	-1.60847	-9.11979e-10
235170687	chr1:235170687:A:G	1.45906e-06	-0.718602	-0.945821
235171027	chr1:235171027:CCTTTT:C	2.78637e-06	-1.01748	-9.11979e-10
235171788	chr1:235171788:C:T	8.4299e-06	-2.36888e-10	0.0895704
235171830	chr1:235171830:C:T	2.13059e-06	-2.36888e-10	-1.28582
235171862	chr1:235171862:G:A	7.33048e-07	-1.23503	-1.11773
235172955	chr1:235172955:G:A	1.3336e-06	-1.54595	-0.208386
235173397	chr1:235173397:A:G	8.48653e-06	-2.36888e-10	0.0962667
235173623	chr1:235173623:G:A	1.91594e-06	-2.36888e-10	-1.392
235174103	chr1:235174103:A:G	8.47141e-07	-0.70292	-1.50518
235174418	chr1:235174418:C:T	9.23379e-07	-0.711605	-1.41032
235174446	chr1:235174446:T:C	8.48886e-07	-0.709139	-1.49691
235175086	chr1:235175086:A:G	1.7677e-06	-1.47254	-9.11979e-10
235176532	chr1:235176532:C:T	3.33493e-06	-2.36888e-10	-0.837762
235176588	chr1:235176588:A:G	1.0853e-05	-2.36888e-10	0.342223
235176997	chr1:235176997:A:G	1.70568e-06	-2.36888e-10	-1.50825
235177695	chr1:235177695:A:G	1.70723e-06	-2.36888e-10	-1.50734
235178031	chr1:235178031:T:C	1.80149e-06	-1.21991	-0.233695
235178777	chr1:235178777:A:G	1.72456e-06	-1.26756	-0.229679
235179602	chr1:235179602:C:T	1.52769e-06	-1.61846	-9.11979e-10
235179890	chr1:235179890:G:A	1.76765e-06	-2.36888e-10	-1.47257
235179911	chr1:235179911:A:C	1.61707e-06	-0.724468	-0.837128
235180146	chr1:235180146:T:C	1.70748e-06	-2.36888e-10	-1.5072
235180541	chr1:235180541:G:A	1.84862e-06	-1.24497	-0.182803
235182031	chr1:235182031:C:T	6.54296e-06	-0.217224	0.0534004
235182042	chr1:235182042:G:A	2.51784e-06	-1.11881	-9.11979e-10
235182971	chr1:235182971:T:C	7.268e-07	-1.42403	-0.937289
235183456	chr1:235183456:C:A	1.81441e-06	-2.36888e-10	-1.44645
235184912	chr1:235184912:A:G	6.47151e-07	-1.30573	-1.17166
235185924	chr1:235185924:C:T	9.58549e-07	-1.31073	-0.773819
235186155	chr1:235186155:G:A	2.09191e-06	-1.30414	-9.11979e-10
235186488	chr1:235186488:A:G	8.13369e-07	-0.738473	-1.51031
235186892	chr1:235186892:T:C	9.746e-07	-0.67145	-1.39649
235187184	chr1:235187184:T:C	1.78014e-06	-2.36888e-10	-1.46552
235187239	chr1:235187239:A:G	9.39657e-07	-0.725369	-1.37909
235188121	chr1:235188121:T:G	8.12545e-07	-0.744675	-1.50512
235188132	chr1:235188132:G:A	9.29274e-07	-0.74971	-1.36586
235188252	chr1:235188252:A:G	1.36286e-05	0.569955	-9.11979e-10
235188352	chr1:235188352:T:C	5.34702e-06	-2.36888e-10	-0.365675
235189050	chr1:235189050:G:A	9.52264e-07	-0.748294	-1.34283
235189790	chr1:235189790:T:C	4.95855e-07	-1.36178	-1.38191
235190797	chr1:235190797:A:G	1.75562e-06	-2.36888e-10	-1.47939
235191240	chr1:235191240:C:G	8.73839e-07	-0.759388	-1.41769
235191254	chr1:235191254:TTTA:T	1.73276e-06	-2.36888e-10	-1.4925
235191929	chr1:235191929:A:T	9.22472e-07	-0.784418	-1.33849
235191995	chr1:235191995:T:G	2.42451e-06	-2.36888e-10	-1.15658
235192010	chr1:235192010:C:T	1.52164e-06	-1.62243	-9.11979e-10
235192617	chr1:235192617:A:G	9.92747e-07	-1.37216	-0.67733
235192986	chr1:235192986:A:G	1.03581e-06	-0.611054	-1.39598
235193110	chr1:235193110:C:A	1.26798e-06	-0.639935	-1.16485
235193154	chr1:235193154:C:T	6.88404e-06	-2.36888e-10	-0.113009
235193988	chr1:235193988:A:ATG	1.26814e-06	-0.651337	-1.15333
235194145	chr1:235194145:A:G	5.65996e-06	-2.36888e-10	-0.308797
235195218	chr1:235195218:A:T	1.11149e-05	-2.36888e-10	0.366071
235196490	chr1:235196490:T:A	5.50403e-06	-2.36888e-10	-0.336733
235196660	chr1:235196660:A:T	1.26582e-06	-0.826631	-0.979864
235197220	chr1:235197220:T:C	1.51892e-06	-1.62421	-9.11979e-10
235199021	chr1:235199021:C:A	8.1285e-06	-2.36888e-10	0.0531622
235199610	chr1:235199610:C:T	3.70282e-06	-2.36888e-10	-0.733118
235199645	chr1:235199645:T:C	8.42917e-07	-0.748024	-1.46508
235200214	chr1:235200214:G:A	1.7411e-06	-2.36888e-10	-1.4877
235200320	chr1:235200320:G:A	7.35051e-06	-2.36888e-10	-0.0474442
235200425	chr1:235200425:T:G	9.1964e-07	-1.44674	-0.679249
235200593	chr1:235200593:T:C	7.57254e-07	-1.41813	-0.902141
235200639	chr1:235200639:AAAG:A	1.81637e-06	-1.23031	-0.215059
235200790	chr1:235200790:G:C	1.07695e-06	-1.28627	-0.681815
235200832	chr1:235200832:A:G	4.58782e-06	-0.51881	-9.11979e-10
235201011	chr1:235201011:G:A	2.91139e-06	-2.36888e-10	-0.973583
235201718	chr1:235201718:T:C	1.77237e-06	-2.36888e-10	-1.4699
235201855	chr1:235201855:A:G	1.19869e-06	-0.491764	-1.36922
235202017	chr1:235202017:T:C	1.52169e-06	-1.62239	-9.11979e-10
235202042	chr1:235202042:T:C	9.46082e-06	-2.36888e-10	0.204945
235202514	chr1:235202514:G:A	1.48452e-06	-1.64712	-9.11979e-10
235202631	chr1:235202631:C:A	1.87132e-06	-1.24021	-0.175362
235202706	chr1:235202706:C:T	3.71727e-06	-2.36888e-10	-0.729224
235202840	chr1:235202840:A:G	1.67538e-06	-1.26862	-0.257549
235203214	chr1:235203214:T:C	4.01455e-06	-2.36888e-10	-0.652288
235203587	chr1:235203587:C:A	5.09157e-07	-1.25885	-1.45836
235203986	chr1:235203986:T:C	1.77779e-06	-2.36888e-10	-1.46684
235204254	chr1:235204254:G:A	5.31529e-06	-2.36888e-10	-0.371627
235204962	chr1:235204962:T:A	1.49592e-06	-0.2102	-1.42927
235205409	chr1:235205409:T:G	1.48368e-05	0.654897	-9.11979e-10
235207508	chr1:235207508:T:C	7.51984e-06	-2.36888e-10	-0.0246698
235207848	chr1:235207848:G:A	1.86924e-06	-2.36888e-10	-1.41668
235207885	chr1:235207885:C:T	2.47766e-06	-2.36888e-10	-1.1349
235208044	chr1:235208044:T:C	1.73751e-06	-2.36888e-10	-1.48976
235208287	chr1:235208287:A:G	1.6033e-06	-0.0809542	-1.4892
235208409	chr1:235208409:CTACT:C	1.71056e-06	-2.36888e-10	-1.5054
235208536	chr1:235208536:CTT:C	1.55475e-06	-0.112986	-1.48791
235208862	chr1:235208862:T:C	1.81982e-06	-2.36888e-10	-1.44348
235209229	chr1:235209229:C:G	1.11816e-05	-2.36888e-10	0.372057
235209252	chr1:235209252:C:T	8.15155e-06	-2.36888e-10	0.0559934
235209265	chr1:235209265:G:A	1.40801e-06	-0.949929	-0.75011
235209308	chr1:235209308:T:C	2.29609e-06	-2.36888e-10	-1.21101
235209361	chr1:235209361:C:T	2.66052e-06	-2.36888e-10	-1.06369
235209574	chr1:235209574:T:G	2.86233e-06	-1.16018	0.169606
235209855	chr1:235209855:G:A	8.45057e-06	-2.36888e-10	0.0920196
235210547	chr1:235210547:CTGAT:C	3.09597e-06	-1.17091	0.258796
235210703	chr1:235210703:G:A	8.18188e-06	-2.36888e-10	0.0597082
235210731	chr1:235210731:C:T	2.90787e-06	-1.19839	0.223595
235210878	chr1:235210878:ATTCT:A	8.4189e-07	-0.8836	-1.33072
235211221	chr1:235211221:C:T	2.09645e-06	-2.36888e-10	-1.30197
235211311	chr1:235211311:T:A	7.61993e-06	-2.36888e-10	-0.0114467
235211815	chr1:235211815:T:C	8.17005e-06	-2.36888e-10	0.0582612
235211922	chr1:235211922:T:C	2.93832e-06	-1.16826	0.203881
235212118	chr1:235212118:G:A	1.77279e-06	-2.36888e-10	-1.46966
235212504	chr1:235212504:G:A	1.18651e-06	-1.14475	-0.726448
235213570	chr1:235213570:A:G	1.70745e-06	-2.36888e-10	-1.50721
235214945	chr1:235214945:G:A	1.87647e-06	-2.36888e-10	-1.41282
235215029	chr1:235215029:G:A	1.26546e-06	-0.33705	-1.46973
235215344	chr1:235215344:C:T	7.6824e-07	-0.9252	-1.38067
235215452	chr1:235215452:T:G	9.48976e-07	-1.15655	-0.938036
235215581	chr1:235215581:A:G	3.94773e-06	-0.669073	-9.11979e-10
235215906	chr1:235215906:T:C	1.7528e-06	-2.36888e-10	-1.481
235215955	chr1:235215955:T:C	5.59545e-06	-2.36888e-10	-0.32026
235216632	chr1:235216632:C:T	1.7466e-06	-2.36888e-10	-1.48454
235216818	chr1:235216818:T:C	2.21665e-06	-2.36888e-10	-1.24622
235218640	chr1:235218640:G:C	1.48747e-06	-1.64514	-9.11979e-10
235218757	chr1:235218757:A:G	1.80855e-06	-2.36888e-10	-1.44969
235219460	chr1:235219460:T:C	1.35507e-06	-0.971743	-0.766616
235219862	chr1:235219862:T:C	2.38722e-06	-2.36888e-10	-1.17208
235219873	chr1:235219873:A:G	1.80143e-06	-0.110452	-1.34318
235220036	chr1:235220036:T:C	1.48331e-06	-0.936175	-0.711762
235220191	chr1:235220191:TAAAC:T	7.09695e-07	-1.55464	-0.830498
235220799	chr1:235220799:T:C	1.39988e-06	-0.951115	-0.75471
235221523	chr1:235221523:G:A	1.05415e-06	-1.17372	-0.815756
235222099	chr1:235222099:A:G	3.11464e-06	-2.36888e-10	-0.906101
235222619	chr1:235222619:A:G	2.27513e-06	-0.0909587	-1.12922
235223130	chr1:235223130:A:G	2.17152e-06	-2.36888e-10	-1.26679
235224329	chr1:235224329:C:T	8.7442e-06	-2.36888e-10	0.126177
235224610	chr1:235224610:T:G	1.77881e-06	-2.36888e-10	-1.46627
235225192	chr1:235225192:C:T	8.4986e-06	-2.36888e-10	0.0976875
235225387	chr1:235225387:G:A	1.79982e-06	-2.36888e-10	-1.45453
235225918	chr1:235225918:T:C	1.5211e-06	-0.922961	-0.699817
235226039	chr1:235226039:T:C	1.17084e-06	-1.03394	-0.850554
235226462	chr1:235226462:G:A	1.57912e-06	-1.58535	-9.11979e-10
235226587	chr1:235226587:T:C	5.09941e-07	-1.35548	-1.36019
235226976	chr1:235226976:T:C	1.70374e-06	-2.36888e-10	-1.50939
235227081	chr1:235227081:T:C	1.72727e-06	-0.0760222	-1.41965
235227588	chr1:235227588:T:C	2.85411e-06	-2.36888e-10	-0.993455
235227949	chr1:235227949:C:T	1.16129e-06	-1.09661	-0.796071
235228085	chr1:235228085:C:T	2.09327e-06	-1.30349	-9.11979e-10
235228131	chr1:235228131:T:C	1.34937e-06	-0.239888	-1.50269
235228708	chr1:235228708:C:T	5.70044e-06	-2.36888e-10	-0.301671
235228715	chr1:235228715:G:C	2.76273e-06	-1.03825	0.012255
235229039	chr1:235229039:T:A	1.59911e-06	-0.17542	-1.39734
235229050	chr1:235229050:A:T	1.65788e-06	-1.53668	-9.11979e-10
235229231	chr1:235229231:T:C	1.65308e-06	-0.145557	-1.39402
235229592	chr1:235229592:T:C	2.11466e-06	-2.36888e-10	-1.29332
235229740	chr1:235229740:A:ATCAAACAGTAT	1.73598e-06	-2.36888e-10	-1.49064
235229848	chr1:235229848:T:C	1.8058e-06	-2.36888e-10	-1.45121
235230855	chr1:235230855:A:G	2.83937e-06	-1.36062	0.361987
235230902	chr1:235230902:A:T	2.92613e-06	-1.21847	0.249934
235230963	chr1:235230963:G:T	1.2191e-06	-1.17441	-0.669692
235231360	chr1:235231360:G:T	4.33645e-06	-2.36888e-10	-0.575157
235232240	chr1:235232240:T:C	1.7027e-06	-2.36888e-10	-1.51
235232280	chr1:235232280:T:C	7.37509e-07	-0.996986	-1.34971
235232608	chr1:235232608:C:T	2.31569e-06	-0.901316	-0.301189
235232668	chr1:235232668:T:A	3.19038e-06	-0.882074	-9.11979e-10
235233017	chr1:235233017:T:C	1.90941e-06	-1.39542	-9.11979e-10
235233027	chr1:235233027:G:A	1.79934e-06	-2.36888e-10	-1.4548
235233030	chr1:235233030:G:A	1.28476e-06	-0.98958	-0.802061
235233262	chr1:235233262:A:C	1.33236e-06	-0.915864	-0.8394
235233382	chr1:235233382:A:G	1.60494e-06	-0.172988	-1.39614
235233707	chr1:235233707:A:G	3.05863e-06	-1.04015	0.115899
235233718	chr1:235233718:T:TA	1.58618e-06	-1.58088	-9.11979e-10
235233768	chr1:235233768:C:T	8.8342e-06	-2.36888e-10	0.136417
235233803	chr1:235233803:C:T	2.88481e-06	-1.16154	0.178785
235233934	chr1:235233934:C:G	7.89582e-07	-1.50624	-0.772228
235233952	chr1:235233952:A:G	1.59377e-06	-0.164882	-1.41123
235236017	chr1:235236017:C:T	1.25303e-06	-0.992589	-0.824061
235237511	chr1:235237511:T:C	1.53316e-06	-0.225154	-1.38973
235238027	chr1:235238027:C:A	1.42809e-06	-1.02663	-0.659248
235238126	chr1:235238126:A:G	2.43034e-06	-1.15418	-9.11979e-10
235238487	chr1:235238487:T:C	8.16115e-06	-2.36888e-10	0.0571707
235238497	chr1:235238497:TTTTG:T	1.53205e-05	-2.36888e-10	0.686976
235238818	chr1:235238818:G:A	1.00408e-06	-1.04477	-0.993368
235238915	chr1:235238915:A:G	1.41287e-06	-0.186073	-1.51052
235240280	chr1:235240280:G:T	3.06307e-06	-1.11865	0.195848
235240789	chr1:235240789:C:T	2.16563e-06	-1.2695	-9.11979e-10
235240951	chr1:235240951:C:T	3.80446e-06	-2.36888e-10	-0.70604
235241118	chr1:235241118:T:C	3.15074e-06	-1.07652	0.181941
235241136	chr1:235241136:G:A	2.10153e-06	-1.29955	-9.11979e-10
235241809	chr1:235241809:C:A	6.498e-06	-0.170719	-9.11979e-10
235241896	chr1:235241896:G:A	2.09878e-06	-1.27734	-0.0235201
235241930	chr1:235241930:C:G	1.19476e-06	-1.1354	-0.728868
235242002	chr1:235242002:C:T	8.09836e-06	-2.36888e-10	0.0494471
235242011	chr1:235242011:G:A	6.91136e-06	-2.36888e-10	-0.109047
235242058	chr1:235242058:G:T	9.55713e-06	-2.36888e-10	0.215073
235242203	chr1:235242203:G:A	3.17266e-06	-1.06112	0.173481
235242339	chr1:235242339:C:T	1.61628e-06	-0.166752	-1.39533
235243709	chr1:235243709:C:T	1.35739e-05	-2.36888e-10	0.565933
235244616	chr1:235244616:G:A	1.81169e-06	-2.36888e-10	-1.44796
235244906	chr1:235244906:G:A	3.25308e-06	-1.08979	0.22718
235245095	chr1:235245095:T:C	1.12781e-06	-1.05078	-0.871164
235245379	chr1:235245379:G:T	5.60314e-06	-2.36888e-10	-0.318887
235245559	chr1:235245559:G:C	3.38927e-06	-1.05295	0.231349
235245801	chr1:235245801:A:C	1.6343e-06	-1.551	-9.11979e-10
235245810	chr1:235245810:G:A	2.60586e-06	-2.36888e-10	-1.08445
235245868	chr1:235245868:G:A	1.35812e-05	-2.36888e-10	0.566474
235246088	chr1:235246088:G:C	2.70211e-06	-1.04818	-9.11979e-10
235246609	chr1:235246609:G:T	1.83055e-06	-2.36888e-10	-1.4376
235246709	chr1:235246709:G:A	1.24495e-06	-1.02683	-0.796293
235246985	chr1:235246985:T:C	8.37152e-06	-2.36888e-10	0.082621
235247727	chr1:235247727:G:A	1.00314e-05	-2.36888e-10	0.26351
235247784	chr1:235247784:T:A	1.0142e-05	-2.36888e-10	0.274472
235247898	chr1:235247898:G:A	1.9856e-06	-2.36888e-10	-1.35629
235248603	chr1:235248603:C:A	1.2896e-05	0.514705	-9.11979e-10
235248812	chr1:235248812:C:T	3.06266e-06	-1.25382	0.33089
235248819	chr1:235248819:G:A	1.01956e-06	-1.19076	-0.832083
235248913	chr1:235248913:C:T	1.70194e-06	-2.36888e-10	-1.51044
235249082	chr1:235249082:C:T	1.85049e-06	-2.36888e-10	-1.42676
235249266	chr1:235249266:G:C	2.16947e-06	-2.36888e-10	-1.26773
235249381	chr1:235249381:A:G	1.81963e-06	-2.36888e-10	-1.44358
235249664	chr1:235249664:G:A	8.21865e-06	-2.36888e-10	0.0641917
235249918	chr1:235249918:G:A	1.88616e-06	-2.36888e-10	-1.40767
235250015	chr1:235250015:C:G	2.36065e-06	-2.36888e-10	-1.18328
235251934	chr1:235251934:A:G	7.91824e-06	-2.36888e-10	0.0269554
235252362	chr1:235252362:T:C	1.81342e-05	0.855583	-9.11979e-10
235252397	chr1:235252397:G:A	2.77744e-06	-2.36888e-10	-1.02068
235253195	chr1:235253195:G:A	2.13349e-06	-2.36888e-10	-1.28445
235254458	chr1:235254458:G:A	1.61806e-06	-0.16372	-1.39727
235254530	chr1:235254530:A:G	1.09943e-05	-2.36888e-10	0.355159
235255005	chr1:235255005:T:C	1.48762e-06	-1.64504	-9.11979e-10
235255076	chr1:235255076:T:C	1.85548e-06	-2.36888e-10	-1.42407
235255158	chr1:235255158:A:G	4.68548e-06	-2.36888e-10	-0.497746
235255355	chr1:235255355:T:C	1.92188e-06	-2.36888e-10	-1.38891
235256003	chr1:235256003:G:A	1.89344e-06	-1.40382	-9.11979e-10
235256035	chr1:235256035:G:A	2.22647e-06	-1.17596	-0.0658371
235256087	chr1:235256087:T:C	1.34713e-06	-0.915671	-0.828568
235256696	chr1:235256696:A:C	3.16247e-06	-1.15754	0.26668
235257178	chr1:235257178:G:A	1.84366e-06	-1.43046	-9.11979e-10
235257529	chr1:235257529:T:C	1.84172e-06	-2.36888e-10	-1.43152
235257589	chr1:235257589:C:T	1.82468e-06	-2.36888e-10	-1.44081
235258620	chr1:235258620:T:C	3.30911e-06	-1.1787	0.333167
235258794	chr1:235258794:T:C	1.01541e-05	-2.36888e-10	0.275668
235259025	chr1:235259025:T:C	1.84543e-06	-1.4295	-9.11979e-10
235259405	chr1:235259405:C:T	4.07938e-06	-2.36888e-10	-0.636268
235260292	chr1:235260292:T:C	2.09455e-06	-1.21266	-0.0902213
235260576	chr1:235260576:T:G	2.91719e-06	-2.36888e-10	-0.971593
235261027	chr1:235261027:C:T	2.00826e-06	-2.36888e-10	-1.34494
235261430	chr1:235261430:G:T	6.59095e-06	-2.36888e-10	-0.156516
235261515	chr1:235261515:C:T	3.24367e-06	-1.1675	0.301995
235261516	chr1:235261516:C:G	3.19313e-06	-1.17064	0.289432
235261821	chr1:235261821:A:G	1.27745e-05	-2.36888e-10	0.50524
235262056	chr1:235262056:G:A	3.34993e-06	-1.16116	0.327882
235262155	chr1:235262155:AAAG:A	3.14093e-06	-1.1703	0.272599
235262196	chr1:235262196:A:G	2.27952e-06	-2.36888e-10	-1.21825
235262363	chr1:235262363:T:C	1.79418e-06	-2.36888e-10	-1.45767
235262429	chr1:235262429:T:C	3.12403e-06	-1.14782	0.244734
235262560	chr1:235262560:C:T	1.54554e-06	-0.234863	-1.37198
235262644	chr1:235262644:T:C	2.15258e-06	-1.26044	-0.0151031
235262806	chr1:235262806:A:T	1.62676e-06	-0.18591	-1.36971
235262984	chr1:235262984:G:C	1.79328e-06	-2.36888e-10	-1.45817
235263272	chr1:235263272:G:A	1.79276e-06	-2.36888e-10	-1.45846
235263520	chr1:235263520:G:A	1.88904e-06	-1.40615	-9.11979e-10
235263556	chr1:235263556:T:C	1.08499e-05	-2.36888e-10	0.341938
235263602	chr1:235263602:C:T	1.50559e-06	-0.263534	-1.3695
235263716	chr1:235263716:C:T	1.9577e-06	-1.37044	-9.11979e-10
235263911	chr1:235263911:G:A	9.11498e-07	-1.19837	-0.936507
235264011	chr1:235264011:A:C	1.78434e-06	-2.36888e-10	-1.46317
235264192	chr1:235264192:C:T	5.57628e-06	-2.36888e-10	-0.323693
235264610	chr1:235264610:A:G	1.78868e-06	-2.36888e-10	-1.46074
235264889	chr1:235264889:T:C	1.82128e-06	-0.941861	-0.500815
235264992	chr1:235264992:G:A	1.96022e-06	-2.36888e-10	-1.36916
235265141	chr1:235265141:G:A	6.97741e-06	-2.36888e-10	-0.0995356
235265635	chr1:235265635:G:A	1.83364e-06	-2.36888e-10	-1.43591
235265882	chr1:235265882:C:T	2.27242e-06	-2.36888e-10	-1.22137
235266377	chr1:235266377:G:A	1.54402e-06	-0.295935	-1.31189
235267448	chr1:235267448:A:C	1.11816e-05	-2.36888e-10	0.372057
235267599	chr1:235267599:G:A	1.72424e-06	-2.36888e-10	-1.49743
235267604	chr1:235267604:G:A	2.52501e-06	-1.11597	-9.11979e-10
235267797	chr1:235267797:G:A	9.94288e-07	-1.19203	-0.855908
235267834	chr1:235267834:G:A	2.27514e-06	-2.36888e-10	-1.22017
235267941	chr1:235267941:A:G	3.14106e-06	-1.30247	0.40482
235268098	chr1:235268098:G:A	2.74879e-06	-0.889869	-0.141184
235268111	chr1:235268111:G:A	1.81077e-06	-2.36888e-10	-1.44846
235268563	chr1:235268563:C:G	1.80378e-06	-2.36888e-10	-1.45233
235268909	chr1:235268909:G:A	2.56009e-06	-1.10217	-9.11979e-10
235269227	chr1:235269227:A:T	1.82511e-06	-2.36888e-10	-1.44057
235269426	chr1:235269426:C:T	1.53057e-06	-1.61657	-9.11979e-10
235269452	chr1:235269452:A:G	8.54889e-07	-1.23235	-0.966649
235269605	chr1:235269605:A:G	1.80875e-06	-2.36888e-10	-1.44958
235269608	chr1:235269608:T:C	3.13235e-06	-1.30532	0.404884
235269704	chr1:235269704:A:G	1.70685e-06	-2.36888e-10	-1.50756
235269753	chr1:235269753:T:C	1.80915e-06	-2.36888e-10	-1.44936
235270193	chr1:235270193:G:A	8.81438e-06	-2.36888e-10	0.13417
235270262	chr1:235270262:G:A	2.67545e-06	-1.0581	-9.11979e-10
235270464	chr1:235270464:T:C	1.22417e-06	-0.330444	-1.50951
235270468	chr1:235270468:C:T	1.27047e-06	-0.293338	-1.50949
235271155	chr1:235271155:C:T	1.12261e-06	-1.0667	-0.859861
235271228	chr1:235271228:A:G	8.72562e-07	-1.32503	-0.853503
235271295	chr1:235271295:C:T	8.655e-07	-1.32515	-0.861515
235271333	chr1:235271333:G:C	1.76722e-06	-2.36888e-10	-1.4728
235271987	chr1:235271987:CACCA:C	1.66017e-06	-1.09002	-0.445274
235272215	chr1:235272215:T:C	1.73691e-06	-2.36888e-10	-1.49011
235272262	chr1:235272262:A:G	2.96824e-06	-2.36888e-10	-0.954245
235272335	chr1:235272335:T:C	2.83293e-06	-1.16475	0.163846
235272740	chr1:235272740:AATAC:A	1.0596e-06	-1.12356	-0.860761
235273211	chr1:235273211:G:A	2.90308e-06	-1.16864	0.192202
235273316	chr1:235273316:C:T	1.30237e-06	-0.268537	-1.50949
235273776	chr1:235273776:T:C	2.55338e-06	-2.36888e-10	-1.1048
235274083	chr1:235274083:T:C	8.1285e-06	-2.36888e-10	0.0531622
235274890	chr1:235274890:C:T	1.49465e-06	-0.247806	-1.39252
235275054	chr1:235275054:G:A	1.73021e-06	-2.36888e-10	-1.49397
235275372	chr1:235275372:G:A	1.3677e-06	-1.01811	-0.710978
235275389	chr1:235275389:A:G	3.9068e-06	-2.36888e-10	-0.679495
235275589	chr1:235275589:C:T	1.66254e-06	-1.53387	-9.11979e-10
235276002	chr1:235276002:T:C	2.76025e-06	-1.02689	-9.11979e-10
235276099	chr1:235276099:T:C	1.01031e-05	-2.36888e-10	0.270623
235276893	chr1:235276893:G:A	2.29507e-06	-2.36888e-10	-1.21145
235276974	chr1:235276974:A:G	8.14421e-07	-0.862871	-1.38462
235277096	chr1:235277096:A:T	1.92172e-06	-1.2724	-0.116588
235277147	chr1:235277147:G:A	2.33788e-06	-2.36888e-10	-1.19297
235277344	chr1:235277344:A:G	7.39165e-06	-2.36888e-10	-0.0418631
235277463	chr1:235277463:C:T	1.82781e-06	-2.36888e-10	-1.4391
235277514	chr1:235277514:G:A	1.71565e-06	-2.36888e-10	-1.50242
235277552	chr1:235277552:T:A	1.50026e-06	-1.63657	-9.11979e-10
235278525	chr1:235278525:T:C	2.21178e-06	-2.36888e-10	-1.24842
235279311	chr1:235279311:A:G	1.58049e-06	-0.237994	-1.34648
235279461	chr1:235279461:A:T	1.14079e-06	-1.05789	-0.852601
235279665	chr1:235279665:T:G	2.28051e-06	-1.21781	-9.11979e-10
235280021	chr1:235280021:C:T	2.92668e-06	-1.20059	0.232242
235280235	chr1:235280235:ATTATT:A	1.03827e-06	-1.32378	-0.680879
235280707	chr1:235280707:C:T	1.73887e-06	-2.36888e-10	-1.48898
235280734	chr1:235280734:A:G	1.53795e-06	-0.244206	-1.36756
235280736	chr1:235280736:A:G	1.5558e-06	-0.245123	-1.3551
235280871	chr1:235280871:C:T	1.82869e-06	-1.43861	-9.11979e-10
235281112	chr1:235281112:A:ATGTATAGTTGCTTTATGCTCTATG	3.985e-06	-2.36888e-10	-0.659676
235281328	chr1:235281328:C:T	2.71125e-06	-1.21314	0.168333
235281475	chr1:235281475:CAA:C	9.56626e-07	-1.27398	-0.812579
235281984	chr1:235281984:G:C	1.27602e-05	-2.36888e-10	0.504117
235282763	chr1:235282763:C:G	1.0525e-06	-1.11453	-0.876514
235283058	chr1:235283058:G:A	8.48151e-07	-1.23199	-0.974922
235283071	chr1:235283071:T:C	4.81422e-06	-2.36888e-10	-0.470641
235283537	chr1:235283537:T:A	2.09453e-06	-1.30288	-9.11979e-10
235283748	chr1:235283748:G:A	1.49016e-06	-1.64333	-9.11979e-10
235283863	chr1:235283863:T:C	2.9686e-06	-1.20923	0.255107
235284780	chr1:235284780:A:T	8.39559e-07	-1.20259	-1.0145
235284913	chr1:235284913:T:A	2.02727e-06	-2.36888e-10	-1.33553
235285267	chr1:235285267:A:C	2.11673e-06	-1.22027	-0.0720699
235285298	chr1:235285298:G:A	1.76739e-06	-2.36888e-10	-1.47271
235285880	chr1:235285880:T:C	1.10106e-06	-1.09719	-0.848745
235285932	chr1:235285932:A:C	1.37655e-05	-2.36888e-10	0.579952
235286332	chr1:235286332:G:C	1.17597e-06	-1.06967	-0.810457
235286444	chr1:235286444:T:C	4.03921e-06	-2.36888e-10	-0.646164
235287191	chr1:235287191:G:A	9.62437e-07	-1.17462	-0.905885
235287372	chr1:235287372:C:T	1.08183e-06	-1.09577	-0.867794
235287857	chr1:235287857:G:T	1.65445e-06	-0.244916	-1.29383
235288167	chr1:235288167:C:T	2.78662e-06	-1.1835	0.166112
235288175	chr1:235288175:G:T	1.16047e-06	-1.23465	-0.658736
235288852	chr1:235288852:G:A	1.05229e-06	-1.30286	-0.688387
235289316	chr1:235289316:C:T	2.81095e-06	-1.19201	0.183315
235289519	chr1:235289519:T:C	2.13403e-06	-2.36888e-10	-1.2842
235290922	chr1:235290922:C:T	1.33979e-06	-0.241548	-1.50816
235290953	chr1:235290953:G:A	1.78742e-06	-2.36888e-10	-1.46144
235291324	chr1:235291324:C:T	2.53327e-06	-2.36888e-10	-1.1127
235291509	chr1:235291509:G:A	2.92158e-06	-1.18548	0.215394
235291999	chr1:235291999:T:C	2.83468e-06	-1.19198	0.19169
235292547	chr1:235292547:C:G	1.70428e-06	-2.36888e-10	-1.50907
235293131	chr1:235293131:A:G	2.88814e-06	-1.1692	0.187597
235293472	chr1:235293472:A:G	1.00011e-05	-2.36888e-10	0.260479
235294265	chr1:235294265:G:A	1.11866e-06	-0.995772	-0.934308
235294657	chr1:235294657:C:T	2.40229e-06	-1.19473	0.0289432
235295459	chr1:235295459:G:A	1.10425e-05	0.359538	-9.11979e-10
235296167	chr1:235296167:T:C	1.50294e-06	-1.63479	-9.11979e-10
235296194	chr1:235296194:T:C	1.76877e-06	-0.235012	-1.23692
235296246	chr1:235296246:T:C	1.77396e-06	-2.36888e-10	-1.469
235296452	chr1:235296452:T:C	7.67032e-06	-2.36888e-10	-0.00485614
235296943	chr1:235296943:C:T	2.98538e-06	-0.948486	-9.11979e-10
235297275	chr1:235297275:C:T	2.18555e-06	-2.36888e-10	-1.26035
235297404	chr1:235297404:C:G	1.48622e-06	-0.253888	-1.39209
235297463	chr1:235297463:T:C	5.39166e-06	-2.36888e-10	-0.357362
235297552	chr1:235297552:C:T	2.8161e-06	-1.14981	0.142947
235297669	chr1:235297669:G:A	1.77778e-06	-2.36888e-10	-1.46685
235297846	chr1:235297846:A:C	2.8509e-06	-2.36888e-10	-0.994579
235298049	chr1:235298049:C:T	2.76025e-06	-1.19429	0.167402
235298112	chr1:235298112:A:T	1.24172e-05	-2.36888e-10	0.476872
235298353	chr1:235298353:T:C	6.89954e-07	-1.215	-1.19834
235298630	chr1:235298630:C:T	2.75532e-06	-1.02868	-9.11979e-10
235299179	chr1:235299179:G:A	2.74095e-06	-1.19722	0.163314
235299267	chr1:235299267:G:A	2.66746e-06	-1.21435	0.15326
235299429	chr1:235299429:T:G	7.23415e-07	-1.13845	-1.22754
235299443	chr1:235299443:T:A	7.24424e-07	-1.13742	-1.22718
235299452	chr1:235299452:T:A	6.83046e-07	-1.18755	-1.23586
235299527	chr1:235299527:C:T	2.81885e-06	-1.17329	0.167402
235299858	chr1:235299858:T:G	1.18445e-06	-0.395315	-1.47762
235299991	chr1:235299991:C:T	4.27309e-06	-2.36888e-10	-0.589876
235300572	chr1:235300572:T:G	1.27576e-06	-1.02309	-0.775582
235300573	chr1:235300573:G:A	6.86283e-07	-1.22284	-1.19584
235300915	chr1:235300915:C:A	1.82207e-06	-2.36888e-10	-1.44224
235301047	chr1:235301047:T:C	3.25959e-06	-2.36888e-10	-0.860614
235301261	chr1:235301261:A:G	1.92323e-06	-2.36888e-10	-1.38821
235301305	chr1:235301305:A:C	1.12229e-06	-1.01439	-0.912449
235301730	chr1:235301730:G:T	1.38722e-06	-0.209056	-1.50586
235301744	chr1:235301744:C:T	1.16408e-06	-1.08461	-0.805677
235301889	chr1:235301889:G:A	1.5439e-06	-0.234434	-1.37347
235302806	chr1:235302806:G:C	6.91581e-05	2.19418	-9.11979e-10
235302932	chr1:235302932:T:C	5.07986e-06	-2.36888e-10	-0.416931
235303372	chr1:235303372:A:G	1.23149e-06	-1.05018	-0.783812
235303427	chr1:235303427:C:T	2.72807e-06	-1.03862	-9.11979e-10
235303485	chr1:235303485:G:A	1.47653e-06	-0.267372	-1.38515
235303786	chr1:235303786:C:T	1.98701e-06	-2.36888e-10	-1.35558
235304292	chr1:235304292:G:A	3.39483e-07	-1.63669	-1.48585
235304398	chr1:235304398:AT:A	7.74843e-07	-1.48079	-0.816515
235304432	chr1:235304432:A:G	1.79317e-06	-2.36888e-10	-1.45823
235304618	chr1:235304618:T:C	2.79439e-06	-1.2173	0.202696
235304625	chr1:235304625:C:T	1.45777e-06	-0.279543	-1.38576
235304812	chr1:235304812:C:A	2.81435e-06	-1.20558	0.198098
235304991	chr1:235304991:C:G	2.74576e-06	-1.19753	0.165372
235305565	chr1:235305565:G:A	1.12932e-06	-1.0761	-0.844498
235305717	chr1:235305717:A:G	1.48659e-06	-0.261163	-1.38457
235305748	chr1:235305748:G:A	8.11857e-06	-2.36888e-10	0.0519394
235306426	chr1:235306426:A:G	1.82944e-06	-2.36888e-10	-1.4382
235306867	chr1:235306867:G:A	2.64664e-06	-1.21291	0.14399
235307888	chr1:235307888:G:C	2.76963e-06	-1.19674	0.173236
235308268	chr1:235308268:TTTGTA:T	1.61344e-06	-0.21273	-1.35112
235308396	chr1:235308396:C:T	1.72091e-05	-2.36888e-10	0.803227
235308571	chr1:235308571:C:T	2.63807e-06	-1.19034	0.11817
235308990	chr1:235308990:G:A	4.70523e-06	-2.36888e-10	-0.493538
235309357	chr1:235309357:G:A	3.75218e-06	-2.36888e-10	-0.719877
235309466	chr1:235309466:G:C	1.47364e-06	-1.65448	-9.11979e-10
235310005	chr1:235310005:T:A	1.50879e-06	-1.6309	-9.11979e-10
235310171	chr1:235310171:CAATAAAAAAA:C	4.34114e-06	-2.36888e-10	-0.574077
235310257	chr1:235310257:C:CT	1.34487e-06	-0.236819	-1.5091
235310290	chr1:235310290:T:G	1.78742e-06	-2.36888e-10	-1.46144
235310960	chr1:235310960:C:T	3.08681e-06	-1.09367	0.178593
235310961	chr1:235310961:G:A	2.87948e-06	-2.36888e-10	-0.984605
235311182	chr1:235311182:C:A	1.78766e-06	-2.36888e-10	-1.4613
235311425	chr1:235311425:T:C	2.90773e-06	-1.17636	0.201514
235311846	chr1:235311846:C:T	1.72525e-06	-2.36888e-10	-1.49684
235312365	chr1:235312365:A:T	1.80788e-06	-2.36888e-10	-1.45006
235312664	chr1:235312664:A:C	1.89034e-06	-1.40546	-9.11979e-10
235312841	chr1:235312841:C:T	2.82603e-06	-1.00334	-9.11979e-10
235313418	chr1:235313418:A:G	1.80612e-06	-2.36888e-10	-1.45103
235313686	chr1:235313686:A:C	8.09391e-06	-2.36888e-10	0.0488975
235314440	chr1:235314440:T:C	5.54205e-06	-0.329849	-9.11979e-10
235314491	chr1:235314491:G:C	9.94421e-07	-1.0912	-0.956608
235314806	chr1:235314806:C:T	2.15178e-06	-2.36888e-10	-1.27592
235315103	chr1:235315103:G:A	2.82053e-06	-1.1636	0.158308
235315409	chr1:235315409:C:T	2.85298e-06	-1.17857	0.184714
235315493	chr1:235315493:T:A	1.22596e-06	-1.05827	-0.78022
235316129	chr1:235316129:G:A	1.80907e-06	-2.36888e-10	-1.4494
235316192	chr1:235316192:G:A	6.01526e-06	-2.36888e-10	-0.247915
235316471	chr1:235316471:T:C	1.71736e-06	-1.50143	-9.11979e-10
235316487	chr1:235316487:C:T	2.51504e-06	-1.09569	-0.0242376
235316868	chr1:235316868:AAC:A	2.74551e-06	-1.18197	0.149717
235317593	chr1:235317593:A:G	2.80871e-06	-1.18337	0.173881
235317636	chr1:235317636:T:C	1.31303e-06	-1.13486	-0.635013
235317817	chr1:235317817:A:G	8.39198e-06	-2.36888e-10	0.0850621
235318949	chr1:235318949:A:G	2.14958e-06	-2.36888e-10	-1.27694
235318957	chr1:235318957:T:C	1.02758e-06	-1.13949	-0.875519
235319148	chr1:235319148:C:T	1.61178e-06	-0.228608	-1.33627
235319177	chr1:235319177:G:A	3.1105e-06	-2.36888e-10	-0.907432
235319316	chr1:235319316:A:G	2.63573e-06	-1.19433	0.121274
235319424	chr1:235319424:A:G	1.46721e-06	-0.270228	-1.38863
235319814	chr1:235319814:A:T	1.85946e-05	0.880659	-9.11979e-10
235319818	chr1:235319818:C:A	2.77258e-06	-1.17993	0.157492
235319986	chr1:235319986:A:G	1.67281e-06	-0.223446	-1.30427
235320145	chr1:235320145:T:A	3.02724e-06	-2.36888e-10	-0.934564
235320299	chr1:235320299:C:T	1.7487e-06	-2.36888e-10	-1.48334
235321575	chr1:235321575:G:A	6.42084e-07	-1.32513	-1.16012
235321988	chr1:235321988:A:G	1.4869e-05	0.657062	-9.11979e-10
235322034	chr1:235322034:T:A	1.62358e-06	-1.55758	-9.11979e-10
235322212	chr1:235322212:G:A	6.00523e-06	-2.36888e-10	-0.249584
235322299	chr1:235322299:T:C	1.81296e-06	-2.36888e-10	-1.44725
235322305	chr1:235322305:A:C	1.457e-06	-0.292298	-1.37354
235322355	chr1:235322355:C:T	2.87885e-06	-1.14664	0.161819
235322370	chr1:235322370:T:C	1.38685e-06	-1.13199	-0.583188
235322453	chr1:235322453:C:T	1.49668e-06	-0.270968	-1.368
235322538	chr1:235322538:T:C	5.72033e-06	1.17585	-1.47404
235322758	chr1:235322758:G:A	1.89996e-06	-2.36888e-10	-1.40038
235323184	chr1:235323184:T:C	1.48811e-06	-1.6447	-9.11979e-10
235323779	chr1:235323779:C:T	1.04941e-06	-1.10789	-0.886098
235324737	chr1:235324737:C:G	1.48616e-06	-0.252679	-1.39334
235325869	chr1:235325869:C:A	1.64017e-06	-0.221081	-1.32633
235325875	chr1:235325875:G:A	7.5607e-06	-2.36888e-10	-0.0192507
235326035	chr1:235326035:C:A	1.75095e-06	-2.36888e-10	-1.48206
235326394	chr1:235326394:A:T	1.78411e-06	-2.36888e-10	-1.46329
235326535	chr1:235326535:C:T	1.22661e-06	-1.0665	-0.771456
235326998	chr1:235326998:A:C	2.46735e-06	-1.13907	-9.11979e-10
235327076	chr1:235327076:CA:C	2.04446e-06	0.0317779	-1.35886
235327741	chr1:235327741:C:T	1.83796e-06	-2.36888e-10	-1.43356
235327891	chr1:235327891:G:A	1.73018e-06	-2.36888e-10	-1.49399
235329217	chr1:235329217:C:G	5.76365e-06	-2.36888e-10	-0.290643
235329221	chr1:235329221:T:G	1.61265e-06	-1.56433	-9.11979e-10
235329633	chr1:235329633:TA:T	1.55807e-05	2.18127	-1.47745
235330489	chr1:235330489:G:A	1.06282e-06	-0.582594	-1.39869
235330551	chr1:235330551:C:G	5.08038e-06	-2.36888e-10	-0.416828
235330598	chr1:235330598:C:CTTG	9.46769e-07	-1.46854	-0.628375
235330768	chr1:235330768:A:C	1.7804e-06	-2.36888e-10	-1.46537
235330920	chr1:235330920:C:G	3.75803e-07	-1.64433	-1.37657
235331167	chr1:235331167:C:G	3.72072e-06	-0.728296	-9.11979e-10
235331765	chr1:235331765:T:C	1.85841e-06	-2.36888e-10	-1.4225
235331886	chr1:235331886:A:G	4.53509e-06	-2.36888e-10	-0.530369
235332161	chr1:235332161:G:T	5.5733e-07	-1.16463	-1.46218
235332332	chr1:235332332:T:C	4.29801e-06	-2.36888e-10	-0.584062
235332438	chr1:235332438:A:AT	8.17504e-06	-0.0284316	0.0873035
235332509	chr1:235332509:A:G	1.94913e-06	-2.36888e-10	-1.37483
235332692	chr1:235332692:A:G	1.76603e-06	-2.36888e-10	-1.47348
235333267	chr1:235333267:C:G	7.39756e-06	-0.0410645	-9.11979e-10
235333625	chr1:235333625:G:C	9.37807e-07	-1.47409	-0.632337
235334197	chr1:235334197:TA:T	1.764e-06	-2.36888e-10	-1.47463
235334489	chr1:235334489:T:C	1.27252e-06	-1.0315	-0.769719
235334744	chr1:235334744:G:T	1.0672e-06	-1.03756	-0.939613
235335061	chr1:235335061:C:T	2.2791e-06	-2.36888e-10	-1.21843
235335062	chr1:235335062:G:A	1.7792e-06	-1.45163	-0.0144171
235335738	chr1:235335738:A:G	1.69663e-06	-1.52474	0.0111654
235335895	chr1:235335895:C:T	4.2943e-06	-2.36888e-10	-0.584926
235335948	chr1:235335948:G:A	1.16501e-06	-1.01938	-0.870106
235336450	chr1:235336450:CAG:C	2.1481e-06	-2.36888e-10	-1.27763
235336645	chr1:235336645:AAAG:A	1.70603e-06	-2.36888e-10	-1.50804
235337160	chr1:235337160:A:G	6.75705e-06	-2.36888e-10	-0.131628
235337259	chr1:235337259:T:TA	1.4191e-06	-1.34448	-0.347713
235337326	chr1:235337326:G:A	1.71238e-06	-2.36888e-10	-1.50433
235338890	chr1:235338890:G:A	2.43044e-06	-2.36888e-10	-1.15414
235339602	chr1:235339602:T:A	1.00546e-06	-0.641016	-1.39575
235339643	chr1:235339643:C:T	6.16296e-06	-2.36888e-10	-0.223657
235339688	chr1:235339688:G:A	1.75888e-06	-2.36888e-10	-1.47754
235339941	chr1:235339941:A:G	1.37151e-06	-1.34484	-0.381461
235340125	chr1:235340125:T:C	7.0239e-06	-2.36888e-10	-0.0928951
235340197	chr1:235340197:T:C	1.71403e-06	-2.36888e-10	-1.50336
235340200	chr1:235340200:A:G	9.22303e-07	-0.708784	-1.41431
235340217	chr1:235340217:A:C	1.73891e-06	-1.52297	0.034013
235340889	chr1:235340889:G:A	1.71199e-06	-2.36888e-10	-1.50456
235340900	chr1:235340900:T:TC	1.71065e-06	-2.36888e-10	-1.50534
235341338	chr1:235341338:A:T	1.75347e-06	-2.36888e-10	-1.48062
235341424	chr1:235341424:G:A	9.27597e-06	-0.0728265	0.258039
235341434	chr1:235341434:A:C	1.71024e-06	-2.36888e-10	-1.50558
235341941	chr1:235341941:A:G	1.75098e-06	-2.36888e-10	-1.48204
235342064	chr1:235342064:T:C	1.97371e-06	-2.36888e-10	-1.3623
235342869	chr1:235342869:A:G	1.95786e-06	-2.36888e-10	-1.37036
235342883	chr1:235342883:G:A	1.71215e-06	-2.36888e-10	-1.50446
235343198	chr1:235343198:C:T	1.71262e-06	-2.36888e-10	-1.50419
235343327	chr1:235343327:G:A	1.88488e-06	-1.40835	-9.11979e-10
235343529	chr1:235343529:T:C	1.71677e-06	-2.36888e-10	-1.50177
235343538	chr1:235343538:G:A	9.70108e-07	-1.52305	-0.549516
235343688	chr1:235343688:C:T	1.70771e-06	-2.36888e-10	-1.50706
235343798	chr1:235343798:T:C	1.56903e-06	-1.53498	-0.0567709
235344068	chr1:235344068:TG:T	5.25244e-06	-2.36888e-10	-0.383522
235344747	chr1:235344747:C:T	6.47279e-05	2.12798	-9.11979e-10
235345148	chr1:235345148:C:T	9.91078e-07	-1.42458	-0.626599
235345378	chr1:235345378:C:T	1.66827e-06	-1.56	0.0295659
235346052	chr1:235346052:G:A	1.71484e-06	-2.36888e-10	-1.50289
235346071	chr1:235346071:T:G	1.712e-06	-2.36888e-10	-1.50455
235346147	chr1:235346147:A:T	1.70901e-06	-2.36888e-10	-1.5063
235346206	chr1:235346206:C:G	1.71118e-06	-2.36888e-10	-1.50503
235346395	chr1:235346395:A:G	9.11664e-07	-1.14136	-0.993334
235346466	chr1:235346466:A:C	1.7137e-06	-2.36888e-10	-1.50356
235346698	chr1:235346698:A:G	1.5489e-06	-1.54391	-0.0607622
235347496	chr1:235347496:G:A	1.76606e-06	-2.36888e-10	-1.47346
235348995	chr1:235348995:C:A	4.61843e-07	-1.36081	-1.45393
235349015	chr1:235349015:A:T	1.11895e-06	-1.12291	-0.806917
235349066	chr1:235349066:G:A	1.46225e-06	-1.29621	-0.366026
235349202	chr1:235349202:G:A	1.75889e-06	-2.36888e-10	-1.47753
235349534	chr1:235349534:G:A	1.7142e-06	-2.36888e-10	-1.50327
235349733	chr1:235349733:A:G	1.78063e-06	-2.36888e-10	-1.46525
235349767	chr1:235349767:A:G	1.80296e-06	-2.36888e-10	-1.45278
235350291	chr1:235350291:TTAAAA:T	1.72306e-06	-2.36888e-10	-1.49811
235350397	chr1:235350397:G:A	1.72485e-06	-2.36888e-10	-1.49708
235350438	chr1:235350438:A:G	1.99945e-06	-2.36888e-10	-1.34934
235351140	chr1:235351140:T:G	4.86213e-07	-1.31761	-1.44571
235352019	chr1:235352019:A:G	1.73456e-06	-2.36888e-10	-1.49146
235352219	chr1:235352219:C:T	4.59731e-07	-1.33261	-1.48672
235352840	chr1:235352840:G:A	1.7026e-06	-2.36888e-10	-1.51006
235352842	chr1:235352842:G:A	1.70447e-06	-2.36888e-10	-1.50896
235353058	chr1:235353058:T:C	5.83965e-07	-1.08896	-1.49116
235353061	chr1:235353061:G:T	1.92045e-06	-2.36888e-10	-1.38965
235353111	chr1:235353111:AG:A	1.7089e-06	-2.36888e-10	-1.50636
235354064	chr1:235354064:C:T	1.71886e-06	-2.36888e-10	-1.50055
235354242	chr1:235354242:T:G	8.50044e-07	-0.868964	-1.33572
235354292	chr1:235354292:C:G	6.39171e-07	-1.11521	-1.37458
235354320	chr1:235354320:G:C	1.77001e-06	-2.36888e-10	-1.47123
235354422	chr1:235354422:T:C	1.70935e-06	-2.36888e-10	-1.5061
235354567	chr1:235354567:G:C	1.70249e-06	-2.36888e-10	-1.51012
235354965	chr1:235354965:G:A	1.70199e-06	-2.36888e-10	-1.51041
235355030	chr1:235355030:G:A	1.7035e-06	-2.36888e-10	-1.50953
235355199	chr1:235355199:A:C	1.70421e-06	-2.36888e-10	-1.50911
235355586	chr1:235355586:T:G	6.19701e-07	-1.17865	-1.34208
235355662	chr1:235355662:A:T	1.70264e-06	-2.36888e-10	-1.51004
235355675	chr1:235355675:A:C	1.70383e-06	-2.36888e-10	-1.50934
235355803	chr1:235355803:C:G	1.70393e-06	-2.36888e-10	-1.50928
235355809	chr1:235355809:C:T	1.70432e-06	-2.36888e-10	-1.50905
235355903	chr1:235355903:G:A	1.92841e-06	-2.36888e-10	-1.38552
235356861	chr1:235356861:A:G	9.57975e-07	-0.737002	-1.34815
235356913	chr1:235356913:C:G	9.90674e-07	-0.729637	-1.32195
235357370	chr1:235357370:C:T	1.72799e-05	0.807327	-9.11979e-10
235357507	chr1:235357507:A:G	1.90376e-06	-2.36888e-10	-1.39838
235357733	chr1:235357733:G:C	1.70359e-06	-2.36888e-10	-1.50947
235357739	chr1:235357739:C:G	5.80302e-07	-1.22786	-1.35856
235357824	chr1:235357824:G:A	1.59439e-06	-1.57572	-9.11979e-10
235357920	chr1:235357920:A:G	9.54586e-07	-0.726814	-1.36188
235359313	chr1:235359313:C:T	2.03941e-06	-2.36888e-10	-1.32955
235359644	chr1:235359644:A:G	6.55126e-07	-0.982557	-1.48259
235359752	chr1:235359752:C:A	7.24133e-07	-1.64793	-0.71706
235359832	chr1:235359832:C:T	2.90499e-06	-2.36888e-10	-0.975784
235360051	chr1:235360051:C:T	1.07732e-06	-0.973874	-0.993868
235360165	chr1:235360165:C:T	1.00126e-06	-0.986725	-1.05423
235360240	chr1:235360240:T:G	9.70779e-07	-1.01901	-1.05286
235361295	chr1:235361295:C:A	5.95772e-06	0.540801	-0.798326
235361885	chr1:235361885:G:A	2.85849e-06	-2.36888e-10	-0.991922
235361938	chr1:235361938:G:A	1.31452e-06	-0.659334	-1.10941
235362101	chr1:235362101:A:G	1.71977e-06	-2.36888e-10	-1.50003
235362333	chr1:235362333:CA:C	6.36099e-06	-2.36888e-10	-0.19203
235362921	chr1:235362921:T:C	1.69627e-06	-1.51378	-9.11979e-10
235363172	chr1:235363172:T:TA	1.45887e-06	-0.699757	-0.964795
235363184	chr1:235363184:A:G	6.47228e-07	-1.57437	-0.902902
235363548	chr1:235363548:G:A	1.56625e-06	-0.719749	-0.873783
235363739	chr1:235363739:A:G	8.96825e-06	1.49732	-1.34584
235363915	chr1:235363915:TAGG:T	8.8366e-07	-1.16065	-1.00525
235364159	chr1:235364159:C:T	6.41716e-06	1.21273	-1.39597
235364664	chr1:235364664:G:A	9.82306e-07	-1.08399	-0.976074
235364932	chr1:235364932:C:T	8.73254e-07	-1.17291	-1.00483
235365190	chr1:235365190:A:G	8.5541e-07	-1.21417	-0.984215
235365394	chr1:235365394:A:G	6.29125e-07	-1.65821	-0.84743
235365678	chr1:235365678:C:T	1.57754e-06	-0.663386	-0.922963
235365804	chr1:235365804:T:C	8.49234e-07	-1.18019	-1.02544
235367234	chr1:235367234:AC:A	5.12461e-06	1.04202	-1.45018
235368071	chr1:235368071:A:G	1.79944e-06	-2.36888e-10	-1.45474
235368136	chr1:235368136:T:C	1.06079e-06	-1.01207	-0.971139
235368262	chr1:235368262:G:A	7.24059e-06	-2.36888e-10	-0.0625119
235368414	chr1:235368414:C:T	2.43365e-06	-2.36888e-10	-1.15282
235368643	chr1:235368643:C:T	6.97416e-06	0.921728	-1.02173
235368663	chr1:235368663:A:T	1.05706e-06	-1.0048	-0.981921
235368791	chr1:235368791:C:A	1.16483e-06	-0.944136	-0.945502
235368815	chr1:235368815:T:C	1.12041e-06	-0.976265	-0.952256
235368837	chr1:235368837:G:A	1.16627e-06	-0.939273	-0.949128
235368930	chr1:235368930:C:T	1.10653e-06	-0.989728	-0.951255
235368948	chr1:235368948:T:C	1.14197e-06	-0.958206	-0.951255
235368951	chr1:235368951:C:T	1.12643e-06	-0.971904	-0.951255
235369040	chr1:235369040:C:G	5.61676e-07	-1.30716	-1.31189
235369062	chr1:235369062:G:A	1.11519e-06	-0.981935	-0.951255
235369069	chr1:235369069:C:T	1.74213e-06	-2.36888e-10	-1.48711
235369202	chr1:235369202:T:C	8.43004e-07	-1.05364	-1.15936
235369208	chr1:235369208:T:C	8.22777e-07	-1.06432	-1.17296
235369335	chr1:235369335:C:T	6.3197e-07	-1.43689	-1.06424
235369544	chr1:235369544:G:A	5.83882e-06	-2.36888e-10	-0.277686
235369599	chr1:235369599:A:G	1.74286e-06	-2.36888e-10	-1.48669
235369841	chr1:235369841:A:G	5.81732e-06	-2.36888e-10	-0.281374
235369859	chr1:235369859:C:T	7.72808e-07	-1.65476	-0.645182
235369867	chr1:235369867:A:T	2.8529e-06	-2.36888e-10	-0.99388
235369909	chr1:235369909:G:T	1.81529e-06	-2.36888e-10	-1.44597
235370088	chr1:235370088:G:A	3.51949e-07	-1.57859	-1.50789
235370121	chr1:235370121:G:A	1.19934e-06	-1.49248	-0.367968
235370546	chr1:235370546:C:T	4.66304e-07	-1.59149	-1.21365
235370743	chr1:235370743:T:G	1.39244e-06	-1.64524	-0.065914
235370808	chr1:235370808:G:C	4.43371e-07	-1.42221	-1.43335
235371205	chr1:235371205:C:T	1.76568e-06	-1.65254	0.178857
235371238	chr1:235371238:T:C	2.03251e-06	-2.36888e-10	-1.33294
235371564	chr1:235371564:T:C	2.07271e-06	-2.36888e-10	-1.31336
235371870	chr1:235371870:C:T	1.70187e-06	-2.36888e-10	-1.51049
235371963	chr1:235371963:T:C	9.11356e-07	-1.65427	-0.480761
235372194	chr1:235372194:A:G	1.51388e-06	-1.62754	-9.11979e-10
235372198	chr1:235372198:C:T	2.73795e-06	-2.36888e-10	-1.035
235372232	chr1:235372232:A:C	3.48632e-06	-2.36888e-10	-0.793369
235372250	chr1:235372250:A:G	1.07795e-06	-1.65469	-0.312458
235372562	chr1:235372562:T:A	2.03223e-06	-2.36888e-10	-1.33308
235372781	chr1:235372781:G:A	2.69713e-06	-2.36888e-10	-1.05003
235372785	chr1:235372785:G:A	1.21093e-06	-1.65729	-0.193534
235372881	chr1:235372881:A:G	1.01036e-06	-1.65795	-0.373964
235372882	chr1:235372882:C:T	3.71099e-07	-1.54649	-1.48701
235373071	chr1:235373071:A:G	1.70407e-06	-2.36888e-10	-1.5092
235373358	chr1:235373358:G:A	4.75279e-06	-2.36888e-10	-0.483482
235373604	chr1:235373604:C:T	4.30584e-07	-1.49092	-1.39391
235373809	chr1:235373809:T:C	1.61837e-06	-1.64005	0.079254
235374584	chr1:235374584:T:C	2.89304e-06	-2.36888e-10	-0.979908
235374680	chr1:235374680:T:C	3.10632e-06	-2.36888e-10	-0.908775
235375001	chr1:235375001:A:G	1.77386e-06	-1.46905	-9.11979e-10
235375022	chr1:235375022:A:G	2.34968e-06	-1.18794	-9.11979e-10
235375143	chr1:235375143:A:G	1.04104e-06	-1.65541	-0.34658
235375152	chr1:235375152:C:T	6.90506e-07	-1.338	-1.07454
235375705	chr1:235375705:A:G	9.40022e-07	-1.65121	-0.45286
235375893	chr1:235375893:A:G	1.82735e-06	-2.36888e-10	-1.43935
235376842	chr1:235376842:C:T	1.21287e-06	-1.65792	-0.191299
235377501	chr1:235377501:T:C	1.70196e-06	-2.36888e-10	-1.51043
235378110	chr1:235378110:A:G	1.13271e-06	-1.63874	-0.278857
235378549	chr1:235378549:A:G	1.93189e-06	-2.36888e-10	-1.38371
235378619	chr1:235378619:A:G	1.30274e-06	-1.65196	-0.125782
235378735	chr1:235378735:C:T	3.28828e-06	-0.851848	-9.11979e-10
235379088	chr1:235379088:C:T	1.51301e-06	-1.62811	-9.11979e-10
235379249	chr1:235379249:C:T	2.71561e-06	-1.0432	-9.11979e-10
235380400	chr1:235380400:A:G	3.20183e-06	-2.36888e-10	-0.878492
235380560	chr1:235380560:AC:A	1.93735e-06	-2.36888e-10	-1.38089
235380825	chr1:235380825:A:G	1.96589e-06	-2.36888e-10	-1.36627
235380946	chr1:235380946:C:T	1.9318e-06	-2.36888e-10	-1.38376
235380967	chr1:235380967:G:T	1.95008e-06	-2.36888e-10	-1.37434
235380986	chr1:235380986:T:C	1.84699e-06	-2.36888e-10	-1.42866
235381003	chr1:235381003:TCGAA:T	1.42059e-06	-1.65822	-0.0329215
235381022	chr1:235381022:T:C	1.96307e-06	-2.36888e-10	-1.36771
235381381	chr1:235381381:C:G	1.91412e-06	-2.36888e-10	-1.39296
235381430	chr1:235381430:T:A	1.96828e-06	-2.36888e-10	-1.36506
235381557	chr1:235381557:A:G	1.94651e-06	-2.36888e-10	-1.37618
235381573	chr1:235381573:A:G	2.27073e-06	-2.36888e-10	-1.22211
235381733	chr1:235381733:A:G	8.82171e-07	-1.65568	-0.511899
235382109	chr1:235382109:C:T	2.24786e-06	-2.36888e-10	-1.23224
235382354	chr1:235382354:G:C	3.3887e-07	-1.65518	-1.46917
235382890	chr1:235382890:C:T	1.79954e-06	-1.64977	0.195082
235382897	chr1:235382897:A:G	7.37272e-07	-0.838518	-1.50849
235383878	chr1:235383878:C:T	1.71084e-06	-2.36888e-10	-1.50523
235384336	chr1:235384336:G:C	2.66909e-06	-2.36888e-10	-1.06048
235384380	chr1:235384380:C:T	2.00295e-06	-2.36888e-10	-1.34759
235384731	chr1:235384731:G:A	1.73701e-06	-1.49005	-9.11979e-10
235384945	chr1:235384945:G:A	2.04493e-06	-2.36888e-10	-1.32685
235385027	chr1:235385027:C:T	3.42174e-06	-2.36888e-10	-0.812064
235385384	chr1:235385384:G:C	1.68972e-06	-1.64351	0.125862
235385436	chr1:235385436:C:T	1.66505e-06	-1.65832	0.125963
235385438	chr1:235385438:T:A	1.8147e-06	-1.65735	0.21106
235385518	chr1:235385518:A:G	8.41615e-07	-0.726733	-1.48791
235386167	chr1:235386167:A:G	1.93055e-06	-2.36888e-10	-1.38441
235386197	chr1:235386197:G:C	1.12687e-06	-1.64636	-0.276411
235386293	chr1:235386293:C:T	1.89729e-06	-2.36888e-10	-1.40179
235386566	chr1:235386566:T:C	1.86805e-06	-2.36888e-10	-1.41732
235386887	chr1:235386887:G:A	1.9209e-06	-1.38942	-9.11979e-10
235386988	chr1:235386988:C:A	4.06182e-07	-1.49913	-1.44403
235387094	chr1:235387094:A:G	1.95384e-06	-2.36888e-10	-1.37242
235387157	chr1:235387157:A:G	1.93481e-06	-2.36888e-10	-1.3822
235387181	chr1:235387181:G:C	1.93055e-06	-2.36888e-10	-1.38441
235387236	chr1:235387236:A:G	1.98769e-06	-2.36888e-10	-1.35524
235387261	chr1:235387261:TGAG:T	1.5155e-06	-1.62647	-9.11979e-10
235387287	chr1:235387287:A:T	3.35953e-07	-1.656	-1.477
235387338	chr1:235387338:G:A	1.28361e-06	-1.65233	-0.1402
235387635	chr1:235387635:T:G	4.88951e-06	-0.455122	-9.11979e-10
235387782	chr1:235387782:T:A	1.93055e-06	-2.36888e-10	-1.38441
235388607	chr1:235388607:G:A	1.29686e-06	-1.65235	-0.129925
235388664	chr1:235388664:A:G	2.9831e-06	-2.36888e-10	-0.949252
235389004	chr1:235389004:T:C	3.61609e-06	-2.36888e-10	-0.756822
235389521	chr1:235389521:C:T	4.25762e-07	-1.5184	-1.37769
235390701	chr1:235390701:C:T	1.9302e-06	-2.36888e-10	-1.38459
235391102	chr1:235391102:T:C	2.03036e-06	-2.36888e-10	-1.334
235391280	chr1:235391280:G:A	1.63146e-06	-1.65781	0.10507
235391434	chr1:235391434:G:A	3.64416e-07	-1.65324	-1.39843
235391441	chr1:235391441:C:T	1.98874e-06	-2.36888e-10	-1.35471
235391546	chr1:235391546:T:C	1.98084e-06	-2.36888e-10	-1.35869
235391848	chr1:235391848:C:G	1.9042e-06	-1.39815	-9.11979e-10
235391902	chr1:235391902:C:T	2.66255e-06	-2.36888e-10	-1.06293
235392045	chr1:235392045:G:C	1.95788e-06	-1.6583	0.287943
235392099	chr1:235392099:A:T	1.93192e-06	-2.36888e-10	-1.3837
235392201	chr1:235392201:T:TAAA	1.95866e-06	-2.36888e-10	-1.36996
235392277	chr1:235392277:C:G	1.67553e-06	-1.52609	-9.11979e-10
235392380	chr1:235392380:T:C	1.91594e-06	-2.36888e-10	-1.392
235392591	chr1:235392591:G:A	1.17406e-06	-1.65553	-0.226222
235392681	chr1:235392681:G:C	1.93424e-06	-2.36888e-10	-1.3825
235392701	chr1:235392701:A:T	1.31065e-06	-1.6395	-0.132191
235392702	chr1:235392702:C:T	1.32528e-06	-1.64192	-0.118672
235392757	chr1:235392757:T:G	1.22994e-06	-1.649	-0.18625
235392780	chr1:235392780:T:C	1.77252e-06	-1.65759	0.187779
235392802	chr1:235392802:A:G	2.03139e-06	-2.36888e-10	-1.33349
235392804	chr1:235392804:T:C	1.81284e-06	-1.65732	0.210003
235393021	chr1:235393021:A:T	1.12935e-06	-1.65558	-0.264987
235393168	chr1:235393168:T:C	1.71452e-06	-2.36888e-10	-1.50308
235393380	chr1:235393380:TACAA:T	2.38321e-06	-2.36888e-10	-1.17376
235393479	chr1:235393479:G:A	3.75815e-06	-2.36888e-10	-0.718288
235393794	chr1:235393794:T:G	1.82197e-06	-2.36888e-10	-1.4423
235393894	chr1:235393894:G:C	1.98565e-06	-2.36888e-10	-1.35627
235394077	chr1:235394077:T:TTTTA	1.95857e-06	-2.36888e-10	-1.37
235394239	chr1:235394239:T:C	3.61908e-06	-2.36888e-10	-0.755993
235394343	chr1:235394343:G:C	2.69533e-06	-2.36888e-10	-1.05069
235394616	chr1:235394616:G:C	1.74493e-06	-2.36888e-10	-1.4855
235395191	chr1:235395191:A:T	1.55102e-06	-1.65294	0.049635
235395391	chr1:235395391:C:T	1.24164e-06	-1.64737	-0.178409
235395489	chr1:235395489:C:G	1.53327e-06	-1.31351	-0.3013
235395955	chr1:235395955:C:T	2.03201e-06	-2.36888e-10	-1.33319
235396473	chr1:235396473:A:G	2.6122e-06	-2.36888e-10	-1.08202
235397214	chr1:235397214:T:C	3.4278e-06	-2.36888e-10	-0.810296
235397356	chr1:235397356:G:T	1.47787e-06	-1.65161	-9.11979e-10
235397499	chr1:235397499:C:T	1.96513e-06	-2.36888e-10	-1.36665
235397741	chr1:235397741:C:T	1.43309e-06	-1.65223	-0.0301548
235397872	chr1:235397872:T:A	1.97004e-06	-2.36888e-10	-1.36416
235398442	chr1:235398442:G:A	3.437e-06	-1.28011	0.472492
235399387	chr1:235399387:G:C	3.90207e-07	-1.47525	-1.50805
235399453	chr1:235399453:C:CTA	1.48309e-06	-1.64809	-9.11979e-10
235399923	chr1:235399923:A:G	1.87426e-06	-2.36888e-10	-1.414
235399944	chr1:235399944:C:T	8.31546e-07	-1.63295	-0.593738
235399977	chr1:235399977:A:G	3.84838e-07	-1.48704	-1.51011
235400086	chr1:235400086:T:C	1.95725e-06	-2.36888e-10	-1.37067
235400757	chr1:235400757:T:C	1.95426e-06	-2.36888e-10	-1.3722
235400779	chr1:235400779:C:T	3.37024e-06	-2.36888e-10	-0.827231
235400905	chr1:235400905:GCCAGTCTCGA:G	8.22711e-07	-0.727285	-1.51008
235400939	chr1:235400939:G:A	4.71225e-07	-1.2852	-1.50943
235401065	chr1:235401065:C:T	3.23703e-06	-2.36888e-10	-0.867558
235401097	chr1:235401097:G:A	2.49066e-06	-1.64814	0.518475
235401416	chr1:235401416:C:T	1.74108e-06	-2.36888e-10	-1.48771
235401448	chr1:235401448:G:A	1.86208e-06	-2.36888e-10	-1.42052
235401609	chr1:235401609:G:T	1.00005e-06	-1.42627	-0.61589
235401811	chr1:235401811:G:A	1.86269e-06	-2.36888e-10	-1.42019
235402000	chr1:235402000:T:C	8.91264e-07	-1.63491	-0.522423
235402171	chr1:235402171:C:T	1.81812e-06	-2.36888e-10	-1.44441
235402282	chr1:235402282:C:T	1.86799e-06	-2.36888e-10	-1.41735
235402296	chr1:235402296:T:C	2.01388e-06	-2.36888e-10	-1.34215
235402357	chr1:235402357:C:T	1.90683e-06	-2.36888e-10	-1.39677
235402573	chr1:235402573:C:T	1.7197e-06	-2.36888e-10	-1.50006
235402597	chr1:235402597:C:T	4.16738e-07	-1.65753	-1.25999
235402770	chr1:235402770:G:A	1.772e-06	-2.36888e-10	-1.47011
235402888	chr1:235402888:C:T	2.30643e-06	-2.36888e-10	-1.20652
235404001	chr1:235404001:G:A	1.86208e-06	-2.36888e-10	-1.42052
235404254	chr1:235404254:G:A	2.02166e-06	-2.36888e-10	-1.33829
235404289	chr1:235404289:AAATT:A	3.95019e-07	-1.58843	-1.3826
235404319	chr1:235404319:T:C	1.8595e-06	-2.36888e-10	-1.42191
235404385	chr1:235404385:C:T	1.8641e-06	-2.36888e-10	-1.41943
235404673	chr1:235404673:T:A	2.28314e-06	-2.36888e-10	-1.21666
235404939	chr1:235404939:C:T	1.85825e-06	-2.36888e-10	-1.42258
235404958	chr1:235404958:T:C	1.82865e-06	-2.36888e-10	-1.43864
235405107	chr1:235405107:C:T	1.83126e-06	-2.36888e-10	-1.43721
235405205	chr1:235405205:T:C	1.86292e-06	-2.36888e-10	-1.42007
235405266	chr1:235405266:G:A	1.85868e-06	-2.36888e-10	-1.42235
235405457	chr1:235405457:T:G	1.86059e-06	-2.36888e-10	-1.42132
235405498	chr1:235405498:T:C	1.86322e-06	-2.36888e-10	-1.41991
235405831	chr1:235405831:G:A	1.71237e-06	-2.36888e-10	-1.50434
235405918	chr1:235405918:C:T	1.86208e-06	-2.36888e-10	-1.42052
235405947	chr1:235405947:A:G	1.57728e-06	-1.58651	-9.11979e-10
235406072	chr1:235406072:C:T	1.86281e-06	-2.36888e-10	-1.42013
235406124	chr1:235406124:A:C	1.80812e-06	-2.36888e-10	-1.44993
235406556	chr1:235406556:G:A	1.86208e-06	-2.36888e-10	-1.42052
235406559	chr1:235406559:T:C	1.86208e-06	-2.36888e-10	-1.42052
235406645	chr1:235406645:C:A	1.87279e-06	-2.36888e-10	-1.41478
235406676	chr1:235406676:C:T	3.55591e-07	-1.57971	-1.49648
235406762	chr1:235406762:A:C	1.85357e-06	-2.36888e-10	-1.4251
235407131	chr1:235407131:C:T	1.50498e-06	-1.63344	-9.11979e-10
235407208	chr1:235407208:G:A	3.88282e-07	-1.53389	-1.45434
235407463	chr1:235407463:A:G	2.00828e-06	-2.36888e-10	-1.34493
235408028	chr1:235408028:C:T	1.48772e-06	-1.64533	0.000353381
235408087	chr1:235408087:T:A	1.27564e-06	-1.65475	-0.144019
235408264	chr1:235408264:A:G	2.04738e-06	-2.36888e-10	-1.32565
235408719	chr1:235408719:G:A	1.24183e-06	-1.65345	-0.17218
235408722	chr1:235408722:C:T	1.71019e-06	-2.36888e-10	-1.50561
235409031	chr1:235409031:A:G	9.71713e-07	-1.64026	-0.43065
235409354	chr1:235409354:T:C	4.21119e-07	-1.46729	-1.43976
235409440	chr1:235409440:C:T	1.8602e-06	-2.36888e-10	-1.42153
235409499	chr1:235409499:G:A	1.88147e-06	-2.36888e-10	-1.41016
235410460	chr1:235410460:G:C	4.20118e-06	-0.606849	-9.11979e-10
235410648	chr1:235410648:T:C	2.31343e-06	-1.20348	-9.11979e-10
235410711	chr1:235410711:T:A	6.6193e-06	-2.36888e-10	-0.152224
235411082	chr1:235411082:T:G	1.89061e-06	-2.36888e-10	-1.40532
235411330	chr1:235411330:A:G	2.27989e-06	-2.36888e-10	-1.21809
235411445	chr1:235411445:TC:T	2.71252e-06	-2.36888e-10	-1.04433
235411449	chr1:235411449:CT:C	1.92961e-06	-2.36888e-10	-1.3849
235411659	chr1:235411659:C:T	1.99363e-06	-2.36888e-10	-1.35226
235411809	chr1:235411809:A:G	1.84575e-06	-2.36888e-10	-1.42933
235411866	chr1:235411866:C:T	4.69533e-06	-0.495646	-9.11979e-10
235412006	chr1:235412006:C:T	5.49787e-07	-1.62383	-1.0166
235412567	chr1:235412567:C:T	1.76463e-06	-2.36888e-10	-1.47427
235412745	chr1:235412745:C:T	3.55194e-06	-2.36888e-10	-0.774719
235412857	chr1:235412857:G:A	2.13202e-06	-2.36888e-10	-1.28515
235413172	chr1:235413172:G:A	1.15184e-06	-1.54967	-0.351186
235413335	chr1:235413335:G:A	2.88209e-06	-2.36888e-10	-0.983699
235413569	chr1:235413569:A:G	4.82859e-07	-1.47496	-1.29528
235413634	chr1:235413634:G:T	3.68357e-07	-1.57835	-1.46257
235414953	chr1:235414953:T:C	4.00114e-06	-2.36888e-10	-0.655635
235415448	chr1:235415448:CTGGCCAGGCCT:C	1.46905e-06	-1.6576	-9.11979e-10
235415879	chr1:235415879:G:A	9.23526e-07	-1.65833	-0.463443
235416104	chr1:235416104:C:T	1.54655e-06	-1.60619	-9.11979e-10
235416412	chr1:235416412:A:G	1.17979e-06	-1.31805	-0.558822
235416523	chr1:235416523:C:T	1.81004e-06	-2.36888e-10	-1.44887
235416597	chr1:235416597:T:A	1.18532e-06	-1.3372	-0.534994
235417067	chr1:235417067:A:G	1.26305e-06	-1.33308	-0.475606
235417412	chr1:235417412:A:G	1.24456e-06	-1.28639	-0.537043
235417462	chr1:235417462:A:G	2.22068e-06	-2.36888e-10	-1.2444
235417506	chr1:235417506:A:G	1.18089e-06	-1.30453	-0.571411
235417613	chr1:235417613:G:A	6.86993e-07	-1.60978	-0.807868
235417951	chr1:235417951:T:C	1.71362e-06	-2.36888e-10	-1.5036
235418168	chr1:235418168:C:T	1.13029e-06	-0.611919	-1.30782
235418222	chr1:235418222:G:T	2.16449e-06	-2.36888e-10	-1.27003
235418957	chr1:235418957:A:G	4.29777e-07	-1.49859	-1.38812
235419073	chr1:235419073:A:G	3.8476e-07	-1.64779	-1.34956
235419145	chr1:235419145:T:C	8.42722e-07	-1.608	-0.605335
235419228	chr1:235419228:C:T	1.24015e-06	-0.500461	-1.32652
235419609	chr1:235419609:T:G	1.21763e-06	-0.599856	-1.24545
235419761	chr1:235419761:C:G	1.22611e-06	-0.59222	-1.24615
235419818	chr1:235419818:T:G	1.18086e-06	-0.619184	-1.25679
235419869	chr1:235419869:C:T	1.0374e-06	-0.764894	-1.2406
235419888	chr1:235419888:A:C	8.48603e-07	-1.58251	-0.623867
235420039	chr1:235420039:C:T	3.85315e-07	-1.57348	-1.42243
235420109	chr1:235420109:T:G	1.14142e-06	-0.59496	-1.31498
235420169	chr1:235420169:C:T	3.01264e-06	-2.36888e-10	-0.939399
235420375	chr1:235420375:C:T	4.65844e-07	-1.54124	-1.26488
235420400	chr1:235420400:C:T	4.3863e-07	-1.53308	-1.33323
235420463	chr1:235420463:C:T	1.01092e-06	-1.64388	-0.387473
235420464	chr1:235420464:G:A	1.26504e-06	-0.696975	-1.11013
235420619	chr1:235420619:G:A	5.07714e-07	-1.657	-1.06305
235420735	chr1:235420735:C:A	1.16709e-06	-0.584818	-1.30289
235420740	chr1:235420740:C:T	1.74442e-06	-2.36888e-10	-1.48579
235420878	chr1:235420878:G:A	1.08296e-06	-1.63437	-0.328141
235421078	chr1:235421078:T:C	9.37076e-07	-0.596785	-1.51042
235421085	chr1:235421085:T:C	1.10678e-06	-0.643905	-1.29686
235421108	chr1:235421108:G:A	1.08057e-06	-0.58286	-1.38187
235421245	chr1:235421245:A:C	2.2567e-06	-2.36888e-10	-1.22831
235421399	chr1:235421399:C:T	1.8723e-06	-2.36888e-10	-1.41505
235421483	chr1:235421483:G:A	1.71483e-06	-1.5029	-9.11979e-10
235421640	chr1:235421640:C:T	2.24061e-06	-2.36888e-10	-1.23546
235421772	chr1:235421772:C:T	1.14049e-06	-0.590616	-1.32014
235422093	chr1:235422093:A:G	1.14317e-06	-0.60026	-1.30815
235422123	chr1:235422123:A:G	5.41116e-06	-2.36888e-10	-0.35375
235422299	chr1:235422299:G:C	3.84945e-07	-1.64463	-1.35223
235423015	chr1:235423015:T:A	3.84831e-07	-1.64493	-1.35223
235423016	chr1:235423016:T:A	1.11336e-06	-0.631944	-1.30289
235423061	chr1:235423061:C:T	8.87708e-07	-1.01111	-1.15021
235423116	chr1:235423116:T:G	1.25209e-06	-0.715236	-1.10217
235423195	chr1:235423195:G:T	1.74462e-06	-2.36888e-10	-1.48568
235423229	chr1:235423229:C:T	1.16387e-06	-0.501062	-1.3894
235423298	chr1:235423298:C:T	1.15319e-06	-1.21851	-0.681173
235423428	chr1:235423428:G:T	1.74442e-06	-2.36888e-10	-1.48579
235423578	chr1:235423578:T:C	1.15854e-06	-0.563593	-1.33146
235423659	chr1:235423659:A:G	7.97992e-07	-0.77318	-1.49469
235423797	chr1:235423797:A:G	5.05896e-06	-2.36888e-10	-0.421053
235423858	chr1:235423858:A:G	1.70413e-06	-2.36888e-10	-1.50916
235424094	chr1:235424094:G:T	6.71337e-06	-2.36888e-10	-0.138113
235424230	chr1:235424230:T:G	2.08961e-06	-2.36888e-10	-1.30524
235424388	chr1:235424388:G:A	3.34184e-06	-2.36888e-10	-0.835693
235424954	chr1:235424954:T:G	3.09264e-06	-0.913189	-9.11979e-10
235425094	chr1:235425094:C:A	1.09454e-06	-1.64218	-0.309698
235425617	chr1:235425617:G:A	1.76225e-06	-2.36888e-10	-1.47562
235425650	chr1:235425650:C:T	3.4852e-07	-1.58577	-1.51051
235425987	chr1:235425987:T:C	2.94183e-06	-2.36888e-10	-0.963183
235426133	chr1:235426133:G:A	2.53399e-06	-2.36888e-10	-1.11242
235426919	chr1:235426919:T:C	3.45919e-06	-2.36888e-10	-0.801179
235427244	chr1:235427244:G:A	1.17266e-06	-1.6489	-0.234041
235427470	chr1:235427470:G:A	2.93059e-06	-2.36888e-10	-0.96701
235427471	chr1:235427471:C:G	2.91692e-06	-2.36888e-10	-0.971687
235427504	chr1:235427504:A:G	2.92534e-06	-2.36888e-10	-0.968804
235427530	chr1:235427530:A:G	2.93059e-06	-2.36888e-10	-0.96701
235427622	chr1:235427622:A:T	9.0836e-07	-1.65418	-0.484153
235427645	chr1:235427645:A:G	2.93494e-06	-2.36888e-10	-0.965526
235427828	chr1:235427828:T:C	2.87711e-06	-2.36888e-10	-0.985426
235428024	chr1:235428024:C:T	1.54534e-06	-1.60697	-9.11979e-10
235428184	chr1:235428184:C:T	2.07215e-06	-2.36888e-10	-1.31363
235428467	chr1:235428467:A:ATG	2.90621e-06	-2.36888e-10	-0.975365
235428595	chr1:235428595:C:A	2.79876e-06	-2.36888e-10	-1.01304
235428800	chr1:235428800:C:T	5.52805e-07	-1.25947	-1.3755
235428844	chr1:235428844:A:G	1.74206e-06	-2.36888e-10	-1.48714
235429488	chr1:235429488:A:G	5.42207e-06	-2.36888e-10	-0.351737
235429545	chr1:235429545:G:A	2.29161e-06	-2.36888e-10	-1.21296
235429580	chr1:235429580:A:G	1.76225e-06	-2.36888e-10	-1.47562
235429790	chr1:235429790:T:C	3.01803e-06	-2.36888e-10	-0.93761
235429803	chr1:235429803:C:T	3.92499e-07	-1.5583	-1.41914
235429997	chr1:235429997:C:T	3.03206e-06	-2.36888e-10	-0.932971
235430007	chr1:235430007:C:T	2.91547e-06	-2.36888e-10	-0.972185
235430058	chr1:235430058:ATGTGAG:A	4.25973e-07	-1.53083	-1.36477
235430122	chr1:235430122:G:A	1.49951e-06	-1.63707	-9.11979e-10
235430201	chr1:235430201:C:T	2.0585e-06	-2.36888e-10	-1.32024
235430210	chr1:235430210:T:G	2.93059e-06	-2.36888e-10	-0.96701
235430443	chr1:235430443:A:G	3.01694e-06	-2.36888e-10	-0.937972
235430758	chr1:235430758:T:C	2.93059e-06	-2.36888e-10	-0.96701
235430867	chr1:235430867:A:G	7.96509e-07	-1.61761	-0.652125
235430935	chr1:235430935:A:G	4.37387e-07	-1.54779	-1.32136
235431101	chr1:235431101:A:G	2.92126e-06	-2.36888e-10	-0.970199
235431636	chr1:235431636:G:C	7.57534e-07	-1.62149	-0.698409
235431650	chr1:235431650:C:T	3.02598e-06	-2.36888e-10	-0.934979
235431828	chr1:235431828:A:G	3.0547e-06	-2.36888e-10	-0.925532
235432068	chr1:235432068:C:T	1.59219e-06	-1.5771	-9.11979e-10
235432107	chr1:235432107:C:T	2.0825e-06	-2.36888e-10	-1.30865
235432128	chr1:235432128:C:T	2.74419e-06	-2.36888e-10	-1.03273
235432223	chr1:235432223:A:C	9.19305e-07	-1.63495	-0.491404
235432275	chr1:235432275:T:C	7.52038e-07	-1.61922	-0.707963
235432298	chr1:235432298:T:G	2.80966e-06	-2.36888e-10	-1.00915
235432391	chr1:235432391:C:T	2.10303e-06	-2.36888e-10	-1.29884
235432505	chr1:235432505:C:T	3.63216e-06	-0.752386	-9.11979e-10
235432680	chr1:235432680:G:C	2.81212e-06	-2.36888e-10	-1.00827
235432873	chr1:235432873:ATAT:A	2.88392e-06	-2.36888e-10	-0.983064
235432914	chr1:235432914:T:TA	2.79231e-06	-2.36888e-10	-1.01535
235433008	chr1:235433008:C:T	2.79152e-06	-2.36888e-10	-1.01563
235433366	chr1:235433366:G:A	6.21835e-07	-1.52458	-0.992718
235433466	chr1:235433466:T:C	2.66902e-06	-2.36888e-10	-1.0605
235433508	chr1:235433508:A:C	2.85597e-06	-2.36888e-10	-0.992802
235434067	chr1:235434067:C:CAT	2.76182e-06	-2.36888e-10	-1.02633
235434520	chr1:235434520:T:C	2.72497e-06	-2.36888e-10	-1.03976
235435098	chr1:235435098:TTTTGTTTTG:T	2.42079e-06	-2.36888e-10	-1.15812
235435348	chr1:235435348:G:A	2.91085e-06	-2.36888e-10	-0.973769
235435529	chr1:235435529:A:G	1.54747e-06	-1.60559	-9.11979e-10
235435571	chr1:235435571:C:T	5.37006e-07	-1.39202	-1.27194
235435572	chr1:235435572:G:A	3.33121e-06	-2.36888e-10	-0.838879
235435656	chr1:235435656:A:G	1.73427e-06	-2.36888e-10	-1.49163
235435658	chr1:235435658:C:T	5.58497e-07	-1.60091	-1.02381
235436250	chr1:235436250:C:CT	2.00022e-06	-2.36888e-10	-1.34895
235436309	chr1:235436309:T:G	3.67689e-07	-1.55354	-1.4892
235436316	chr1:235436316:C:T	3.90534e-06	-2.36888e-10	-0.67987
235436734	chr1:235436734:A:C	5.0096e-07	-1.4839	-1.24954
235436738	chr1:235436738:A:AC	1.8269e-06	-2.36888e-10	-1.4396
235436814	chr1:235436814:T:C	5.29924e-07	-1.65502	-1.02221
235436840	chr1:235436840:C:T	5.10994e-06	-0.411026	-9.11979e-10
235436841	chr1:235436841:G:A	2.80511e-06	-2.36888e-10	-1.01077
235436893	chr1:235436893:C:T	4.34435e-07	-1.63539	-1.24054
235437290	chr1:235437290:C:T	1.78736e-06	-1.46147	-9.11979e-10
235437356	chr1:235437356:G:C	2.42869e-06	-2.36888e-10	-1.15486
235437408	chr1:235437408:A:G	1.70178e-06	-2.36888e-10	-1.51054
235437426	chr1:235437426:A:G	4.79595e-07	-1.45198	-1.32504
235437987	chr1:235437987:T:C	1.74134e-06	-2.36888e-10	-1.48756
235438237	chr1:235438237:C:T	2.07537e-06	-2.36888e-10	-1.31207
235438518	chr1:235438518:A:C	9.90839e-07	-1.23918	-0.812237
235438878	chr1:235438878:A:G	2.89293e-06	-2.36888e-10	-0.979944
235439214	chr1:235439214:G:A	2.37868e-06	-2.36888e-10	-1.17567
235439246	chr1:235439246:T:C	4.00428e-07	-1.49894	-1.4585
235439257	chr1:235439257:T:C	3.92472e-07	-1.51296	-1.46455
235439258	chr1:235439258:G:A	3.84079e-07	-1.5283	-1.47083
235439266	chr1:235439266:T:C	3.89029e-07	-1.48946	-1.49685
235439277	chr1:235439277:G:C	4.05613e-07	-1.44994	-1.49463
235439299	chr1:235439299:A:G	3.64072e-07	-1.61214	-1.44048
235439315	chr1:235439315:C:G	1.70334e-06	-2.36888e-10	-1.50963
235439846	chr1:235439846:G:A	6.19754e-06	-2.36888e-10	-0.218062
235440100	chr1:235440100:G:A	1.62829e-06	-1.55468	-9.11979e-10
235440217	chr1:235440217:A:G	2.28144e-06	-2.36888e-10	-1.21741
235440377	chr1:235440377:G:C	7.23679e-07	-1.35577	-1.00985
235440380	chr1:235440380:T:C	9.80902e-07	-1.04939	-1.01211
235440483	chr1:235440483:C:G	3.84104e-06	-2.36888e-10	-0.696472
235440959	chr1:235440959:A:G	4.68769e-06	-2.36888e-10	-0.497275
235441065	chr1:235441065:A:G	6.04682e-06	-2.36888e-10	-0.242681
235441757	chr1:235441757:G:C	1.70364e-06	-2.36888e-10	-1.50945
235442146	chr1:235442146:C:T	4.76784e-07	-1.61951	-1.16339
235442235	chr1:235442235:A:G	2.44572e-06	-1.14788	-9.11979e-10
235442248	chr1:235442248:G:A	3.43634e-07	-1.62333	-1.48706
235442464	chr1:235442464:CCT:C	2.05573e-06	-2.36888e-10	-1.32158
235442604	chr1:235442604:G:A	3.7912e-06	-2.36888e-10	-0.709533
235442663	chr1:235442663:A:G	1.78446e-06	-2.36888e-10	-1.4631
235442666	chr1:235442666:G:A	1.78426e-06	-2.36888e-10	-1.46321
235443398	chr1:235443398:C:T	3.83017e-06	-2.36888e-10	-0.699305
235443450	chr1:235443450:G:A	1.85944e-06	-2.36888e-10	-1.42194
235443915	chr1:235443915:A:T	2.16644e-06	-2.36888e-10	-1.26913
235444241	chr1:235444241:A:C	3.64595e-07	-1.55903	-1.49215
235444704	chr1:235444704:A:G	9.67258e-07	-1.65746	-0.418043
235444707	chr1:235444707:C:T	1.76885e-06	-2.36888e-10	-1.47188
235445074	chr1:235445074:T:TAG	2.03811e-06	-2.36888e-10	-1.33019
235445410	chr1:235445410:C:T	9.85693e-07	-1.41054	-0.646088
235445434	chr1:235445434:G:A	7.44128e-07	-1.64833	-0.689423
235445602	chr1:235445602:A:G	3.51263e-07	-1.59321	-1.49522
235446716	chr1:235446716:C:T	2.92092e-06	-0.970316	-9.11979e-10
235447778	chr1:235447778:A:G	5.90331e-07	-1.65389	-0.915399
235447978	chr1:235447978:G:A	5.30623e-07	-1.55011	-1.12581
235448018	chr1:235448018:G:A	3.08225e-06	-2.36888e-10	-0.916555
235448085	chr1:235448085:A:G	3.9246e-06	-0.674949	-9.11979e-10
235448125	chr1:235448125:G:A	3.72555e-07	-1.63041	-1.39917
235448206	chr1:235448206:A:C	1.77577e-06	-1.46798	-9.11979e-10
235449314	chr1:235449314:ATCT:A	3.62435e-07	-1.55099	-1.50613
235449512	chr1:235449512:T:C	1.71372e-06	-2.36888e-10	-1.50355
235449775	chr1:235449775:C:CTGA	3.77264e-06	-2.36888e-10	-0.714438
235449983	chr1:235449983:C:T	2.46972e-06	-2.36888e-10	-1.13811
235450009	chr1:235450009:T:G	2.13918e-06	-2.36888e-10	-1.28179
235450114	chr1:235450114:C:T	3.3331e-06	-2.36888e-10	-0.838311
235450412	chr1:235450412:A:G	5.20004e-07	-1.35329	-1.34284
235450708	chr1:235450708:G:A	2.13725e-06	-2.36888e-10	-1.2827
235450794	chr1:235450794:T:C	3.44252e-06	-2.36888e-10	-0.806009
235451047	chr1:235451047:CAG:C	2.58148e-06	-2.36888e-10	-1.09385
235451063	chr1:235451063:A:G	3.84039e-07	-1.65813	-1.34109
235451248	chr1:235451248:A:G	3.78636e-06	-2.36888e-10	-0.710809
235451630	chr1:235451630:C:T	1.9266e-06	-2.36888e-10	-1.38645
235451642	chr1:235451642:ACTATC:A	3.22622e-06	-2.36888e-10	-0.870903
235451690	chr1:235451690:T:C	2.25873e-06	-2.36888e-10	-1.22741
235452486	chr1:235452486:A:G	1.74464e-06	-2.36888e-10	-1.48566
235452997	chr1:235452997:T:C	6.39226e-07	-1.62816	-0.861555
235453494	chr1:235453494:C:T	2.8201e-06	-2.36888e-10	-1.00544
235453642	chr1:235453642:T:C	4.69045e-07	-1.65568	-1.14359
235453971	chr1:235453971:T:A	3.4913e-07	-1.59803	-1.4965
235455717	chr1:235455717:C:T	3.97616e-06	-2.36888e-10	-0.661897
235456144	chr1:235456144:C:T	1.8689e-06	-1.41687	-9.11979e-10
235456445	chr1:235456445:A:G	2.27992e-06	-2.36888e-10	-1.21807
235456453	chr1:235456453:T:C	3.22622e-06	-2.36888e-10	-0.870903
235456709	chr1:235456709:C:T	2.95124e-06	-2.36888e-10	-0.959989
235456942	chr1:235456942:C:T	3.55928e-07	-1.56464	-1.5106
235457718	chr1:235457718:G:A	5.54533e-07	-1.65051	-0.981328
235457953	chr1:235457953:C:A	3.49366e-07	-1.58824	-1.50561
235459385	chr1:235459385:A:G	8.50921e-07	-1.63913	-0.56452
235459816	chr1:235459816:CAG:C	1.47823e-06	-1.65137	-9.11979e-10
235459982	chr1:235459982:C:T	4.73942e-07	-1.41879	-1.3701
235460285	chr1:235460285:T:A	4.8239e-06	-2.36888e-10	-0.468632
235460442	chr1:235460442:C:T	6.10772e-07	-1.63224	-0.903007
235460716	chr1:235460716:G:A	1.85787e-06	-1.42278	-9.11979e-10
235463092	chr1:235463092:T:C	5.42539e-07	-1.63266	-1.02105
235463235	chr1:235463235:G:A	2.00614e-06	-2.36888e-10	-1.346
235463382	chr1:235463382:T:C	1.66564e-06	-1.53201	-9.11979e-10
235463715	chr1:235463715:C:T	7.07735e-07	-1.6464	-0.741501
235464560	chr1:235464560:C:G	1.7298e-06	-2.36888e-10	-1.49421
235464659	chr1:235464659:T:C	5.17996e-06	-2.36888e-10	-0.397417
235465591	chr1:235465591:A:G	5.09519e-07	-1.34694	-1.36956
235465909	chr1:235465909:C:G	1.5514e-06	-1.60306	-9.11979e-10
235466009	chr1:235466009:T:C	4.56998e-06	-2.36888e-10	-0.522705
235466054	chr1:235466054:G:A	3.88433e-06	-2.36888e-10	-0.685263
235466186	chr1:235466186:T:A	3.1308e-06	-0.900924	-9.11979e-10
235466245	chr1:235466245:T:C	5.95023e-06	-2.36888e-10	-0.258785
235466486	chr1:235466486:A:G	5.4329e-07	-1.31881	-1.33351
235467016	chr1:235467016:T:C	1.75852e-06	-2.36888e-10	-1.47774
235467305	chr1:235467305:T:C	2.68447e-06	-2.36888e-10	-1.05473
235467383	chr1:235467383:C:T	1.83313e-06	-2.36888e-10	-1.43619
235467953	chr1:235467953:T:A	2.14081e-06	-2.36888e-10	-1.28103
235468645	chr1:235468645:A:G	3.26193e-07	-1.65212	-1.51036
235468781	chr1:235468781:C:T	3.56496e-07	-1.6275	-1.44615
235469631	chr1:235469631:C:A	2.9023e-06	-2.36888e-10	-0.976709
235469748	chr1:235469748:G:A	4.75793e-07	-1.32619	-1.45879
235469911	chr1:235469911:G:T	3.35291e-07	-1.64786	-1.48711
235470524	chr1:235470524:G:A	5.04101e-06	-2.36888e-10	-0.424607
235471494	chr1:235471494:G:C	1.80161e-06	-2.36888e-10	-1.45354
235471831	chr1:235471831:T:A	7.48672e-07	-1.47518	-0.856489
235471861	chr1:235471861:C:T	3.82961e-07	-1.49448	-1.50755
235472596	chr1:235472596:C:T	2.11105e-06	-2.36888e-10	-1.29503
235472970	chr1:235472970:G:A	5.00125e-07	-1.3516	-1.38351
235473242	chr1:235473242:A:C	3.57061e-07	-1.57196	-1.5001
235473448	chr1:235473448:C:T	1.73959e-06	-2.36888e-10	-1.48857
```
