## Supplementary material for "Characterization of shared and ancestry-specific signals driving complex traits using multi-ancestry fine-mapping": susiex_nc1.cs80.summary

```
# chr1:234217520-235473611
CS_ID	CS_LENGTH	CS_PURITY	MAX_PIP_SNP	BP	REF_ALLELE	ALT_ALLELE	REF_FRQ	BETA	SE	-LOG10P	MAX_PIP	POST-HOC_PROB_POP1	POST-HOC_PROB_POP2
1	9	0.958376	chr1:234722850:A:T	234722850	T,T	A,A	1,1	-inf,inf	inf,inf	6.59231,0.6004	0.220206	0.96366	0.266106
```
