## Supplementary material for "Characterization of shared and ancestry-specific signals driving complex traits using multi-ancestry fine-mapping": susiex_nc2.cs80.snp

```
BP	SNP	PIP(CS1)	LogBF(CS1,Pop1)	LogBF(CS1,Pop2)
234218115	chr1:234218115:C:T	1.91906e-06	-1.42306	-9.11979e-10
234218201	chr1:234218201:G:A	5.83307e-07	-1.10953	-1.50441
234218424	chr1:234218424:G:A	7.01229e-07	-0.921186	-1.50863
234218474	chr1:234218474:A:G	8.59104e-07	-1.22228	-1.00449
234218498	chr1:234218498:A:G	5.94363e-07	-1.08622	-1.50895
234218884	chr1:234218884:A:G	1.78349e-06	-2.36888e-10	-1.49633
234218918	chr1:234218918:G:A	8.68969e-07	-1.40208	-0.81327
234219015	chr1:234219015:C:T	6.98788e-06	-2.36888e-10	-0.130722
234219485	chr1:234219485:G:A	2.03718e-06	-1.36333	-9.11979e-10
234219749	chr1:234219749:G:T	1.77546e-06	-2.36888e-10	-1.50084
234220030	chr1:234220030:C:T	2.10262e-06	-1.33172	-9.11979e-10
234220034	chr1:234220034:G:A	1.9823e-06	-2.36888e-10	-1.39064
234220295	chr1:234220295:T:G	1.75847e-06	-2.36888e-10	-1.51045
234220413	chr1:234220413:G:A	2.25617e-06	-2.36888e-10	-1.26123
234220567	chr1:234220567:A:G	1.94388e-06	-0.731552	-0.678661
234220930	chr1:234220930:G:A	5.21528e-07	-1.40705	-1.31884
234221038	chr1:234221038:G:A	1.51788e-06	-1.65759	-9.11979e-10
234221116	chr1:234221116:G:A	1.75748e-06	-2.36888e-10	-1.51102
234221555	chr1:234221555:C:T	3.95355e-07	-1.65123	-1.35164
234221693	chr1:234221693:G:A	5.76783e-07	-1.3556	-1.26959
234221960	chr1:234221960:C:G	1.84842e-06	-2.36888e-10	-1.46057
234222106	chr1:234222106:A:G	2.35999e-06	-1.21624	-9.11979e-10
234222175	chr1:234222175:A:T	7.88768e-06	-2.36888e-10	-0.00959765
234222361	chr1:234222361:A:C	1.90978e-06	-2.36888e-10	-1.42791
234222470	chr1:234222470:T:C	7.13313e-06	-0.636147	0.525998
234222577	chr1:234222577:T:A	1.4844e-06	-0.649696	-1.03019
234222917	chr1:234222917:C:T	1.93399e-06	-2.36888e-10	-1.41531
234222920	chr1:234222920:G:C	1.8063e-06	-2.36888e-10	-1.48362
234222932	chr1:234222932:T:C	1.8063e-06	-2.36888e-10	-1.48362
234223310	chr1:234223310:C:T	4.54039e-07	-1.35386	-1.51061
234223486	chr1:234223486:C:T	1.92862e-06	-2.36888e-10	-1.4181
234223653	chr1:234223653:C:T	4.08561e-06	-2.36888e-10	-0.667428
234223695	chr1:234223695:C:T	3.39542e-06	-2.36888e-10	-0.852472
234223700	chr1:234223700:G:C	1.95458e-06	-2.36888e-10	-1.40472
234223979	chr1:234223979:CTCT:C	1.84304e-06	-2.36888e-10	-1.46348
234224164	chr1:234224164:G:A	4.43436e-07	-1.59337	-1.29473
234224318	chr1:234224318:C:T	1.40614e-06	-1.57121	-0.162837
234224460	chr1:234224460:A:G	1.75761e-06	-2.36888e-10	-1.51094
234224693	chr1:234224693:C:G	1.75759e-06	-2.36888e-10	-1.51095
234225413	chr1:234225413:G:C	3.8461e-07	-1.5361	-1.49432
234225449	chr1:234225449:A:G	2.02675e-06	-2.36888e-10	-1.36847
234225619	chr1:234225619:T:C	5.93671e-06	-2.36888e-10	-0.293744
234225981	chr1:234225981:A:G	4.24871e-06	-2.36888e-10	-0.628284
234226291	chr1:234226291:A:G	4.51003e-07	-1.57073	-1.30045
234226946	chr1:234226946:C:T	4.47667e-06	-2.36888e-10	-0.57602
234227036	chr1:234227036:T:A	8.50203e-07	-1.57841	-0.658772
234227553	chr1:234227553:C:A	1.59207e-06	-1.60987	-9.11979e-10
234227602	chr1:234227602:G:C	6.24639e-07	-1.32402	-1.22146
234227645	chr1:234227645:A:G	4.67864e-07	-1.5864	-1.24808
234227686	chr1:234227686:C:A	3.55111e-06	-2.36888e-10	-0.807638
234228301	chr1:234228301:C:T	3.81837e-07	-1.62601	-1.41165
234228462	chr1:234228462:G:T	6.91335e-06	-2.36888e-10	-0.141445
234228585	chr1:234228585:C:T	6.13452e-07	-1.14668	-1.41687
234228885	chr1:234228885:G:A	1.77777e-06	-2.36888e-10	-1.49954
234229340	chr1:234229340:T:G	1.79444e-06	-2.36888e-10	-1.49021
234230394	chr1:234230394:TCTC:T	2.74573e-06	-2.36888e-10	-1.06485
234230400	chr1:234230400:C:A	3.42969e-06	-2.36888e-10	-0.842429
234231581	chr1:234231581:G:A	3.19486e-06	-2.36888e-10	-0.913355
234231818	chr1:234231818:G:A	2.03649e-06	-2.36888e-10	-1.36367
234231853	chr1:234231853:T:C	2.1638e-06	-2.36888e-10	-1.30303
234232171	chr1:234232171:T:C	2.15547e-06	-2.36888e-10	-1.30689
234232203	chr1:234232203:C:G	3.07887e-06	-0.436465	-0.513873
234232592	chr1:234232592:G:A	1.76362e-06	-2.36888e-10	-1.50753
234232925	chr1:234232925:A:T	2.87386e-06	-1.01924	-9.11979e-10
234233585	chr1:234233585:T:C	1.56336e-06	-1.62806	-9.11979e-10
234234005	chr1:234234005:GAAA:G	1.96121e-06	-2.36888e-10	-1.40134
234234165	chr1:234234165:A:AT	1.90211e-06	-2.36888e-10	-1.43193
234234478	chr1:234234478:GTCTGAGTGGA:G	2.70992e-06	-2.36888e-10	-1.07798
234234907	chr1:234234907:G:A	3.81078e-06	0.464312	-1.20138
234235133	chr1:234235133:A:G	1.27469e-06	-0.983942	-0.848258
234235293	chr1:234235293:A:G	2.04329e-06	-2.36888e-10	-1.36034
234235392	chr1:234235392:T:C	2.11615e-06	0.137157	-1.46246
234235661	chr1:234235661:A:G	7.61244e-07	-1.16639	-1.18131
234235777	chr1:234235777:T:C	2.20447e-06	0.0968782	-1.38129
234235894	chr1:234235894:T:TG	2.00812e-06	-2.36888e-10	-1.3777
234235949	chr1:234235949:C:T	1.78825e-06	-2.36888e-10	-1.49366
234236059	chr1:234236059:T:A	1.85358e-06	-2.36888e-10	-1.45778
234236219	chr1:234236219:T:C	2.7431e-06	-2.36888e-10	-1.06581
234236354	chr1:234236354:A:T	1.97143e-06	-1.42981	0.0336685
234236390	chr1:234236390:T:C	1.78507e-06	-2.36888e-10	-1.49544
234237025	chr1:234237025:A:G	1.52431e-06	-1.65335	-9.11979e-10
234237248	chr1:234237248:G:A	1.84685e-06	-2.36888e-10	-1.46142
234237572	chr1:234237572:T:A	1.86819e-06	-1.56837	0.118436
234237582	chr1:234237582:C:T	1.99101e-06	-1.51559	0.129333
234237637	chr1:234237637:T:G	2.37012e-06	-2.36888e-10	-1.21196
234238226	chr1:234238226:G:A	2.59591e-06	0.219687	-1.34065
234238297	chr1:234238297:C:G	6.45067e-06	-2.36888e-10	-0.210716
234238936	chr1:234238936:T:C	1.40256e-06	-0.266058	-1.47054
234239009	chr1:234239009:C:T	1.00977e-06	-1.3462	-0.718976
234239293	chr1:234239293:G:A	4.07512e-06	-2.36888e-10	-0.669999
234239369	chr1:234239369:A:C	1.75747e-06	-2.36888e-10	-1.51102
234239541	chr1:234239541:C:G	2.92715e-06	-2.36888e-10	-1.00087
234239711	chr1:234239711:A:G	3.35988e-06	-2.36888e-10	-0.862993
234240376	chr1:234240376:G:A	4.95189e-06	-2.36888e-10	-0.47513
234240410	chr1:234240410:G:A	1.56398e-06	-1.62767	-9.11979e-10
234240676	chr1:234240676:A:G	2.01907e-06	-2.36888e-10	-1.37226
234242336	chr1:234242336:G:A	2.18294e-06	-2.36888e-10	-1.29422
234242553	chr1:234242553:A:G	1.28424e-06	-0.496792	-1.32794
234242927	chr1:234242927:A:G	1.80397e-06	-2.36888e-10	-1.48491
234243075	chr1:234243075:G:A	1.76889e-06	-2.36888e-10	-1.50455
234243327	chr1:234243327:G:A	2.09254e-06	-0.819441	-0.517082
234243591	chr1:234243591:A:G	1.94e-06	-2.36888e-10	-1.41221
234244108	chr1:234244108:G:A	2.47022e-06	-0.586114	-0.584479
234244167	chr1:234244167:C:T	6.09327e-07	-1.20648	-1.36382
234244222	chr1:234244222:T:A	1.76341e-06	-2.36888e-10	-1.50765
234244681	chr1:234244681:A:G	2.28963e-06	-2.36888e-10	-1.24651
234244783	chr1:234244783:G:A	1.82767e-06	-2.36888e-10	-1.47186
234244873	chr1:234244873:G:T	5.85206e-07	-1.2151	-1.39559
234244932	chr1:234244932:C:T	1.81662e-06	-2.36888e-10	-1.47792
234244976	chr1:234244976:A:T	1.76489e-06	-2.36888e-10	-1.50681
234245406	chr1:234245406:T:G	1.61543e-06	-1.5953	-9.11979e-10
234245619	chr1:234245619:CT:C	4.02707e-07	-1.5333	-1.45115
234245767	chr1:234245767:T:A	3.78317e-07	-1.55861	-1.48832
234245798	chr1:234245798:C:T	1.79002e-06	-2.36888e-10	-1.49267
234245965	chr1:234245965:A:G	1.07586e-06	-1.0079	-0.993879
234246386	chr1:234246386:A:G	9.36108e-07	-1.29894	-0.841988
234246519	chr1:234246519:A:G	2.38566e-06	-2.36888e-10	-1.20542
234246596	chr1:234246596:C:G	1.80379e-06	-2.36888e-10	-1.48501
234246631	chr1:234246631:G:A	4.78892e-07	-1.55283	-1.25835
234246722	chr1:234246722:A:C	1.80311e-06	-2.36888e-10	-1.48539
234246853	chr1:234246853:T:C	4.66607e-07	-1.38495	-1.45222
234247300	chr1:234247300:T:G	2.99815e-06	-2.36888e-10	-0.976904
234248634	chr1:234248634:C:T	2.8239e-06	-2.36888e-10	-1.03678
234248800	chr1:234248800:T:A	6.08001e-07	-1.39496	-1.17752
234248843	chr1:234248843:C:T	1.82646e-06	-2.36888e-10	-1.47252
234248912	chr1:234248912:G:A	5.38198e-07	-1.31473	-1.3797
234248991	chr1:234248991:A:G	5.88045e-07	-1.38921	-1.21664
234249296	chr1:234249296:T:G	1.8125e-06	-2.36888e-10	-1.48019
234249933	chr1:234249933:G:A	2.52206e-06	-0.787251	-0.362573
234250379	chr1:234250379:G:A	1.81205e-06	-2.36888e-10	-1.48044
234250521	chr1:234250521:G:A	5.6589e-07	-1.35962	-1.28463
234250605	chr1:234250605:G:C	6.05279e-07	-1.35183	-1.22513
234250892	chr1:234250892:T:C	1.09376e-06	-0.636692	-1.34859
234251161	chr1:234251161:T:A	6.62514e-07	-1.21481	-1.27181
234251213	chr1:234251213:A:G	6.68196e-07	-1.18987	-1.2882
234251360	chr1:234251360:A:C	1.75768e-06	-2.36888e-10	-1.5109
234251374	chr1:234251374:T:A	1.90033e-06	-2.36888e-10	-1.43287
234251725	chr1:234251725:A:G	2.41861e-06	-2.36888e-10	-1.19171
234251764	chr1:234251764:A:G	1.85813e-06	-2.36888e-10	-1.45533
234252459	chr1:234252459:A:G	5.1009e-07	-1.31909	-1.42898
234252558	chr1:234252558:C:T	8.70269e-07	-1.35622	-0.857631
234252707	chr1:234252707:C:T	6.0333e-07	-1.36127	-1.21892
234253249	chr1:234253249:C:A	2.56263e-06	-2.36888e-10	-1.13387
234253251	chr1:234253251:G:A	4.76064e-07	-1.31992	-1.49718
234253283	chr1:234253283:G:A	3.36065e-06	-2.36888e-10	-0.862765
234253313	chr1:234253313:C:CA	2.03274e-06	-2.36888e-10	-1.36552
234253679	chr1:234253679:G:A	5.49447e-07	-1.39678	-1.27696
234254224	chr1:234254224:A:G	1.76552e-06	-1.50645	-9.11979e-10
234254316	chr1:234254316:T:C	2.44913e-06	-2.36888e-10	-1.17917
234254738	chr1:234254738:T:A	5.36898e-07	-1.25727	-1.43958
234255144	chr1:234255144:G:A	5.26139e-07	-1.26726	-1.44983
234255327	chr1:234255327:C:T	2.44569e-06	-0.842014	-0.338559
234255556	chr1:234255556:A:G	5.25488e-07	-1.27298	-1.44534
234255708	chr1:234255708:C:G	4.07023e-07	-1.56254	-1.41125
234255799	chr1:234255799:G:A	1.93045e-06	-2.36888e-10	-1.41715
234255813	chr1:234255813:A:C	2.52086e-06	-2.36888e-10	-1.1503
234255992	chr1:234255992:C:A	5.36126e-06	-2.36888e-10	-0.395701
234255993	chr1:234255993:A:G	4.06245e-07	-1.48399	-1.49171
234256294	chr1:234256294:C:T	3.91305e-07	-1.63347	-1.3797
234256333	chr1:234256333:G:A	1.65033e-06	-1.57392	-9.11979e-10
234256413	chr1:234256413:G:A	3.15283e-06	-2.36888e-10	-0.9266
234256795	chr1:234256795:T:A	3.81279e-07	-1.63196	-1.40717
234256925	chr1:234256925:G:A	1.14958e-06	-1.47888	-0.456615
234257058	chr1:234257058:C:T	6.32378e-07	-1.55473	-0.978433
234257170	chr1:234257170:G:A	2.78105e-06	-2.36888e-10	-1.05207
234257430	chr1:234257430:G:T	8.73718e-07	-1.65767	-0.55223
234257443	chr1:234257443:A:G	6.31076e-07	-1.5956	-0.93963
234257781	chr1:234257781:G:A	2.2784e-06	-2.36888e-10	-1.25142
234258268	chr1:234258268:C:T	1.20311e-06	-1.63854	-0.251444
234259276	chr1:234259276:T:C	3.64379e-07	-1.65777	-1.42669
234259425	chr1:234259425:G:A	3.77229e-07	-1.60823	-1.44157
234259428	chr1:234259428:A:G	9.21358e-07	-1.56461	-0.592192
234259486	chr1:234259486:T:C	2.6109e-06	-2.36888e-10	-1.11521
234259567	chr1:234259567:G:A	2.69322e-06	-2.36888e-10	-1.08416
234260294	chr1:234260294:T:C	3.22819e-06	-2.36888e-10	-0.902979
234260568	chr1:234260568:A:C	4.24219e-07	-1.53426	-1.39815
234260783	chr1:234260783:G:A	7.44933e-07	-1.63947	-0.729894
234261244	chr1:234261244:G:A	2.59798e-06	-2.36888e-10	-1.12016
234261245	chr1:234261245:T:C	3.90639e-07	-1.61092	-1.40395
234261261	chr1:234261261:C:T	1.75728e-06	-2.36888e-10	-1.51113
234261642	chr1:234261642:A:G	2.7734e-06	-2.36888e-10	-1.05482
234262387	chr1:234262387:A:C	2.10379e-06	-2.36888e-10	-1.33116
234262436	chr1:234262436:T:TGCAG	1.77855e-06	-2.36888e-10	-1.4991
234262570	chr1:234262570:C:G	1.0342e-06	-1.31355	-0.727721
234262946	chr1:234262946:C:T	3.67352e-07	-1.56662	-1.50972
234263177	chr1:234263177:G:A	1.77957e-06	-2.36888e-10	-1.49853
234263352	chr1:234263352:G:A	5.68871e-07	-1.57316	-1.06584
234263370	chr1:234263370:T:G	1.81773e-06	-2.36888e-10	-1.47731
234263459	chr1:234263459:T:G	1.69652e-06	-0.0968435	-1.44948
234263833	chr1:234263833:A:G	3.5547e-07	-1.65551	-1.45371
234263875	chr1:234263875:G:A	5.19998e-07	-1.29997	-1.42886
234264198	chr1:234264198:T:C	6.36891e-07	-1.4316	-1.09446
234264556	chr1:234264556:C:T	4.04513e-07	-1.48958	-1.49039
234264612	chr1:234264612:T:C	5.05181e-07	-1.27248	-1.48525
234264878	chr1:234264878:C:G	1.82075e-06	-2.36888e-10	-1.47565
234264977	chr1:234264977:G:A	1.78536e-06	-2.36888e-10	-1.49528
234265045	chr1:234265045:A:T	5.36145e-07	-1.20591	-1.49234
234265651	chr1:234265651:C:T	3.79246e-07	-1.62476	-1.4197
234265672	chr1:234265672:T:G	1.82544e-06	-2.36888e-10	-1.47308
234265706	chr1:234265706:T:C	2.0578e-06	-2.36888e-10	-1.35326
234266824	chr1:234266824:G:A	4.62523e-07	-1.36015	-1.48581
234268001	chr1:234268001:TC:T	4.0953e-07	-1.5808	-1.38685
234268151	chr1:234268151:C:A	1.78699e-06	-2.36888e-10	-1.49437
234268321	chr1:234268321:G:A	7.02667e-07	-1.43317	-0.9946
234268355	chr1:234268355:T:TGA	3.73819e-07	-1.63308	-1.4258
234268443	chr1:234268443:GA:G	1.7636e-06	-2.36888e-10	-1.50754
234268513	chr1:234268513:T:C	3.77917e-07	-1.63714	-1.41084
234268820	chr1:234268820:C:G	8.15256e-07	-1.47842	-0.800732
234268821	chr1:234268821:T:A	8.1477e-07	-1.47902	-0.800732
234268826	chr1:234268826:G:T	4.08593e-06	-0.667349	-9.11979e-10
234269028	chr1:234269028:A:G	1.9893e-06	-2.36888e-10	-1.38711
234269029	chr1:234269029:T:C	1.92064e-06	-2.36888e-10	-1.42224
234269372	chr1:234269372:G:C	6.16187e-07	-1.49746	-1.06165
234269468	chr1:234269468:C:A	7.72374e-07	-1.4414	-0.891786
234269658	chr1:234269658:G:A	8.01039e-07	-1.49584	-0.800909
234269813	chr1:234269813:T:C	4.49355e-07	-1.44022	-1.43462
234270206	chr1:234270206:C:T	1.07251e-06	-0.628614	-1.37629
234270382	chr1:234270382:A:C	3.99312e-07	-1.61066	-1.38225
234270721	chr1:234270721:C:T	2.15856e-06	-1.30546	-9.11979e-10
234270788	chr1:234270788:G:A	2.12918e-06	-1.31916	-9.11979e-10
234270856	chr1:234270856:C:A	1.08172e-06	-0.501728	-1.49462
234270895	chr1:234270895:C:T	1.2947e-06	-0.49391	-1.32271
234270990	chr1:234270990:ATCT:GTCT	2.06881e-06	-0.350966	-0.996957
234270997	chr1:234270997:C:T	3.38597e-07	-1.65486	-1.50299
234271357	chr1:234271357:C:CATT	2.72326e-06	0.0433294	-1.1164
234271877	chr1:234271877:A:C	2.43975e-06	0.269555	-1.45256
234272168	chr1:234272168:A:G	2.06895e-06	0.113194	-1.46105
234272213	chr1:234272213:A:G	5.81199e-07	-1.16582	-1.45174
234272250	chr1:234272250:A:G	1.09644e-06	-1.32468	-0.658151
234272360	chr1:234272360:C:T	4.83811e-07	-1.33171	-1.46925
234272423	chr1:234272423:T:G	1.99514e-06	0.0771405	-1.46133
234272773	chr1:234272773:G:A	4.0714e-07	-1.64644	-1.32706
234272948	chr1:234272948:A:G	2.96254e-06	0.187899	-1.17675
234273256	chr1:234273256:T:C	2.81409e-06	0.141536	-1.1818
234273299	chr1:234273299:G:A	3.75966e-06	-2.36888e-10	-0.75057
234273488	chr1:234273488:G:C	5.03909e-06	0.17006	-0.627734
234273579	chr1:234273579:G:A	5.33205e-06	0.163963	-0.565127
234273597	chr1:234273597:T:G	5.03906e-07	-1.5893	-1.17096
234273626	chr1:234273626:A:G	5.08003e-06	0.166089	-0.615672
234273637	chr1:234273637:CCTCAGAAGGA:C	4.70211e-06	0.100847	-0.627734
234273650	chr1:234273650:GCTTCA:G	4.72769e-06	0.103433	-0.624896
234273656	chr1:234273656:GA:G	5.19172e-06	0.201621	-0.629456
234273713	chr1:234273713:G:A	5.03295e-06	0.193552	-0.652446
234273786	chr1:234273786:A:G	2.11173e-06	0.116084	-1.44348
234273822	chr1:234273822:A:G	4.95044e-06	0.168126	-0.643548
234273918	chr1:234273918:A:G	2.85913e-06	0.164273	-1.18866
234273972	chr1:234273972:T:TA	5.06081e-06	0.180042	-0.633414
234274101	chr1:234274101:G:A	2.74813e-06	0.124677	-1.18866
234274207	chr1:234274207:C:T	5.24791e-06	0.181542	-0.598612
234274317	chr1:234274317:G:A	5.1429e-06	0.162886	-0.600168
234274390	chr1:234274390:A:G	2.24195e-06	-2.36888e-10	-1.26755
234274405	chr1:234274405:T:A	4.81036e-06	0.139849	-0.643977
234274538	chr1:234274538:A:G	5.44881e-07	-1.50784	-1.17425
234274597	chr1:234274597:A:G	5.05012e-06	0.171282	-0.62677
234274720	chr1:234274720:C:T	3.37344e-06	-2.36888e-10	-0.858967
234274821	chr1:234274821:A:G	4.97084e-06	0.165528	-0.636838
234275031	chr1:234275031:C:T	2.90994e-06	0.0868486	-1.09362
234275032	chr1:234275032:A:G	9.17874e-07	-1.30787	-0.852721
234275166	chr1:234275166:C:T	4.69166e-06	0.14714	-0.676253
234275286	chr1:234275286:C:T	2.11759e-06	0.130066	-1.45469
234275301	chr1:234275301:C:T	4.79405e-06	0.158465	-0.665989
234275335	chr1:234275335:A:C	5.29173e-07	-1.49844	-1.2129
234275651	chr1:234275651:G:C	5.10218e-06	0.0757137	-0.520945
234275982	chr1:234275982:G:A	1.75847e-06	-2.36888e-10	-1.51046
234276074	chr1:234276074:T:C	4.67175e-06	0.156462	-0.689827
234276109	chr1:234276109:A:G	4.71971e-06	0.153101	-0.676253
234276246	chr1:234276246:A:G	3.28712e-06	-2.36888e-10	-0.884887
234276310	chr1:234276310:C:T	4.85394e-06	0.181145	-0.676253
234276520	chr1:234276520:TCTAA:T	3.42643e-07	-1.64483	-1.50114
234276567	chr1:234276567:G:A	3.20572e-06	-2.36888e-10	-0.909964
234276634	chr1:234276634:AAGG:A	1.94017e-06	-2.36888e-10	-1.41212
234276652	chr1:234276652:G:A	4.78341e-06	0.144232	-0.653979
234276681	chr1:234276681:C:T	4.10892e-07	-1.64372	-1.3206
234276791	chr1:234276791:A:G	2.71345e-06	0.0621442	-1.13882
234277053	chr1:234277053:A:G	6.24154e-06	0.241076	-0.484749
234277117	chr1:234277117:A:C	4.68012e-06	0.144677	-0.676253
234277217	chr1:234277217:G:A	1.7585e-06	-2.36888e-10	-1.51044
234277261	chr1:234277261:A:C	4.93642e-06	0.180605	-0.658864
234277401	chr1:234277401:C:T	4.56937e-06	0.133888	-0.689413
234277613	chr1:234277613:C:T	7.8104e-07	-1.30468	-1.01735
234278155	chr1:234278155:T:C	4.72419e-06	0.10731	-0.629512
234278175	chr1:234278175:A:G	5.12824e-06	0.22099	-0.661126
234278263	chr1:234278263:G:T	5.00512e-07	-1.34264	-1.42438
234278734	chr1:234278734:C:T	4.62269e-06	0.167756	-0.71168
234278770	chr1:234278770:T:C	4.56105e-06	0.148245	-0.705592
234278839	chr1:234278839:C:T	4.43321e-06	0.130362	-0.716138
234278923	chr1:234278923:G:A	2.75141e-06	0.0670842	-1.12987
234278991	chr1:234278991:T:C	4.32271e-06	0.0789333	-0.68995
234279011	chr1:234279011:G:A	4.52571e-06	0.110613	-0.675738
234279110	chr1:234279110:T:C	2.5865e-06	0.101726	-1.22632
234279206	chr1:234279206:T:C	2.99937e-06	0.252287	-1.22878
234279426	chr1:234279426:T:G	4.87568e-06	0.208656	-0.699295
234280060	chr1:234280060:T:C	3.93743e-07	-1.64465	-1.3623
234280167	chr1:234280167:C:T	4.68766e-06	-0.529966	-9.11979e-10
234280313	chr1:234280313:C:T	6.06027e-07	-1.29366	-1.28207
234280851	chr1:234280851:C:A	3.46695e-06	0.242221	-1.07384
234280963	chr1:234280963:G:A	1.95041e-06	-2.36888e-10	-1.40686
234281078	chr1:234281078:G:T	1.80295e-06	-2.36888e-10	-1.48548
234281242	chr1:234281242:A:T	1.49029e-05	-2.36888e-10	0.626656
234281671	chr1:234281671:G:A	7.65271e-06	-0.0398396	-9.11979e-10
234281783	chr1:234281783:C:T	1.98486e-06	-2.36888e-10	-1.38935
234281863	chr1:234281863:A:G	1.5187e-05	-2.36888e-10	0.645539
234281877	chr1:234281877:G:A	1.10887e-06	-1.34622	-0.625337
234281916	chr1:234281916:G:A	1.51738e-06	-1.65791	-9.11979e-10
234282385	chr1:234282385:G:T	4.1862e-07	-1.60682	-1.33887
234282427	chr1:234282427:A:G	6.8133e-06	0.271961	-0.427983
234282492	chr1:234282492:G:A	1.76327e-06	-2.36888e-10	-1.50773
234282714	chr1:234282714:A:G	1.77413e-06	-2.36888e-10	-1.50159
234282778	chr1:234282778:G:A	4.21138e-07	-1.58539	-1.3543
234282982	chr1:234282982:T:G	1.82551e-06	-2.36888e-10	-1.47304
234283116	chr1:234283116:A:G	5.8432e-06	0.23738	-0.547
234283267	chr1:234283267:T:C	3.56353e-06	-2.36888e-10	-0.804147
234283448	chr1:234283448:G:A	1.76572e-06	-2.36888e-10	-1.50634
234283472	chr1:234283472:T:G	2.01812e-06	0.0215858	-1.39432
234284025	chr1:234284025:C:A	1.76451e-06	-2.36888e-10	-1.50702
234284270	chr1:234284270:A:G	3.70389e-06	-2.36888e-10	-0.765515
234284483	chr1:234284483:T:A	5.68664e-07	-1.44027	-1.1991
234284511	chr1:234284511:G:A	1.33263e-05	-2.36888e-10	0.514842
234284570	chr1:234284570:T:G	3.55896e-06	-2.36888e-10	-0.805432
234284577	chr1:234284577:C:T	5.83041e-07	-1.39165	-1.22274
234284690	chr1:234284690:C:T	6.00214e-07	-1.37258	-1.21279
234284734	chr1:234284734:C:T	1.69016e-06	-0.202228	-1.34785
234284999	chr1:234284999:A:G	3.47365e-07	-1.65189	-1.48039
234285041	chr1:234285041:A:G	5.6473e-07	-1.44935	-1.19696
234285335	chr1:234285335:C:T	1.81257e-06	-0.0740545	-1.4061
234285431	chr1:234285431:C:T	1.75993e-06	-2.36888e-10	-1.50962
234285434	chr1:234285434:C:T	5.22798e-07	-1.41564	-1.30782
234286270	chr1:234286270:A:G	1.76131e-06	-2.36888e-10	-1.50884
234286519	chr1:234286519:A:G	4.81239e-07	-1.40484	-1.40145
234286762	chr1:234286762:A:G	2.22474e-06	-2.36888e-10	-1.27526
234286813	chr1:234286813:G:A	4.98285e-07	-1.48647	-1.28501
234286836	chr1:234286836:G:A	3.37936e-07	-1.65025	-1.50955
234286837	chr1:234286837:T:C	3.37946e-07	-1.6496	-1.51017
234287219	chr1:234287219:A:T	4.14355e-07	-1.48639	-1.46955
234287332	chr1:234287332:T:C	3.62615e-07	-1.5915	-1.49781
234287419	chr1:234287419:C:T	3.89132e-07	-1.50764	-1.51109
234287470	chr1:234287470:G:A	3.95345e-07	-1.52799	-1.4749
234288359	chr1:234288359:A:G	1.11303e-05	-2.36888e-10	0.334769
234288444	chr1:234288444:C:T	4.11184e-07	-1.46506	-1.49856
234288543	chr1:234288543:T:C	4.07004e-07	-1.49059	-1.48324
234288625	chr1:234288625:C:G	4.68247e-07	-1.32909	-1.50457
234288855	chr1:234288855:A:T	4.3192e-07	-1.55904	-1.35537
234288868	chr1:234288868:C:T	1.07133e-06	-1.65733	-0.348664
234288925	chr1:234288925:A:T	5.42291e-07	-1.53764	-1.14921
234289005	chr1:234289005:T:C	1.2577e-06	-1.64954	-0.196078
234289601	chr1:234289601:T:C	1.00424e-05	-2.36888e-10	0.231921
234290494	chr1:234290494:A:G	4.54809e-07	-1.60928	-1.25349
234290499	chr1:234290499:A:G	4.74972e-07	-1.64828	-1.17111
234290560	chr1:234290560:T:C	5.25925e-07	-1.64406	-1.07343
234290671	chr1:234290671:A:T	2.47332e-06	-2.36888e-10	-1.16934
234290732	chr1:234290732:G:A	3.69202e-07	-1.65486	-1.41645
234290987	chr1:234290987:T:C	1.87948e-06	-2.36888e-10	-1.4439
234291039	chr1:234291039:C:T	1.10809e-06	-0.499258	-1.47301
234291337	chr1:234291337:C:A	4.19921e-07	-1.4318	-1.51079
234291385	chr1:234291385:A:G	2.85474e-06	-2.36888e-10	-1.02592
234291389	chr1:234291389:C:A	4.12926e-07	-1.64298	-1.3164
234291583	chr1:234291583:C:T	1.08533e-05	-0.00515905	0.314727
234291788	chr1:234291788:A:C	4.84125e-07	-1.57986	-1.22045
234291866	chr1:234291866:A:G	1.33574e-06	-1.28184	-0.503577
234291870	chr1:234291870:T:C	6.76841e-07	-1.63629	-0.828927
234292007	chr1:234292007:C:T	5.36658e-07	-1.21217	-1.48512
234292437	chr1:234292437:A:G	2.01928e-06	-2.36888e-10	-1.37216
234292612	chr1:234292612:T:C	2.21898e-06	-0.37293	-0.904924
234293043	chr1:234293043:T:C	1.773e-06	-2.36888e-10	-1.50223
234293046	chr1:234293046:G:A	9.77707e-07	-1.37869	-0.71876
234293065	chr1:234293065:C:T	1.14576e-06	-1.39996	-0.538864
234293401	chr1:234293401:C:A	3.53865e-07	-1.65589	-1.45785
234293473	chr1:234293473:T:A	1.56856e-06	-0.979651	-0.645093
234293497	chr1:234293497:C:T	7.20344e-06	-2.36888e-10	-0.10034
234293573	chr1:234293573:C:T	2.68651e-06	-0.865503	-0.221153
234294274	chr1:234294274:G:A	8.53644e-07	-1.30196	-0.93118
234294863	chr1:234294863:G:T	4.28703e-06	0.109317	-0.728623
234295250	chr1:234295250:G:A	2.47343e-06	-1.16929	-9.11979e-10
234295574	chr1:234295574:T:C	1.03011e-06	-0.667575	-1.37766
234295836	chr1:234295836:A:G	3.04744e-06	0.410107	-1.37071
234296077	chr1:234296077:G:A	1.76964e-06	-2.36888e-10	-1.50412
234296412	chr1:234296412:G:A	1.21628e-06	-0.414409	-1.46469
234296426	chr1:234296426:G:A	5.84044e-06	-2.36888e-10	-0.310094
234296433	chr1:234296433:T:G	1.80393e-06	-2.36888e-10	-1.48493
234296663	chr1:234296663:C:T	2.02996e-06	-2.36888e-10	-1.36688
234296719	chr1:234296719:C:T	1.16644e-06	-0.447648	-1.47329
234296751	chr1:234296751:A:G	4.44701e-06	-2.36888e-10	-0.582668
234296776	chr1:234296776:G:A	1.8529e-06	-2.36888e-10	-1.45815
234296894	chr1:234296894:C:T	6.29691e-07	-1.44915	-1.08828
234296972	chr1:234296972:A:T	1.37171e-06	-0.291925	-1.46691
234297035	chr1:234297035:A:G	1.95693e-06	-2.36888e-10	-1.40352
234297343	chr1:234297343:T:C	1.80099e-06	-2.36888e-10	-1.48656
234297611	chr1:234297611:G:C	2.0909e-06	-2.36888e-10	-1.33731
234298001	chr1:234298001:A:G	1.05968e-06	-0.541816	-1.47512
234298081	chr1:234298081:A:G	2.33243e-06	0.0152461	-1.24323
234298274	chr1:234298274:G:A	8.51224e-07	-1.64853	-0.587452
234298374	chr1:234298374:T:G	6.90247e-07	-0.934531	-1.51107
234298412	chr1:234298412:T:C	5.69711e-07	-1.13917	-1.49836
234298454	chr1:234298454:G:T	2.06502e-06	-2.36888e-10	-1.34976
234298550	chr1:234298550:T:G	2.03356e-06	-1.36511	-9.11979e-10
234298659	chr1:234298659:TG:T	4.75956e-06	-2.36888e-10	-0.514745
234298828	chr1:234298828:A:C	1.83403e-06	-2.36888e-10	-1.46838
234299266	chr1:234299266:T:C	1.84276e-06	-2.36888e-10	-1.46363
234299330	chr1:234299330:A:G	1.82199e-06	-2.36888e-10	-1.47497
234299525	chr1:234299525:G:A	5.51032e-07	-1.65284	-1.01802
234299575	chr1:234299575:A:G	4.8811e-07	-1.54089	-1.25123
234299662	chr1:234299662:A:G	5.94805e-07	-1.18569	-1.40873
234300046	chr1:234300046:CTA:C	9.51766e-07	-0.918634	-1.2057
234300119	chr1:234300119:A:G	6.44546e-07	-1.09381	-1.4203
234300212	chr1:234300212:TG:T	1.82279e-06	-2.36888e-10	-1.47453
234300277	chr1:234300277:A:G	7.70998e-07	-1.65734	-0.67763
234301417	chr1:234301417:C:T	6.98656e-07	-1.08747	-1.34603
234301568	chr1:234301568:T:C	1.02653e-06	-1.49405	-0.554667
234301858	chr1:234301858:C:T	8.46255e-07	-1.65809	-0.583747
234301875	chr1:234301875:A:T	5.03879e-07	-1.50288	-1.25744
234301995	chr1:234301995:C:T	6.60408e-07	-1.17692	-1.31287
234302105	chr1:234302105:T:C	5.75429e-07	-1.5883	-1.03923
234302150	chr1:234302150:T:C	1.8231e-06	-2.36888e-10	-1.47436
234302174	chr1:234302174:T:C	1.75734e-06	-2.36888e-10	-1.5111
234302489	chr1:234302489:G:A	5.99741e-07	-1.58045	-1.00571
234302561	chr1:234302561:C:A	2.03174e-06	-2.36888e-10	-1.36601
234302581	chr1:234302581:A:G	6.45041e-07	-1.13381	-1.37953
234302688	chr1:234302688:A:G	6.90762e-07	-1.65749	-0.787373
234303131	chr1:234303131:C:T	2.58465e-06	-2.36888e-10	-1.12531
234303388	chr1:234303388:G:A	4.50651e-07	-1.37402	-1.49794
234303849	chr1:234303849:C:T	5.86304e-07	-1.12579	-1.48303
234303850	chr1:234303850:C:G	1.82371e-06	-2.36888e-10	-1.47402
234303972	chr1:234303972:G:C	4.5476e-07	-1.42604	-1.43684
234304406	chr1:234304406:G:T	1.82292e-06	-2.36888e-10	-1.47446
234305098	chr1:234305098:A:G	1.78106e-06	-2.36888e-10	-1.49769
234305533	chr1:234305533:C:G	1.86497e-06	-2.36888e-10	-1.45166
234305577	chr1:234305577:G:T	5.29074e-07	-1.53793	-1.1736
234305744	chr1:234305744:A:G	2.23942e-06	-2.36888e-10	-1.26868
234305780	chr1:234305780:G:A	2.25912e-06	-1.25992	-9.11979e-10
234306251	chr1:234306251:C:G	1.82091e-06	-2.36888e-10	-1.47556
234306286	chr1:234306286:G:A	1.76254e-06	-2.36888e-10	-1.50814
234306298	chr1:234306298:T:C	5.65702e-06	-2.36888e-10	-0.342003
234306371	chr1:234306371:G:A	2.22256e-06	-2.36888e-10	-1.27624
234306511	chr1:234306511:A:T	5.9034e-07	-1.11367	-1.48828
234306630	chr1:234306630:G:A	5.64485e-07	-1.23024	-1.4165
234306688	chr1:234306688:G:A	1.9746e-06	-2.36888e-10	-1.39453
234306711	chr1:234306711:C:T	2.43892e-06	-2.36888e-10	-1.18334
234306793	chr1:234306793:T:G	1.76171e-06	-2.36888e-10	-1.50862
234306897	chr1:234306897:G:T	5.54953e-06	-0.723327	0.362141
234307428	chr1:234307428:G:C	6.03441e-06	-2.36888e-10	-0.277421
234307843	chr1:234307843:G:A	4.91311e-06	-2.36888e-10	-0.482993
234308089	chr1:234308089:C:T	1.82266e-06	-2.36888e-10	-1.4746
234308228	chr1:234308228:T:C	7.08405e-07	-1.6195	-0.800137
234308823	chr1:234308823:A:G	3.30499e-06	-0.879467	-9.11979e-10
234308888	chr1:234308888:T:C	4.7146e-06	-2.36888e-10	-0.524235
234310405	chr1:234310405:G:A	2.17248e-06	-2.36888e-10	-1.29903
234311077	chr1:234311077:G:A	1.75987e-06	-2.36888e-10	-1.50966
234311352	chr1:234311352:G:A	9.07381e-07	-1.52544	-0.646653
234312347	chr1:234312347:C:T	1.51744e-06	-1.65787	-9.11979e-10
234312423	chr1:234312423:G:A	6.70957e-07	-1.24665	-1.2273
234312510	chr1:234312510:G:T	4.85669e-07	-1.63645	-1.16068
234312664	chr1:234312664:A:T	8.35097e-07	-0.945935	-1.30917
234313169	chr1:234313169:G:A	1.01501e-06	-0.556057	-1.50395
234313223	chr1:234313223:A:G	6.52244e-07	-1.2888	-1.21344
234313687	chr1:234313687:C:G	1.1841e-05	-0.307346	0.704017
234313951	chr1:234313951:C:T	3.83428e-07	-1.56064	-1.47287
234313996	chr1:234313996:A:G	1.05284e-06	-0.760626	-1.26278
234314162	chr1:234314162:G:A	4.41801e-07	-1.63637	-1.25543
234314526	chr1:234314526:C:T	2.22736e-06	-1.27408	-9.11979e-10
234314542	chr1:234314542:C:G	5.64616e-07	-1.26425	-1.38226
234314629	chr1:234314629:C:T	5.8728e-07	-1.29817	-1.30898
234314739	chr1:234314739:G:A	2.55552e-06	-2.36888e-10	-1.13664
234314906	chr1:234314906:A:G	4.14428e-07	-1.50608	-1.44968
234315108	chr1:234315108:C:T	1.8388e-06	-2.36888e-10	-1.46579
234315217	chr1:234315217:G:A	4.89734e-07	-1.42936	-1.35944
234315265	chr1:234315265:A:C	3.42012e-06	0.366943	-1.21217
234315310	chr1:234315310:C:T	1.92002e-06	-2.36888e-10	-1.42256
234315313	chr1:234315313:A:G	2.55493e-06	-2.36888e-10	-1.13688
234315413	chr1:234315413:A:T	2.55242e-06	-0.756512	-0.381343
234315668	chr1:234315668:C:T	1.76498e-06	-2.36888e-10	-1.50676
234316191	chr1:234316191:G:A	1.99022e-06	-2.36888e-10	-1.38665
234316517	chr1:234316517:G:A	3.66848e-07	-1.65406	-1.42364
234316592	chr1:234316592:G:A	2.28773e-06	-2.36888e-10	-1.24734
234317062	chr1:234317062:T:A	3.51632e-07	-1.63343	-1.48664
234317200	chr1:234317200:G:A	2.45539e-06	-2.36888e-10	-1.17661
234317300	chr1:234317300:A:G	2.46738e-06	-1.17174	-9.11979e-10
234317679	chr1:234317679:C:T	2.73939e-06	-2.36888e-10	-1.06716
234318307	chr1:234318307:A:C	1.78996e-06	-2.36888e-10	-1.4927
234318659	chr1:234318659:A:C	1.528e-06	-1.65094	-9.11979e-10
234319586	chr1:234319586:CA:C	5.13029e-07	-1.60118	-1.14115
234319609	chr1:234319609:G:C	4.96682e-07	-1.6033	-1.1714
234319948	chr1:234319948:G:T	2.63666e-06	-2.36888e-10	-1.10539
234320324	chr1:234320324:A:G	1.76137e-06	-2.36888e-10	-1.50881
234320499	chr1:234320499:T:A	3.25108e-06	0.390202	-1.28611
234320585	chr1:234320585:A:G	3.71307e-07	-1.58748	-1.47815
234320719	chr1:234320719:C:T	2.65474e-06	0.318647	-1.4172
234320849	chr1:234320849:C:T	6.16316e-07	-1.53945	-1.01944
234321175	chr1:234321175:C:G	2.60425e-06	-2.36888e-10	-1.11775
234321222	chr1:234321222:AGCGGCG:A	2.48515e-06	-2.36888e-10	-1.16457
234321450	chr1:234321450:C:A	4.72364e-07	-1.44227	-1.38264
234321520	chr1:234321520:T:C	1.75816e-06	-2.36888e-10	-1.51063
234321542	chr1:234321542:T:C	2.249e-06	-1.26441	-9.11979e-10
234321639	chr1:234321639:T:C	5.9487e-07	-1.44993	-1.14438
234321753	chr1:234321753:A:G	2.54457e-06	0.223578	-1.36452
234322077	chr1:234322077:G:C	6.48463e-07	-1.5988	-0.909247
234322105	chr1:234322105:A:G	6.9412e-07	-1.55365	-0.886356
234322248	chr1:234322248:A:C	4.36099e-07	-1.57107	-1.33372
234322430	chr1:234322430:A:G	7.18585e-07	-1.40943	-0.995941
234322534	chr1:234322534:G:A	2.66201e-06	-2.36888e-10	-1.09582
234322611	chr1:234322611:T:C	1.82704e-06	-2.36888e-10	-1.4722
234322922	chr1:234322922:G:A	1.6761e-06	-0.064848	-1.49358
234323108	chr1:234323108:G:A	2.05858e-06	-2.36888e-10	-1.35288
234323607	chr1:234323607:C:T	4.80092e-07	-1.37387	-1.4348
234324530	chr1:234324530:A:G	4.2717e-07	-1.41482	-1.51065
234324539	chr1:234324539:C:A	4.8621e-07	-1.52876	-1.26725
234324769	chr1:234324769:T:C	5.47467e-07	-1.5259	-1.15145
234324852	chr1:234324852:A:G	5.42475e-07	-1.54948	-1.13703
234324866	chr1:234324866:C:T	3.06254e-06	-2.36888e-10	-0.955654
234324990	chr1:234324990:A:G	5.61607e-07	-1.44061	-1.21125
234324995	chr1:234324995:C:G	5.30185e-07	-1.53712	-1.17231
234325338	chr1:234325338:A:G	4.19448e-07	-1.44432	-1.4994
234325437	chr1:234325437:C:T	5.00175e-07	-1.5852	-1.1825
234325546	chr1:234325546:C:A	1.76009e-06	-2.36888e-10	-1.50953
234325551	chr1:234325551:A:AG	5.33159e-07	-1.63802	-1.06582
234325677	chr1:234325677:C:T	4.91598e-07	-1.64437	-1.14062
234325805	chr1:234325805:G:A	8.83289e-07	-1.64152	-0.557485
234326274	chr1:234326274:G:A	2.60247e-06	-2.36888e-10	-1.11844
234326341	chr1:234326341:C:T	2.32081e-06	-2.36888e-10	-1.23299
234326342	chr1:234326342:A:G	8.76614e-07	-0.768244	-1.43834
234327326	chr1:234327326:A:G	9.61179e-07	-0.813402	-1.30109
234327869	chr1:234327869:C:T	1.75732e-06	-2.36888e-10	-1.51111
234328383	chr1:234328383:T:C	3.18039e-06	-2.36888e-10	-0.917895
234328725	chr1:234328725:T:C	3.04619e-06	-2.36888e-10	-0.961008
234329557	chr1:234329557:G:C	2.35834e-06	-2.36888e-10	-1.21694
234329884	chr1:234329884:TCAGAC:T	1.22984e-06	-1.63147	-0.236542
234329932	chr1:234329932:G:A	7.27965e-07	-1.62291	-0.769495
234330166	chr1:234330166:G:A	2.12625e-06	-1.32054	-9.11979e-10
234330946	chr1:234330946:G:A	1.65487e-06	-1.57118	-9.11979e-10
234331202	chr1:234331202:T:C	9.74199e-07	-1.58919	-0.511847
234332578	chr1:234332578:T:C	3.83602e-07	-1.65684	-1.37621
234332827	chr1:234332827:T:G	3.18039e-06	-2.36888e-10	-0.917895
234333133	chr1:234333133:G:A	7.85749e-06	-1.01401	1.00058
234333285	chr1:234333285:A:G	4.08065e-07	-1.50637	-1.46485
234333417	chr1:234333417:G:A	7.69673e-07	-0.908327	-1.42836
234333726	chr1:234333726:G:A	1.80673e-06	-1.48338	-9.11979e-10
234333737	chr1:234333737:G:GC	1.92469e-06	-2.36888e-10	-1.42014
234333780	chr1:234333780:T:G	4.19318e-07	-1.65075	-1.29327
234334331	chr1:234334331:T:A	1.96431e-06	-2.36888e-10	-1.39976
234334809	chr1:234334809:G:A	1.75976e-06	-2.36888e-10	-1.50972
234334840	chr1:234334840:G:A	1.84796e-06	-2.36888e-10	-1.46082
234335078	chr1:234335078:G:T	3.99214e-07	-1.64642	-1.34674
234335824	chr1:234335824:C:T	1.51719e-06	-1.65804	-9.11979e-10
234335873	chr1:234335873:G:A	1.88694e-06	-2.36888e-10	-1.43994
234336234	chr1:234336234:C:T	1.88694e-06	-2.36888e-10	-1.43994
234336416	chr1:234336416:C:A	0.000220946	3.32302	-9.11979e-10
234336700	chr1:234336700:T:C	3.55412e-06	-2.36888e-10	-0.806792
234337032	chr1:234337032:C:G	1.99944e-06	-0.969059	-0.412975
234337076	chr1:234337076:G:A	4.17659e-07	-1.65388	-1.29411
234337260	chr1:234337260:A:T	2.68824e-06	-2.36888e-10	-1.08601
234338168	chr1:234338168:C:T	4.86943e-07	-1.30844	-1.48606
234339034	chr1:234339034:C:A	3.60541e-07	-1.65459	-1.44046
234339145	chr1:234339145:A:T	1.93255e-06	-2.36888e-10	-1.41606
234339478	chr1:234339478:T:G	1.96441e-06	-2.36888e-10	-1.39971
234339667	chr1:234339667:T:C	1.85579e-06	-2.36888e-10	-1.45659
234339919	chr1:234339919:A:G	2.25334e-05	1.0401	-9.11979e-10
234339984	chr1:234339984:G:A	3.53271e-07	-1.65493	-1.46049
234340086	chr1:234340086:G:A	8.07187e-06	0.191245	-0.177759
234340255	chr1:234340255:A:G	3.5404e-07	-1.6573	-1.45594
234340472	chr1:234340472:A:T	2.18036e-06	-2.36888e-10	-1.29541
234340609	chr1:234340609:T:C	7.36567e-07	-1.00554	-1.37511
234340652	chr1:234340652:A:G	1.42032e-06	-0.944951	-0.77907
234341419	chr1:234341419:T:C	4.57315e-07	-1.64578	-1.2115
234341478	chr1:234341478:A:G	2.33711e-06	-1.22598	-9.11979e-10
234341921	chr1:234341921:A:C	2.46297e-06	-2.36888e-10	-1.17353
234341934	chr1:234341934:A:T	5.70968e-06	-0.220114	-0.112623
234342122	chr1:234342122:A:T	2.53161e-06	-2.36888e-10	-1.14605
234342659	chr1:234342659:A:G	3.74717e-07	-1.65772	-1.39876
234343454	chr1:234343454:T:C	1.20244e-05	-2.36888e-10	0.412036
234343599	chr1:234343599:C:G	1.97752e-06	-2.36888e-10	-1.39306
234344158	chr1:234344158:G:A	4.58089e-07	-1.40238	-1.45321
234344473	chr1:234344473:G:A	3.20653e-06	-2.36888e-10	-0.90971
234344618	chr1:234344618:G:A	1.88671e-06	-2.36888e-10	-1.44007
234344662	chr1:234344662:C:T	5.46909e-07	-1.5169	-1.16147
234344679	chr1:234344679:G:A	2.19066e-06	-2.36888e-10	-1.2907
234344731	chr1:234344731:A:T	2.37547e-06	0.235597	-1.4453
234344822	chr1:234344822:G:T	3.27768e-06	-2.36888e-10	-0.887763
234345809	chr1:234345809:C:A	2.18643e-06	-0.34045	-0.952179
234346078	chr1:234346078:A:C	3.47585e-07	-1.64598	-1.48566
234346139	chr1:234346139:T:A	2.99008e-06	-0.979599	-9.11979e-10
234346294	chr1:234346294:G:A	6.10287e-07	-1.08989	-1.47883
234346459	chr1:234346459:G:A	9.73607e-07	-1.65796	-0.443687
234346773	chr1:234346773:C:T	1.51146e-06	-0.399371	-1.26246
234346794	chr1:234346794:G:A	4.17304e-06	-2.36888e-10	-0.646254
234346906	chr1:234346906:A:G	5.74056e-07	-1.65559	-0.97434
234347091	chr1:234347091:G:GGTAA	2.06571e-06	-2.36888e-10	-1.34943
234347588	chr1:234347588:T:C	1.90687e-06	-1.42944	-9.11979e-10
234347631	chr1:234347631:T:C	2.90474e-06	-2.36888e-10	-1.00855
234347876	chr1:234347876:G:A	2.52805e-06	-2.36888e-10	-1.14745
234348370	chr1:234348370:G:A	1.80636e-06	-2.36888e-10	-1.48359
234348791	chr1:234348791:A:G	2.94399e-06	-2.36888e-10	-0.995133
234348809	chr1:234348809:T:C	2.61467e-06	-2.36888e-10	-1.11376
234348813	chr1:234348813:T:C	1.78317e-06	-2.36888e-10	-1.4965
234348884	chr1:234348884:G:C	1.99355e-06	-2.36888e-10	-1.38498
234349222	chr1:234349222:G:T	2.61726e-06	-2.36888e-10	-1.11277
234349285	chr1:234349285:C:T	2.51419e-06	-2.36888e-10	-1.15295
234349388	chr1:234349388:T:A	1.81509e-06	-2.36888e-10	-1.47876
234349594	chr1:234349594:A:G	2.61407e-06	-2.36888e-10	-1.11399
234349728	chr1:234349728:C:G	2.61526e-06	-2.36888e-10	-1.11354
234349783	chr1:234349783:T:C	1.22087e-05	0.42725	-9.11979e-10
234350303	chr1:234350303:A:C	1.81509e-06	-2.36888e-10	-1.47876
234350343	chr1:234350343:A:G	2.13679e-06	-2.36888e-10	-1.31559
234350492	chr1:234350492:T:C	2.09568e-06	-2.36888e-10	-1.33502
234350555	chr1:234350555:T:C	2.09967e-06	-2.36888e-10	-1.33312
234350574	chr1:234350574:C:A	1.96812e-06	-2.36888e-10	-1.39782
234350601	chr1:234350601:C:T	1.9476e-06	-2.36888e-10	-1.4083
234350866	chr1:234350866:C:T	2.2727e-06	-2.36888e-10	-1.25393
234350893	chr1:234350893:G:A	2.44925e-06	-2.36888e-10	-1.17912
234351199	chr1:234351199:AC:A	4.94627e-07	-1.65693	-1.12192
234351487	chr1:234351487:T:G	2.1247e-06	-2.36888e-10	-1.32127
234351688	chr1:234351688:A:G	1.97699e-06	-2.36888e-10	-1.39332
234351758	chr1:234351758:G:GAACA	1.80663e-06	-2.36888e-10	-1.48344
234351965	chr1:234351965:T:A	1.83868e-06	-2.36888e-10	-1.46585
234352109	chr1:234352109:A:G	1.80131e-06	-2.36888e-10	-1.48638
234352313	chr1:234352313:G:A	2.3016e-06	-2.36888e-10	-1.24129
234352385	chr1:234352385:GAA:G	1.8193e-06	-2.36888e-10	-1.47645
234352457	chr1:234352457:T:C	4.40899e-06	-2.36888e-10	-0.591254
234353131	chr1:234353131:C:T	8.76567e-06	-2.36888e-10	0.0959442
234353256	chr1:234353256:T:A	1.81917e-06	-2.36888e-10	-1.47652
234353553	chr1:234353553:T:C	1.80929e-06	-2.36888e-10	-1.48197
234353669	chr1:234353669:G:A	5.87446e-07	-1.43243	-1.17444
234354457	chr1:234354457:A:C	3.02283e-06	-2.36888e-10	-0.968705
234354596	chr1:234354596:G:C	4.2428e-06	-2.36888e-10	-0.629677
234354885	chr1:234354885:G:A	1.78932e-06	-2.36888e-10	-1.49307
234355072	chr1:234355072:C:T	6.35757e-07	-1.65633	-0.87151
234355208	chr1:234355208:C:A	6.55373e-07	-1.65632	-0.841127
234355345	chr1:234355345:G:A	1.58826e-06	-1.61226	-9.11979e-10
234355360	chr1:234355360:G:A	1.79763e-06	-2.36888e-10	-1.48843
234355468	chr1:234355468:T:C	1.79807e-06	-2.36888e-10	-1.48819
234355521	chr1:234355521:G:A	1.4096e-05	-2.36888e-10	0.570992
234355683	chr1:234355683:T:C	1.79812e-06	-2.36888e-10	-1.48816
234355813	chr1:234355813:T:G	1.79763e-06	-2.36888e-10	-1.48843
234355996	chr1:234355996:C:T	1.78503e-06	-2.36888e-10	-1.49547
234356088	chr1:234356088:T:C	1.83302e-06	-1.46894	-9.11979e-10
234356242	chr1:234356242:A:C	1.81832e-06	-2.36888e-10	-1.47699
234356313	chr1:234356313:C:T	3.38468e-07	-1.64708	-1.51114
234356447	chr1:234356447:C:T	8.34985e-06	-2.36888e-10	0.0473442
234356485	chr1:234356485:A:G	1.83271e-06	-2.36888e-10	-1.4691
234356577	chr1:234356577:A:T	1.81609e-06	-2.36888e-10	-1.47821
234356854	chr1:234356854:G:A	3.09653e-06	-2.36888e-10	-0.944617
234356904	chr1:234356904:G:A	1.81832e-06	-2.36888e-10	-1.47699
234357105	chr1:234357105:G:A	1.81088e-06	-2.36888e-10	-1.48109
234357140	chr1:234357140:A:G	1.82468e-06	-2.36888e-10	-1.47349
234357210	chr1:234357210:T:C	1.81238e-06	-2.36888e-10	-1.48026
234357269	chr1:234357269:A:G	4.37773e-07	-1.64748	-1.25348
234357340	chr1:234357340:C:T	2.21564e-06	-2.36888e-10	-1.27936
234357569	chr1:234357569:T:A	1.95361e-06	-2.36888e-10	-1.40522
234357770	chr1:234357770:T:A	2.66687e-06	-2.36888e-10	-1.09399
234357864	chr1:234357864:A:G	1.8204e-06	-2.36888e-10	-1.47584
234357940	chr1:234357940:A:G	4.43473e-07	-1.65636	-1.23166
234358008	chr1:234358008:G:A	3.91295e-06	0.0616877	-0.772295
234358099	chr1:234358099:C:T	4.47687e-07	-1.59403	-1.28453
234358244	chr1:234358244:G:A	1.87373e-06	-2.36888e-10	-1.44697
234358296	chr1:234358296:A:C	3.79895e-07	-1.65811	-1.38465
234358325	chr1:234358325:GCTT:G	1.87269e-06	-2.36888e-10	-1.44752
234358354	chr1:234358354:A:C	7.50346e-06	-2.36888e-10	-0.0595355
234358516	chr1:234358516:G:A	5.8557e-07	-1.65692	-0.953147
234358553	chr1:234358553:C:T	1.80779e-06	-2.36888e-10	-1.4828
234358668	chr1:234358668:G:T	1.83992e-06	-2.36888e-10	-1.46518
234358829	chr1:234358829:G:A	1.47075e-05	-2.36888e-10	0.613462
234358962	chr1:234358962:G:A	1.79348e-06	-2.36888e-10	-1.49074
234358963	chr1:234358963:A:G	1.79454e-06	-2.36888e-10	-1.49015
234359139	chr1:234359139:C:G	1.86673e-06	-2.36888e-10	-1.45071
234359304	chr1:234359304:G:A	2.44569e-06	-2.36888e-10	-1.18057
234359376	chr1:234359376:A:G	1.80892e-06	-2.36888e-10	-1.48217
234359409	chr1:234359409:T:C	1.80892e-06	-2.36888e-10	-1.48217
234359518	chr1:234359518:C:T	1.80853e-06	-2.36888e-10	-1.48238
234359597	chr1:234359597:C:T	1.79079e-06	-2.36888e-10	-1.49224
234359765	chr1:234359765:G:A	3.51028e-07	-1.61264	-1.50914
234360237	chr1:234360237:A:G	1.88838e-06	-2.36888e-10	-1.43918
234360242	chr1:234360242:T:C	1.86603e-06	-2.36888e-10	-1.45109
234360513	chr1:234360513:G:A	2.09415e-06	-1.33575	-9.11979e-10
234360844	chr1:234360844:C:T	1.56317e-06	-1.62818	-9.11979e-10
234361134	chr1:234361134:T:C	7.60656e-06	-1.52432	1.47843
234361148	chr1:234361148:T:C	1.73541e-06	-1.52365	-9.11979e-10
234361219	chr1:234361219:C:G	1.98722e-06	-2.36888e-10	-1.38816
234361384	chr1:234361384:T:TCCCA	3.94142e-07	-1.64833	-1.35761
234361501	chr1:234361501:A:G	1.75877e-06	-2.36888e-10	-1.51028
234361539	chr1:234361539:C:G	2.88853e-06	-2.36888e-10	-1.01415
234361667	chr1:234361667:CAGAAA:C	1.00458e-06	-1.58395	-0.486389
234361871	chr1:234361871:A:T	1.78866e-06	-2.36888e-10	-1.49343
234362330	chr1:234362330:AAACTC:A	3.71813e-07	-1.61084	-1.45343
234362659	chr1:234362659:C:T	8.31718e-07	-1.63681	-0.622348
234363108	chr1:234363108:A:G	1.51985e-06	-1.65629	-9.11979e-10
234363826	chr1:234363826:C:T	1.76534e-06	-2.36888e-10	-1.50656
234363910	chr1:234363910:C:T	1.93438e-06	-2.36888e-10	-1.41511
234364195	chr1:234364195:A:G	1.59085e-06	-1.61063	-9.11979e-10
234364329	chr1:234364329:A:G	1.60908e-06	-1.44533	-0.153913
234364687	chr1:234364687:C:T	1.7855e-06	-2.36888e-10	-1.4952
234364767	chr1:234364767:C:A	1.75754e-06	-2.36888e-10	-1.51099
234365122	chr1:234365122:T:A	1.13842e-05	-2.36888e-10	0.357324
234365166	chr1:234365166:G:A	2.33531e-06	-2.36888e-10	-1.22676
234365976	chr1:234365976:G:GTGTC	1.71153e-06	-1.59947	0.0619605
234366247	chr1:234366247:G:C	1.95245e-06	-1.45309	0.0472759
234366407	chr1:234366407:A:G	2.7127e-06	-1.31274	0.235788
234366779	chr1:234366779:G:C	2.40808e-06	-2.36888e-10	-1.19607
234366801	chr1:234366801:G:A	8.00835e-07	-1.60976	-0.687238
234366826	chr1:234366826:A:G	2.4515e-06	-1.39949	0.221285
234366832	chr1:234366832:A:G	1.09614e-05	-2.36888e-10	0.319479
234367014	chr1:234367014:C:G	3.91809e-06	-2.36888e-10	-0.709295
234367249	chr1:234367249:A:G	2.08666e-06	-2.36888e-10	-1.33934
234367309	chr1:234367309:T:C	2.23223e-06	-2.36888e-10	-1.2719
234367795	chr1:234367795:T:C	2.7117e-06	-2.36888e-10	-1.07732
234367995	chr1:234367995:G:A	2.8468e-06	-2.36888e-10	-1.0287
234368350	chr1:234368350:C:T	3.15196e-06	-2.36888e-10	-0.926873
234368453	chr1:234368453:C:G	5.95503e-06	-2.36888e-10	-0.290662
234368576	chr1:234368576:C:T	2.95622e-06	-2.36888e-10	-0.990989
234368976	chr1:234368976:G:A	3.46739e-06	-2.36888e-10	-0.831496
234369033	chr1:234369033:C:CT	6.31441e-07	-1.31429	-1.22036
234369087	chr1:234369087:T:C	2.7666e-06	-2.36888e-10	-1.05728
234369257	chr1:234369257:G:C	3.2293e-06	-2.36888e-10	-0.902634
234369278	chr1:234369278:A:G	6.4543e-07	-1.30869	-1.20404
234369293	chr1:234369293:G:A	2.84968e-06	-2.36888e-10	-1.02769
234369415	chr1:234369415:T:G	2.71252e-06	-2.36888e-10	-1.07702
234370195	chr1:234370195:G:A	1.11046e-06	-1.26747	-0.70265
234370291	chr1:234370291:T:C	7.72586e-07	-1.24562	-1.08729
234370643	chr1:234370643:G:A	1.78952e-06	-2.36888e-10	-1.49295
234370711	chr1:234370711:G:A	4.95178e-07	-1.39402	-1.38372
234370870	chr1:234370870:A:G	3.36103e-07	-1.65492	-1.51031
234371254	chr1:234371254:A:C	7.7208e-07	-1.24436	-1.0892
234371448	chr1:234371448:A:G	2.10762e-06	-2.36888e-10	-1.32934
234371636	chr1:234371636:C:T	5.2546e-07	-1.34219	-1.37619
234372214	chr1:234372214:G:A	3.51987e-06	-2.36888e-10	-0.816475
234372231	chr1:234372231:C:T	4.95724e-06	-1.44289	0.968839
234372361	chr1:234372361:T:C	2.25086e-06	-2.36888e-10	-1.26358
234372677	chr1:234372677:T:C	2.71531e-06	-2.36888e-10	-1.07599
234372720	chr1:234372720:G:A	1.75743e-06	-2.36888e-10	-1.51105
234372789	chr1:234372789:C:T	5.83282e-07	-1.32841	-1.28558
234372830	chr1:234372830:TTTC:T	5.62175e-07	-1.36526	-1.28558
234372876	chr1:234372876:TAAC:T	4.80431e-07	-1.56277	-1.2452
234372958	chr1:234372958:C:T	6.37286e-07	-1.41042	-1.11501
234373003	chr1:234373003:T:C	2.11271e-06	-2.36888e-10	-1.32693
234373052	chr1:234373052:C:T	9.04322e-06	-2.36888e-10	0.127116
234373106	chr1:234373106:T:A	2.21696e-06	-1.27876	-9.11979e-10
234373513	chr1:234373513:G:C	4.90124e-06	-1.5936	1.10818
234373840	chr1:234373840:G:A	2.35677e-06	-2.36888e-10	-1.21761
234374226	chr1:234374226:A:G	1.08758e-05	-1.2328	1.54444
234374516	chr1:234374516:A:G	1.44167e-06	-1.60865	-0.100446
234374878	chr1:234374878:C:T	5.21163e-07	-1.37253	-1.35406
234375312	chr1:234375312:A:G	1.92644e-05	-2.36888e-10	0.88336
234375467	chr1:234375467:G:C	8.4288e-07	-1.47384	-0.771988
234375470	chr1:234375470:A:T	1.91787e-06	-2.36888e-10	-1.42368
234375795	chr1:234375795:G:A	1.30247e-06	-1.65244	-0.158195
234375875	chr1:234375875:C:T	2.00907e-06	-2.36888e-10	-1.37723
234376103	chr1:234376103:C:T	1.59086e-06	-1.61062	-9.11979e-10
234376161	chr1:234376161:A:G	2.40257e-06	-2.36888e-10	-1.19836
234376264	chr1:234376264:TC:T	4.81136e-06	-1.63988	1.13596
234376423	chr1:234376423:A:G	2.61317e-06	-1.64863	0.534301
234376725	chr1:234376725:T:C	1.20122e-06	-1.52741	-0.364153
234376773	chr1:234376773:T:C	9.21904e-07	-1.51761	-0.638601
234376808	chr1:234376808:C:T	1.54002e-06	-1.6431	-9.11979e-10
234376837	chr1:234376837:T:C	4.90669e-06	-1.65436	1.17006
234376847	chr1:234376847:A:T	1.09479e-06	-1.5153	-0.469033
234376939	chr1:234376939:G:C	8.88404e-07	-1.51797	-0.675262
234377112	chr1:234377112:G:T	1.82439e-06	-1.47365	-9.11979e-10
234377486	chr1:234377486:C:T	1.97902e-06	-2.36888e-10	-1.3923
234377572	chr1:234377572:C:T	1.56158e-06	-1.37825	-0.250952
234377766	chr1:234377766:C:G	8.26522e-07	-1.50989	-0.755543
234377961	chr1:234377961:A:G	8.10233e-07	-1.53062	-0.754711
234378000	chr1:234378000:G:A	8.30182e-07	-1.40046	-0.860546
234378211	chr1:234378211:C:T	7.74866e-06	-2.36888e-10	-0.0273793
234378279	chr1:234378279:T:C	3.85255e-06	-1.65268	0.926512
234378299	chr1:234378299:A:G	2.00366e-06	-2.36888e-10	-1.37992
234378484	chr1:234378484:T:C	1.93935e-06	-2.36888e-10	-1.41254
234378602	chr1:234378602:A:C	8.00306e-07	-1.37851	-0.919148
234378739	chr1:234378739:G:T	1.98322e-06	-1.59345	0.203275
234378926	chr1:234378926:G:A	2.53181e-06	-1.64875	0.502784
234378979	chr1:234378979:G:A	2.8221e-06	-1.65206	0.614638
234379002	chr1:234379002:T:A	3.35129e-06	-2.36888e-10	-0.865553
234379175	chr1:234379175:C:T	2.00173e-06	-2.36888e-10	-1.38089
234379282	chr1:234379282:G:T	5.69439e-06	-2.36888e-10	-0.335419
234379389	chr1:234379389:G:A	8.44817e-07	-1.50635	-0.737181
234379501	chr1:234379501:G:A	1.84254e-06	-2.36888e-10	-1.46375
234379862	chr1:234379862:A:C	8.72503e-07	-1.34987	-0.861419
234379897	chr1:234379897:C:T	1.81796e-06	-1.47718	-9.11979e-10
234380145	chr1:234380145:A:G	2.91571e-06	-2.36888e-10	-1.00479
234380255	chr1:234380255:G:A	9.90682e-06	-2.36888e-10	0.218324
234380406	chr1:234380406:T:C	1.58845e-06	-1.35784	-0.254299
234380645	chr1:234380645:TACCAA:T	9.10457e-07	-1.34404	-0.82467
234380820	chr1:234380820:C:T	8.59347e-07	-1.31895	-0.907528
234380871	chr1:234380871:G:A	1.32604e-06	-1.59952	-0.193187
234380873	chr1:234380873:G:A	1.76555e-06	-2.36888e-10	-1.50644
234381090	chr1:234381090:A:G	1.84283e-06	-2.36888e-10	-1.4636
234381403	chr1:234381403:A:G	2.75602e-06	-2.36888e-10	-1.06111
234381413	chr1:234381413:G:A	5.77125e-06	-2.36888e-10	-0.32201
234381481	chr1:234381481:A:T	3.17136e-06	-1.63327	0.71253
234381498	chr1:234381498:G:A	1.93935e-06	-2.36888e-10	-1.41254
234381848	chr1:234381848:A:G	6.7269e-07	-1.41442	-1.05695
234382252	chr1:234382252:G:A	6.83805e-07	-1.41937	-1.03561
234382502	chr1:234382502:C:T	6.0545e-06	-0.274097	-9.11979e-10
234382939	chr1:234382939:G:A	1.97777e-06	-2.36888e-10	-1.39293
234383639	chr1:234383639:T:C	2.82961e-06	-1.60712	0.572355
234384542	chr1:234384542:C:T	2.86604e-06	-2.36888e-10	-1.02197
234384565	chr1:234384565:C:T	1.7586e-06	-2.36888e-10	-1.51038
234385278	chr1:234385278:C:T	1.02532e-06	-1.57563	-0.474259
234385372	chr1:234385372:T:C	2.87828e-06	-1.61286	0.595151
234385972	chr1:234385972:G:T	7.94537e-07	-1.50689	-0.798009
234386928	chr1:234386928:A:G	4.32305e-07	-1.65575	-1.25777
234388299	chr1:234388299:C:T	3.81506e-06	-1.60457	0.868624
234388483	chr1:234388483:T:G	3.79842e-06	-2.36888e-10	-0.740314
234388781	chr1:234388781:C:T	1.85848e-06	-2.36888e-10	-1.45514
234388879	chr1:234388879:T:C	1.84254e-06	-2.36888e-10	-1.46375
234388896	chr1:234388896:T:C	1.7577e-06	-2.36888e-10	-1.5109
234389587	chr1:234389587:G:A	5.57438e-06	-1.62088	1.26416
234389820	chr1:234389820:A:T	1.82837e-06	-2.36888e-10	-1.47148
234390135	chr1:234390135:T:A	9.57047e-07	-1.45508	-0.663725
234390194	chr1:234390194:T:C	1.12803e-06	-1.38577	-0.568658
234390389	chr1:234390389:C:T	2.9913e-06	-0.979192	-9.11979e-10
234391122	chr1:234391122:T:C	1.32604e-06	-1.5437	-0.249003
234391131	chr1:234391131:G:A	2.36718e-06	-2.36888e-10	-1.2132
234391829	chr1:234391829:C:T	1.91125e-06	-1.65074	0.223598
234392246	chr1:234392246:A:G	7.13229e-07	-1.5701	-0.842751
234392260	chr1:234392260:A:G	6.26613e-07	-1.54589	-0.996438
234392289	chr1:234392289:T:C	2.40825e-06	-1.196	-9.11979e-10
234392627	chr1:234392627:C:T	1.98993e-06	-1.65758	0.270779
234392656	chr1:234392656:GAAAA:G	3.28523e-06	-2.36888e-10	-0.885463
234393319	chr1:234393319:G:T	2.59204e-06	-2.36888e-10	-1.12245
234393806	chr1:234393806:C:T	2.41827e-06	-1.65687	0.465023
234393824	chr1:234393824:G:A	3.21855e-06	-1.65671	0.750741
234394093	chr1:234394093:A:G	1.93132e-06	-2.36888e-10	-1.4167
234394133	chr1:234394133:T:C	3.97766e-07	-1.58106	-1.41573
234394579	chr1:234394579:A:G	1.95517e-06	-1.65595	0.251528
234394624	chr1:234394624:G:A	2.0075e-06	-1.65679	0.278783
234394742	chr1:234394742:G:A	2.04453e-06	-2.36888e-10	-1.35973
234394867	chr1:234394867:A:T	2.49806e-06	-2.36888e-10	-1.15938
234394994	chr1:234394994:C:T	3.78573e-05	-1.62932	3.18824
234395074	chr1:234395074:A:G	4.15318e-07	-1.57144	-1.38217
234395138	chr1:234395138:C:T	4.29427e-06	-2.36888e-10	-0.617618
234395225	chr1:234395225:C:T	4.79359e-07	-1.49464	-1.31556
234395400	chr1:234395400:A:G	1.09069e-05	-2.36888e-10	0.3145
234395500	chr1:234395500:G:C	3.75675e-06	-2.36888e-10	-0.751345
234395528	chr1:234395528:C:G	1.8697e-06	-2.36888e-10	-1.44912
234395891	chr1:234395891:A:G	2.0106e-06	-2.36888e-10	-1.37647
234395941	chr1:234395941:G:A	1.9593e-06	-2.36888e-10	-1.40231
234396247	chr1:234396247:G:A	1.83888e-06	-2.36888e-10	-1.46574
234398091	chr1:234398091:C:T	3.91804e-07	-1.51164	-1.50025
234398370	chr1:234398370:A:G	1.77166e-06	-2.36888e-10	-1.50298
234398792	chr1:234398792:TCTAA:T	4.88645e-05	-2.36888e-10	1.81415
234399017	chr1:234399017:C:T	3.55086e-07	-1.61444	-1.49586
234399095	chr1:234399095:A:G	1.53117e-06	-1.64887	-9.11979e-10
234399416	chr1:234399416:C:T	1.76172e-06	-2.36888e-10	-1.50861
234399477	chr1:234399477:G:A	5.02843e-06	-1.46644	1.00665
234400285	chr1:234400285:G:T	3.52753e-05	-2.36888e-10	1.48828
234400636	chr1:234400636:T:A	1.78175e-06	-2.36888e-10	-1.4973
234400674	chr1:234400674:CATA:C	1.9106e-06	-2.36888e-10	-1.42748
234400745	chr1:234400745:A:G	7.07935e-07	-1.56474	-0.855563
234401240	chr1:234401240:G:A	2.9162e-06	-2.36888e-10	-1.00462
234402363	chr1:234402363:A:G	1.06997e-06	-1.37702	-0.630251
234402409	chr1:234402409:A:G	5.94743e-06	-2.36888e-10	-0.29194
234402576	chr1:234402576:T:G	9.63703e-07	-1.30078	-0.811088
234402778	chr1:234402778:G:C	2.41329e-06	0.313372	-1.50728
234403215	chr1:234403215:C:T	1.70205e-06	-1.54307	-9.11979e-10
234403351	chr1:234403351:A:T	4.47294e-07	-1.62307	-1.25636
234403668	chr1:234403668:C:G	2.21491e-06	-1.27969	-9.11979e-10
234404088	chr1:234404088:T:A	9.83446e-06	-2.36888e-10	0.210994
234404192	chr1:234404192:C:T	2.26773e-06	-2.36888e-10	-1.25612
234404380	chr1:234404380:A:G	1.98783e-06	-2.36888e-10	-1.38786
234404407	chr1:234404407:T:C	2.94209e-06	-2.36888e-10	-0.99578
234404426	chr1:234404426:T:C	1.92015e-06	-2.36888e-10	-1.42249
234404588	chr1:234404588:T:C	2.24615e-06	-2.36888e-10	-1.26568
234404720	chr1:234404720:C:T	1.98415e-06	-1.04406	-0.345651
234404801	chr1:234404801:T:C	6.66539e-07	-1.05947	-1.42109
234405231	chr1:234405231:T:C	2.21415e-06	-2.36888e-10	-1.28003
234405361	chr1:234405361:G:A	9.83017e-06	-2.36888e-10	0.210557
234405416	chr1:234405416:C:T	1.88911e-06	-2.36888e-10	-1.43879
234405537	chr1:234405537:T:C	3.58697e-06	-2.36888e-10	-0.797592
234405711	chr1:234405711:G:C	2.32542e-06	-2.36888e-10	-1.231
234405742	chr1:234405742:A:G	7.85963e-06	-2.36888e-10	-0.0131602
234405876	chr1:234405876:G:T	2.14918e-06	-1.14501	-0.164802
234406055	chr1:234406055:A:G	4.31966e-07	-1.63742	-1.27689
234406232	chr1:234406232:G:A	4.9664e-07	-1.6468	-1.12799
234406479	chr1:234406479:T:C	3.32574e-06	0.0354091	-0.908615
234406481	chr1:234406481:G:A	6.96338e-06	-2.36888e-10	-0.134235
234406748	chr1:234406748:T:C	8.85083e-06	0.105612	-9.11979e-10
234407416	chr1:234407416:C:T	4.21077e-06	-2.36888e-10	-0.637254
234407459	chr1:234407459:C:T	8.09862e-06	0.0167943	-9.11979e-10
234408132	chr1:234408132:T:C	7.91829e-07	-1.63719	-0.671121
234408226	chr1:234408226:A:G	2.77385e-06	-2.36888e-10	-1.05466
234408559	chr1:234408559:A:G	1.88445e-06	-2.36888e-10	-1.44126
234408595	chr1:234408595:G:A	8.60426e-06	-2.36888e-10	0.0773581
234409430	chr1:234409430:T:C	4.25078e-06	-2.36888e-10	-0.627798
234409634	chr1:234409634:G:A	4.79457e-06	-2.36888e-10	-0.507416
234410182	chr1:234410182:T:C	2.71851e-06	-0.0732092	-1.00161
234410216	chr1:234410216:T:G	6.39526e-06	-2.36888e-10	-0.219342
234410268	chr1:234410268:G:A	9.19455e-06	1.57134	-1.42763
234410499	chr1:234410499:C:T	7.77798e-07	-1.45949	-0.866703
234410638	chr1:234410638:T:C	4.8798e-07	-1.57455	-1.21783
234410938	chr1:234410938:A:G	1.93979e-06	-2.36888e-10	-1.41232
234411162	chr1:234411162:CA:C	2.85688e-06	-0.114149	-0.91102
234411510	chr1:234411510:A:G	1.62293e-06	-1.59067	-9.11979e-10
234411940	chr1:234411940:TA:T	6.42733e-06	-2.36888e-10	-0.21434
234412044	chr1:234412044:T:A	2.84835e-06	-2.36888e-10	-1.02816
234412152	chr1:234412152:T:C	1.80728e-06	-2.36888e-10	-1.48307
234412359	chr1:234412359:T:C	4.19387e-07	-1.59277	-1.35109
234412417	chr1:234412417:G:A	2.35997e-06	-1.65549	0.439237
234412562	chr1:234412562:A:C	2.44789e-06	-0.256557	-0.923117
234413108	chr1:234413108:T:C	5.13278e-06	-1.06736	0.62811
234413348	chr1:234413348:C:A	5.3876e-07	-1.20621	-1.48718
234413388	chr1:234413388:C:T	2.44097e-06	-2.36888e-10	-1.1825
234414237	chr1:234414237:A:G	3.63314e-06	-2.36888e-10	-0.784803
234414238	chr1:234414238:A:G	3.0654e-06	-2.36888e-10	-0.954721
234414845	chr1:234414845:A:G	3.72642e-07	-1.64822	-1.41382
234414927	chr1:234414927:T:G	2.01288e-06	-2.36888e-10	-1.37533
234414963	chr1:234414963:G:A	5.17375e-06	0.875974	-1.30728
234414970	chr1:234414970:C:T	4.30663e-06	-2.36888e-10	-0.614744
234414988	chr1:234414988:A:G	3.78372e-07	-1.57905	-1.46773
234415117	chr1:234415117:G:A	3.55493e-06	-1.06747	0.260911
234415649	chr1:234415649:T:TA	7.07321e-06	-2.36888e-10	-0.118585
234415774	chr1:234415774:C:T	8.43132e-06	1.38259	-1.32554
234415857	chr1:234415857:T:G	2.79285e-06	-1.18244	0.134601
234415878	chr1:234415878:G:A	2.2658e-06	-1.18623	-0.0707463
234416265	chr1:234416265:C:T	1.17629e-06	-1.11437	-0.798167
234416419	chr1:234416419:C:A	4.02963e-07	-1.62598	-1.35783
234416617	chr1:234416617:T:C	1.83183e-06	-2.36888e-10	-1.46959
234417425	chr1:234417425:C:T	3.94384e-07	-1.56341	-1.44192
234417661	chr1:234417661:A:G	6.62015e-07	-1.4897	-0.997662
234417735	chr1:234417735:A:C	1.78541e-06	-2.36888e-10	-1.49525
234417935	chr1:234417935:T:C	1.76388e-06	-2.36888e-10	-1.50738
234417942	chr1:234417942:A:T	1.76388e-06	-2.36888e-10	-1.50738
234418183	chr1:234418183:G:A	1.79028e-06	-2.36888e-10	-1.49253
234418614	chr1:234418614:G:C	3.63489e-06	-2.36888e-10	-0.784321
234418932	chr1:234418932:G:C	2.03148e-06	-2.36888e-10	-1.36613
234418934	chr1:234418934:A:G	3.67657e-06	-2.36888e-10	-0.772919
234419049	chr1:234419049:G:A	1.66227e-06	-1.53236	-0.0343599
234419065	chr1:234419065:G:A	3.40675e-07	-1.64145	-1.51028
234419369	chr1:234419369:C:T	6.53713e-06	1.08146	-1.27886
234419510	chr1:234419510:A:G	2.87805e-06	-2.36888e-10	-1.01778
234419659	chr1:234419659:G:A	3.63243e-07	-1.63612	-1.45146
234419701	chr1:234419701:G:A	1.45855e-06	-0.206388	-1.49107
234420352	chr1:234420352:C:T	8.0896e-07	-1.63805	-0.648856
234420436	chr1:234420436:TAAA:T	8.75664e-07	-1.63402	-0.573649
234420517	chr1:234420517:AC:A	1.80048e-06	-2.36888e-10	-1.48684
234420616	chr1:234420616:T:C	1.42397e-06	-0.461448	-1.26
234420884	chr1:234420884:C:T	1.43335e-06	-0.229312	-1.48558
234421028	chr1:234421028:A:T	1.48542e-06	-0.196716	-1.48249
234421425	chr1:234421425:G:C	1.52841e-06	-0.1712	-1.47947
234421614	chr1:234421614:C:T	1.53038e-06	-0.172215	-1.47717
234422025	chr1:234422025:T:C	4.47688e-06	-2.36888e-10	-0.575973
234422172	chr1:234422172:C:A	1.42507e-06	-0.209552	-1.51112
234422404	chr1:234422404:A:T	4.48223e-06	-2.36888e-10	-0.574778
234422422	chr1:234422422:G:C	3.89443e-07	-1.62793	-1.39001
234422684	chr1:234422684:A:G	1.49001e-06	-0.187075	-1.48904
234422861	chr1:234422861:A:T	3.4638e-05	-1.64333	3.11338
234423025	chr1:234423025:T:C	1.22501e-06	-0.383175	-1.48878
234423030	chr1:234423030:A:T	2.01821e-06	-2.36888e-10	-1.37269
234423220	chr1:234423220:A:T	1.38961e-06	-0.262122	-1.48376
234423436	chr1:234423436:CCT:C	2.00481e-06	-2.36888e-10	-1.37935
234423651	chr1:234423651:A:G	1.72462e-06	-0.0545837	-1.47531
234423670	chr1:234423670:T:C	1.92207e-06	-2.36888e-10	-1.4215
234423674	chr1:234423674:C:T	3.06127e-06	-0.956069	-9.11979e-10
234423741	chr1:234423741:T:C	4.69232e-06	-2.36888e-10	-0.528972
234424058	chr1:234424058:A:T	1.38132e-06	-0.261212	-1.49065
234424232	chr1:234424232:C:T	3.95415e-06	-2.36888e-10	-0.700132
234424637	chr1:234424637:T:C	5.99608e-06	-2.36888e-10	-0.283793
234424781	chr1:234424781:G:A	8.44957e-07	-1.65641	-0.586955
234424873	chr1:234424873:C:T	2.16357e-06	-2.36888e-10	-1.30314
234425194	chr1:234425194:C:T	1.2906e-06	-0.337462	-1.48233
234425505	chr1:234425505:C:T	1.0147e-05	-2.36888e-10	0.24228
234425620	chr1:234425620:T:C	2.75071e-06	-2.36888e-10	-1.06304
234425648	chr1:234425648:ATAATT:A	9.05968e-07	-1.65293	-0.520717
234425752	chr1:234425752:T:C	8.00764e-05	-2.36888e-10	2.30808
234425844	chr1:234425844:T:A	1.04782e-06	-1.64632	-0.381865
234426025	chr1:234426025:C:T	7.43561e-07	-1.62981	-0.741397
234426046	chr1:234426046:G:A	2.82618e-06	-2.36888e-10	-1.03597
234426337	chr1:234426337:T:C	8.01624e-07	-1.60719	-0.688826
234426477	chr1:234426477:A:C	2.06516e-06	-2.36888e-10	-1.34969
234426522	chr1:234426522:G:A	6.32851e-07	-1.65818	-0.874242
234426541	chr1:234426541:A:G	5.63583e-07	-1.65772	-0.990617
234426645	chr1:234426645:T:C	7.35784e-07	-1.64664	-0.735076
234427314	chr1:234427314:T:C	6.01402e-07	-1.54706	-1.03634
234427909	chr1:234427909:A:G	1.51821e-06	-1.65737	-9.11979e-10
234428135	chr1:234428135:A:C	2.98446e-06	-2.36888e-10	-0.981481
234428265	chr1:234428265:A:G	6.15317e-07	-1.65602	-0.904495
234428347	chr1:234428347:A:AC	7.16047e-07	-1.65798	-0.750926
234428408	chr1:234428408:C:T	2.32175e-06	-2.36888e-10	-1.23258
234428457	chr1:234428457:C:T	8.33962e-07	-1.64939	-0.607072
234428509	chr1:234428509:C:T	4.07915e-07	-1.64204	-1.32955
234428789	chr1:234428789:G:A	1.51989e-06	-1.65626	-9.11979e-10
234428962	chr1:234428962:T:C	4.38038e-07	-1.60809	-1.29226
234429118	chr1:234429118:GAA:G	6.47827e-07	-1.6564	-0.852636
234429283	chr1:234429283:G:A	1.76055e-06	-2.36888e-10	-1.50927
234429836	chr1:234429836:C:T	6.74708e-07	-1.65088	-0.817499
234430339	chr1:234430339:A:G	6.48188e-07	-1.65358	-0.854894
234430449	chr1:234430449:G:A	6.33438e-07	-1.65672	-0.874772
234430521	chr1:234430521:A:G	8.10065e-07	-1.65794	-0.627598
234430583	chr1:234430583:T:C	1.51726e-06	-1.65799	-9.11979e-10
234430721	chr1:234430721:A:T	4.33418e-07	-1.61527	-1.29568
234430884	chr1:234430884:T:C	7.13963e-07	-1.654	-0.757824
234430935	chr1:234430935:C:T	6.50395e-07	-1.65413	-0.85094
234431095	chr1:234431095:C:T	1.51852e-06	-1.65716	-9.11979e-10
234431197	chr1:234431197:T:C	6.42741e-07	-1.65731	-0.859604
234431722	chr1:234431722:A:T	2.03885e-06	-2.36888e-10	-1.36251
234431835	chr1:234431835:G:A	6.38675e-07	-1.65602	-0.86724
234431957	chr1:234431957:T:C	5.4408e-06	-2.36888e-10	-0.380974
234431966	chr1:234431966:A:T	2.05386e-06	-2.36888e-10	-1.35518
234432030	chr1:234432030:A:G	4.37241e-07	-1.64902	-1.25315
234432052	chr1:234432052:G:A	9.98267e-07	-1.63639	-0.440239
234432165	chr1:234432165:G:C	6.34354e-07	-1.65692	-0.873124
234432169	chr1:234432169:C:T	1.51697e-06	-1.65819	-9.11979e-10
234432278	chr1:234432278:C:T	7.10194e-07	-1.6544	-0.762721
234432368	chr1:234432368:G:A	6.47772e-07	-1.6538	-0.855318
234432518	chr1:234432518:G:A	6.41257e-07	-1.65424	-0.864983
234432734	chr1:234432734:C:CT	7.00582e-07	-1.65544	-0.775308
234432759	chr1:234432759:G:A	2.17933e-06	-2.36888e-10	-1.29588
234432764	chr1:234432764:G:A	9.24367e-06	-2.36888e-10	0.14904
234432846	chr1:234432846:C:T	1.61762e-05	-2.36888e-10	0.708641
234432867	chr1:234432867:T:C	4.52045e-07	-1.65315	-1.21572
234432939	chr1:234432939:T:TC	5.66254e-07	-1.65672	-0.986888
234433173	chr1:234433173:G:A	1.803e-06	-2.36888e-10	-1.48545
234433267	chr1:234433267:C:T	1.53167e-06	-1.64854	-9.11979e-10
234433894	chr1:234433894:A:G	1.51697e-06	-1.65819	-9.11979e-10
234434091	chr1:234434091:T:C	1.51914e-06	-1.65675	-9.11979e-10
234434337	chr1:234434337:T:C	2.08137e-06	-2.36888e-10	-1.34187
234434906	chr1:234434906:C:T	1.5177e-06	-1.6577	-9.11979e-10
234434939	chr1:234434939:G:A	3.98884e-07	-1.6566	-1.33738
234434952	chr1:234434952:C:T	1.51718e-06	-1.65805	-9.11979e-10
234435018	chr1:234435018:C:T	2.20079e-06	-2.36888e-10	-1.28608
234435143	chr1:234435143:G:A	6.7031e-07	-1.64971	-0.825206
234435395	chr1:234435395:T:C	3.72298e-07	-1.63641	-1.42655
234435554	chr1:234435554:T:C	5.24454e-07	-1.65785	-1.06244
234435740	chr1:234435740:G:A	4.78637e-07	-1.59306	-1.21865
234435808	chr1:234435808:C:T	6.74587e-07	-1.65342	-0.815132
234435873	chr1:234435873:C:T	5.43091e-07	-1.62903	-1.05635
234435942	chr1:234435942:C:T	6.68206e-07	-1.65411	-0.823952
234436108	chr1:234436108:T:A	6.59899e-07	-1.65177	-0.838796
234436140	chr1:234436140:C:T	6.6612e-07	-1.65738	-0.823809
234436142	chr1:234436142:G:A	6.53816e-07	-1.65731	-0.842515
234436182	chr1:234436182:A:G	6.78425e-07	-1.65583	-0.80705
234436207	chr1:234436207:G:A	7.17461e-07	-1.64754	-0.759398
234436244	chr1:234436244:A:T	2.03929e-06	-2.36888e-10	-1.3623
234436340	chr1:234436340:C:A	1.519e-06	-1.65685	-9.11979e-10
234436344	chr1:234436344:G:C	4.74136e-07	-1.65095	-1.17021
234436522	chr1:234436522:TA:T	1.51789e-06	-1.65758	-9.11979e-10
234436891	chr1:234436891:G:A	1.27235e-06	-1.65702	-0.17702
234437279	chr1:234437279:T:C	1.53363e-06	-1.64726	-9.11979e-10
234437425	chr1:234437425:A:C	7.05222e-07	-1.65789	-0.766249
234437519	chr1:234437519:C:T	1.82953e-06	-1.47084	-9.11979e-10
234437611	chr1:234437611:G:C	4.4089e-07	-1.65179	-1.24207
234437732	chr1:234437732:C:T	1.51705e-06	-1.65813	-9.11979e-10
234437804	chr1:234437804:T:A	3.75679e-07	-1.64785	-1.40607
234437861	chr1:234437861:T:C	2.32644e-06	-2.36888e-10	-1.23056
234438080	chr1:234438080:C:A	1.75992e-06	-2.36888e-10	-1.50963
234438147	chr1:234438147:T:C	1.79327e-06	-2.36888e-10	-1.49086
234438195	chr1:234438195:T:C	6.4867e-07	-1.65813	-0.849599
234438216	chr1:234438216:A:G	2.00479e-06	-2.36888e-10	-1.37936
234438359	chr1:234438359:T:A	1.76016e-06	-2.36888e-10	-1.5095
234438486	chr1:234438486:A:G	8.77877e-06	-2.36888e-10	0.0974369
234438594	chr1:234438594:G:A	4.01026e-06	-2.36888e-10	-0.686044
234438641	chr1:234438641:G:C	2.16308e-06	-1.5428	0.23943
234438936	chr1:234438936:T:C	2.03725e-06	-1.3633	-9.11979e-10
234438970	chr1:234438970:T:G	3.45298e-07	-1.64613	-1.49212
234439191	chr1:234439191:C:G	6.32425e-07	-1.65788	-0.875216
234439246	chr1:234439246:C:A	4.83042e-07	-1.65729	-1.14526
234439546	chr1:234439546:C:T	1.75823e-06	-2.36888e-10	-1.51059
234439718	chr1:234439718:C:T	3.18741e-06	-2.36888e-10	-0.915689
234439887	chr1:234439887:C:T	2.05957e-06	-2.36888e-10	-1.3524
234440659	chr1:234440659:C:A	4.98691e-07	-1.65674	-1.11393
234440763	chr1:234440763:A:AT	1.51762e-06	-1.65775	-9.11979e-10
234440827	chr1:234440827:TGTGTAA:T	1.51859e-06	-1.65712	-9.11979e-10
234440840	chr1:234440840:T:C	2.06963e-06	-2.36888e-10	-1.34753
234440962	chr1:234440962:T:C	5.74236e-06	-2.36888e-10	-0.327028
234441383	chr1:234441383:T:C	1.51815e-06	-1.65741	-9.11979e-10
234441661	chr1:234441661:T:C	3.61661e-07	-1.65225	-1.4397
234442167	chr1:234442167:G:A	1.0573e-06	-1.24762	-0.771565
234442337	chr1:234442337:T:A	1.76219e-06	-2.36888e-10	-1.50834
234442480	chr1:234442480:T:C	8.01915e-07	-1.64502	-0.650633
234442624	chr1:234442624:C:T	1.90592e-06	-2.36888e-10	-1.42994
234442831	chr1:234442831:T:C	3.53299e-07	-1.6251	-1.49024
234442924	chr1:234442924:A:C	2.86044e-06	-2.36888e-10	-1.02392
234443012	chr1:234443012:T:C	3.49329e-07	-1.63145	-1.49519
234443345	chr1:234443345:G:T	1.20279e-06	-1.63862	-0.251635
234443852	chr1:234443852:C:T	1.75886e-06	-2.36888e-10	-1.51023
234444120	chr1:234444120:T:C	3.93832e-07	-1.64128	-1.36545
234444227	chr1:234444227:A:AAAG	1.25812e-06	-1.64345	-0.20183
234444283	chr1:234444283:T:C	1.51826e-06	-1.65733	-9.11979e-10
234444285	chr1:234444285:C:T	1.29517e-06	-1.64768	-0.168578
234444306	chr1:234444306:T:C	4.01791e-07	-1.65556	-1.33116
234444525	chr1:234444525:A:G	3.50567e-07	-1.63541	-1.48769
234445043	chr1:234445043:C:T	4.98827e-07	-1.65779	-1.11261
234445045	chr1:234445045:A:G	2.25819e-05	-2.36888e-10	1.04225
234445181	chr1:234445181:G:A	1.23028e-06	-1.64745	-0.2202
234445232	chr1:234445232:T:C	1.67459e-06	-1.55933	-9.11979e-10
234445349	chr1:234445349:A:T	1.23598e-06	-1.64758	-0.215459
234445439	chr1:234445439:GTCT:G	1.23613e-06	-1.64441	-0.218506
234445657	chr1:234445657:T:C	1.25405e-06	-1.6434	-0.205126
234445690	chr1:234445690:G:A	1.52298e-06	-1.65423	-9.11979e-10
234445798	chr1:234445798:CTTTTATATATAGGATATATA:C	1.28543e-06	-1.63469	-0.189116
234445887	chr1:234445887:A:G	1.22973e-06	-1.64653	-0.221582
234446049	chr1:234446049:T:C	1.22602e-06	-1.6341	-0.237026
234446145	chr1:234446145:C:T	1.24933e-06	-1.63999	-0.212303
234446174	chr1:234446174:T:G	3.29396e-06	-2.36888e-10	-0.882807
234446435	chr1:234446435:C:T	1.24841e-06	-1.63757	-0.215459
234446484	chr1:234446484:G:T	1.26919e-06	-1.63592	-0.200599
234446535	chr1:234446535:C:T	1.23665e-06	-1.64207	-0.220428
234446711	chr1:234446711:C:T	3.51291e-07	-1.61845	-1.50259
234446974	chr1:234446974:C:T	1.5213e-06	-1.65533	-9.11979e-10
234447421	chr1:234447421:G:A	1.57492e-06	-1.62069	-9.11979e-10
234447528	chr1:234447528:G:A	1.27451e-06	-1.64106	-0.191273
234447554	chr1:234447554:G:C	1.13614e-06	-1.61648	-0.330775
234447872	chr1:234447872:C:T	6.37963e-07	-1.62754	-0.896833
234447974	chr1:234447974:T:C	3.6453e-07	-1.64852	-1.43553
234448485	chr1:234448485:C:T	6.84193e-07	-1.62339	-0.83102
234448542	chr1:234448542:G:A	1.51834e-06	-1.65728	-9.11979e-10
234448700	chr1:234448700:G:A	7.87082e-07	-1.65708	-0.657244
234448785	chr1:234448785:C:T	2.32175e-06	-2.36888e-10	-1.23258
234448823	chr1:234448823:C:A	3.50907e-07	-1.61918	-1.50295
234449257	chr1:234449257:G:A	8.51515e-07	-1.64459	-0.591049
234449303	chr1:234449303:T:C	2.71646e-06	-2.36888e-10	-1.07557
234449446	chr1:234449446:T:C	8.61686e-07	-1.64938	-0.574381
234449704	chr1:234449704:A:T	1.51699e-06	-1.65817	-9.11979e-10
234449795	chr1:234449795:T:A	1.2415e-06	-1.63584	-0.222734
234450044	chr1:234450044:T:C	3.54295e-07	-1.60935	-1.50317
234450160	chr1:234450160:T:C	1.25966e-06	-1.64579	-0.19827
234450767	chr1:234450767:C:T	6.2187e-07	-1.63227	-0.917653
234451117	chr1:234451117:A:G	1.90784e-06	-2.36888e-10	-1.42893
234451262	chr1:234451262:C:T	4.82724e-07	-1.65299	-1.15022
234451860	chr1:234451860:C:T	7.67987e-07	-1.64738	-0.691504
234451946	chr1:234451946:C:T	6.29751e-07	-1.62983	-0.907502
234452090	chr1:234452090:ATATT:A	1.95725e-06	-1.40336	-9.11979e-10
234452209	chr1:234452209:G:A	2.32175e-06	-2.36888e-10	-1.23258
234452225	chr1:234452225:G:A	6.14661e-07	-1.63724	-0.924348
234452587	chr1:234452587:G:C	4.45344e-07	-1.5733	-1.3105
234452884	chr1:234452884:A:G	5.88387e-07	-1.63328	-0.971989
234453328	chr1:234453328:T:TG	1.86407e-06	-1.45214	-9.11979e-10
234453738	chr1:234453738:G:GT	2.04806e-06	-2.36888e-10	-1.358
234453917	chr1:234453917:G:A	3.60697e-07	-1.60043	-1.49418
234454015	chr1:234454015:G:T	2.4668e-06	-2.36888e-10	-1.17198
234454600	chr1:234454600:G:GA	1.95717e-06	-2.36888e-10	-1.4034
234454675	chr1:234454675:T:A	1.3037e-06	-1.64906	-0.160631
234455261	chr1:234455261:C:G	1.51897e-06	-1.65687	-9.11979e-10
234455302	chr1:234455302:G:C	7.91184e-07	-1.65809	-0.651036
234455318	chr1:234455318:T:G	4.22292e-07	-1.65699	-1.27996
234455345	chr1:234455345:T:C	3.80323e-07	-1.64687	-1.39476
234455695	chr1:234455695:T:C	2.74633e-06	-2.36888e-10	-1.06464
234455713	chr1:234455713:C:A	7.12367e-06	-2.36888e-10	-0.111476
234455845	chr1:234455845:A:C	1.8025e-06	-2.36888e-10	-1.48572
234456232	chr1:234456232:A:G	1.43281e-05	-2.36888e-10	0.587326
234456456	chr1:234456456:C:T	5.26464e-07	-1.56428	-1.15219
234456659	chr1:234456659:A:G	8.33721e-07	-1.65616	-0.600595
234456776	chr1:234456776:A:C	3.56607e-07	-1.64369	-1.46233
234456961	chr1:234456961:G:A	7.95234e-07	-1.65775	-0.646272
234457657	chr1:234457657:T:C	4.85151e-07	-1.65511	-1.14308
234457791	chr1:234457791:G:A	2.13636e-06	-2.36888e-10	-1.31579
234457962	chr1:234457962:T:C	7.89912e-07	-1.65724	-0.653493
234458040	chr1:234458040:ATTAC:A	6.9488e-07	-1.64868	-0.790239
234458096	chr1:234458096:C:A	1.18868e-05	-2.36888e-10	0.400533
234458442	chr1:234458442:A:T	4.5332e-07	-1.65159	-1.21446
234458521	chr1:234458521:T:C	4.53855e-07	-1.65041	-1.21446
234458563	chr1:234458563:G:A	2.08787e-06	-1.33876	-9.11979e-10
234458706	chr1:234458706:C:T	3.13691e-06	-2.36888e-10	-0.931661
234459550	chr1:234459550:A:G	4.60161e-07	-1.65158	-1.1995
234459584	chr1:234459584:G:T	7.94112e-07	-1.65264	-0.65279
234459641	chr1:234459641:G:A	1.75914e-06	-2.36888e-10	-1.51008
234459710	chr1:234459710:G:T	2.6463e-06	-2.36888e-10	-1.10174
234459767	chr1:234459767:G:A	3.97504e-07	-1.64271	-1.35474
234460456	chr1:234460456:T:A	4.55718e-07	-1.65287	-1.20791
234460661	chr1:234460661:C:T	7.89322e-06	-2.36888e-10	-0.00889487
234460908	chr1:234460908:T:C	7.25438e-07	-1.65819	-0.737693
234461104	chr1:234461104:T:C	3.9711e-07	-1.64083	-1.35761
234461284	chr1:234461284:T:C	8.04457e-07	-1.65384	-0.638648
234461327	chr1:234461327:CAG:C	7.90787e-07	-1.6502	-0.659429
234461579	chr1:234461579:C:T	1.75797e-06	-2.36888e-10	-1.51074
234461586	chr1:234461586:C:T	1.76281e-06	-2.36888e-10	-1.50799
234461617	chr1:234461617:A:G	1.75823e-06	-2.36888e-10	-1.51059
234461925	chr1:234461925:A:C	5.08525e-07	-1.65747	-1.09367
234461946	chr1:234461946:C:T	4.46449e-07	-1.38451	-1.49682
234462461	chr1:234462461:T:C	1.78692e-06	-2.36888e-10	-1.4944
234462466	chr1:234462466:A:G	7.94962e-07	-1.65813	-0.646229
234462476	chr1:234462476:G:A	1.78749e-06	-2.36888e-10	-1.49409
234462930	chr1:234462930:C:G	7.94316e-07	-1.63498	-0.670188
234463366	chr1:234463366:T:C	1.08215e-06	-1.60231	-0.393641
234463368	chr1:234463368:T:C	2.77511e-06	-2.36888e-10	-1.05421
234463456	chr1:234463456:T:A	7.10749e-07	-1.61873	-0.797607
234463545	chr1:234463545:A:G	1.29111e-06	-0.313558	-1.50584
234464269	chr1:234464269:T:C	1.25058e-06	-0.765482	-1.08581
234464676	chr1:234464676:C:T	3.83766e-07	-1.6414	-1.39123
234464683	chr1:234464683:G:A	1.20626e-06	-1.08388	-0.803496
234464687	chr1:234464687:CTAAT:C	6.07995e-06	-2.36888e-10	-0.269903
234464715	chr1:234464715:T:C	4.38062e-07	-1.61195	-1.28835
234464864	chr1:234464864:A:T	1.29441e-06	-1.06991	-0.746933
234464929	chr1:234464929:C:T	6.48185e-06	-2.36888e-10	-0.205893
234465173	chr1:234465173:G:A	1.42306e-06	-1.63928	-0.0828099
234465232	chr1:234465232:T:C	1.82926e-06	-2.36888e-10	-1.47099
234465234	chr1:234465234:G:T	7.71143e-07	-0.848913	-1.48587
234465479	chr1:234465479:C:T	4.51091e-07	-1.56018	-1.3108
234465550	chr1:234465550:T:C	2.71513e-06	-1.17029	0.0942295
234465684	chr1:234465684:C:T	2.18737e-06	-2.36888e-10	-1.2922
234465783	chr1:234465783:T:C	4.60411e-07	-1.49481	-1.35572
234465840	chr1:234465840:G:A	1.17438e-06	-1.07443	-0.839735
234465874	chr1:234465874:G:C	5.0798e-06	-2.36888e-10	-0.449627
234466087	chr1:234466087:GA:G	4.54504e-07	-1.55652	-1.30693
234466123	chr1:234466123:G:A	1.95204e-06	-1.40602	-9.11979e-10
234466160	chr1:234466160:T:C	1.81401e-06	-2.36888e-10	-1.47936
234466184	chr1:234466184:T:A	5.05494e-07	-1.5308	-1.22631
234466435	chr1:234466435:C:A	4.01277e-07	-1.54847	-1.43953
234466549	chr1:234466549:TTCAA:T	1.94158e-06	-2.36888e-10	-1.4114
234466674	chr1:234466674:C:A	1.83708e-06	-2.36888e-10	-1.46672
234466930	chr1:234466930:G:A	1.83088e-06	-2.36888e-10	-1.4701
234466953	chr1:234466953:T:G	7.86344e-06	-2.36888e-10	-0.0126749
234466956	chr1:234466956:T:A	4.02654e-07	-1.55101	-1.43357
234466972	chr1:234466972:A:G	3.99471e-07	-1.55894	-1.43357
234466983	chr1:234466983:T:C	3.99315e-07	-1.55933	-1.43357
234467053	chr1:234467053:G:A	9.99581e-07	-0.769042	-1.30628
234467087	chr1:234467087:A:G	8.66478e-07	-0.871147	-1.34707
234467126	chr1:234467126:T:C	4.02206e-07	-1.55212	-1.43357
234467181	chr1:234467181:C:G	3.70922e-07	-1.56092	-1.50575
234467329	chr1:234467329:G:T	2.36863e-06	-1.59365	0.381057
234467459	chr1:234467459:C:T	4.03694e-07	-1.54651	-1.43549
234467544	chr1:234467544:C:T	5.69027e-05	1.96644	-9.11979e-10
234467576	chr1:234467576:A:T	4.02918e-07	-1.55464	-1.42928
234467705	chr1:234467705:A:C	5.63571e-07	-1.60558	-1.04278
234467763	chr1:234467763:C:CA	3.90292e-07	-1.57199	-1.44377
234467766	chr1:234467766:G:A	3.94205e-07	-1.55952	-1.44627
234467874	chr1:234467874:C:T	1.01057e-06	-1.65522	-0.409165
234468069	chr1:234468069:G:A	8.77945e-06	-2.36888e-10	0.0975144
234468124	chr1:234468124:T:C	1.75854e-06	-2.36888e-10	-1.51042
234468127	chr1:234468127:A:G	3.59114e-06	-1.14944	0.353011
234468149	chr1:234468149:TA:T	1.06556e-06	-1.65143	-0.359968
234468186	chr1:234468186:C:T	3.94509e-07	-1.57423	-1.43078
234468302	chr1:234468302:A:G	1.77476e-06	-1.50124	-9.11979e-10
234468358	chr1:234468358:A:G	3.98844e-07	-1.56145	-1.43264
234468375	chr1:234468375:G:A	2.3171e-06	-2.36888e-10	-1.23458
234468420	chr1:234468420:G:A	3.98581e-07	-1.56484	-1.4299
234469153	chr1:234469153:T:C	1.78639e-06	-1.4947	-9.11979e-10
234469356	chr1:234469356:A:G	6.80239e-07	-0.97053	-1.48968
234469407	chr1:234469407:C:T	3.78519e-07	-1.60214	-1.44425
234469578	chr1:234469578:A:G	4.59932e-06	-2.36888e-10	-0.548991
234469808	chr1:234469808:T:C	3.65471e-07	-1.65089	-1.43057
234469900	chr1:234469900:C:G	1.25946e-06	-1.14202	-0.702196
234469935	chr1:234469935:A:G	8.24223e-06	-2.36888e-10	0.034372
234470005	chr1:234470005:A:G	3.91288e-07	-1.52495	-1.48826
234470083	chr1:234470083:G:A	1.86681e-06	-2.36888e-10	-1.45067
234470104	chr1:234470104:T:C	3.92029e-07	-1.54696	-1.46436
234470168	chr1:234470168:G:A	3.18709e-06	-2.36888e-10	-0.91579
234470256	chr1:234470256:A:G	5.35612e-07	-1.20909	-1.49016
234470279	chr1:234470279:A:C	8.20068e-07	-0.967913	-1.30535
234470400	chr1:234470400:T:C	2.04942e-06	-2.36888e-10	-1.35734
234470633	chr1:234470633:T:G	1.79798e-06	-2.36888e-10	-1.48824
234470839	chr1:234470839:C:T	5.691e-06	-2.36888e-10	-0.336012
234470858	chr1:234470858:C:T	4.44889e-07	-1.38529	-1.49954
234470898	chr1:234470898:A:G	1.80946e-06	-2.36888e-10	-1.48187
234470959	chr1:234470959:C:G	4.34353e-07	-1.41392	-1.49488
234471047	chr1:234471047:T:C	7.05244e-07	-1.64859	-0.775517
234471053	chr1:234471053:C:T	4.34409e-07	-1.40912	-1.49954
234471252	chr1:234471252:A:G	2.28053e-06	-2.36888e-10	-1.25049
234471340	chr1:234471340:G:A	4.26289e-07	-1.42903	-1.4985
234471564	chr1:234471564:A:T	2.36868e-06	-2.36888e-10	-1.21257
234471619	chr1:234471619:T:C	4.21678e-07	-1.43729	-1.50112
234471629	chr1:234471629:C:T	4.34983e-07	-1.4079	-1.49944
234471749	chr1:234471749:A:G	4.30089e-07	-1.41901	-1.49965
234471838	chr1:234471838:C:T	8.72692e-07	-1.08404	-1.12704
234471852	chr1:234471852:A:G	4.21771e-06	-2.36888e-10	-0.635607
234471867	chr1:234471867:A:G	5.87214e-06	-2.36888e-10	-0.304681
234471869	chr1:234471869:GTAATTATT:G	7.94417e-06	-2.36888e-10	-0.00246123
234472430	chr1:234472430:T:C	4.24305e-07	-1.42177	-1.51044
234472580	chr1:234472580:C:A	9.64586e-07	-1.63781	-0.473148
234473437	chr1:234473437:A:G	4.42807e-07	-1.39128	-1.49824
234473645	chr1:234473645:G:C	1.75739e-06	-2.36888e-10	-1.51107
234473898	chr1:234473898:C:T	4.3731e-07	-1.40386	-1.49815
234473943	chr1:234473943:A:T	8.43072e-07	-1.10378	-1.14182
234474161	chr1:234474161:T:C	2.6389e-06	-2.36888e-10	-1.10454
234474287	chr1:234474287:CAA:C	1.52794e-06	-1.65098	-9.11979e-10
234474716	chr1:234474716:AT:A	3.50158e-07	-1.64863	-1.47564
234474793	chr1:234474793:C:G	6.38639e-07	-1.65096	-0.872359
234474879	chr1:234474879:C:T	1.75726e-06	-2.36888e-10	-1.51114
234474940	chr1:234474940:A:C	1.76928e-06	-2.36888e-10	-1.50433
234475269	chr1:234475269:C:T	1.82079e-06	-1.31787	-0.157762
234475284	chr1:234475284:G:A	2.2769e-06	-2.36888e-10	-1.25208
234475441	chr1:234475441:C:G	9.09578e-07	-1.33174	-0.837929
234475549	chr1:234475549:G:A	2.16366e-06	-2.36888e-10	-1.3031
234475576	chr1:234475576:C:A	2.76489e-06	-1.45719	0.399289
234475658	chr1:234475658:G:A	4.0041e-07	-1.57164	-1.41853
234475757	chr1:234475757:C:T	3.94525e-07	-1.58845	-1.41653
234475906	chr1:234475906:C:T	2.78702e-06	-1.46695	0.417029
234476205	chr1:234476205:C:T	8.04e-07	-1.46235	-0.830706
234476212	chr1:234476212:T:C	2.1864e-06	-2.36888e-10	-1.29264
234476247	chr1:234476247:G:C	3.9797e-07	-1.57856	-1.41772
234476352	chr1:234476352:G:A	3.3745e-06	-2.36888e-10	-0.858652
234476420	chr1:234476420:C:T	8.44999e-07	-1.0232	-1.22012
234476570	chr1:234476570:C:T	7.42394e-06	-2.36888e-10	-0.0701895
234476613	chr1:234476613:A:T	1.77756e-06	-1.49966	-9.11979e-10
234476861	chr1:234476861:G:A	1.87588e-06	-2.36888e-10	-1.44582
234477088	chr1:234477088:G:C	1.17161e-06	-1.65331	-0.263217
234477118	chr1:234477118:C:G	1.88176e-06	-2.36888e-10	-1.44269
234477220	chr1:234477220:A:T	5.43669e-07	-1.41543	-1.26888
234477249	chr1:234477249:T:C	1.74549e-06	-1.54983	0.0319593
234477264	chr1:234477264:A:G	4.21326e-07	-1.59577	-1.34348
234477304	chr1:234477304:T:C	1.20941e-06	-1.6417	-0.243068
234477368	chr1:234477368:T:C	6.07663e-07	-1.65631	-0.916728
234477585	chr1:234477585:A:C	7.91556e-07	-1.58525	-0.723402
234477756	chr1:234477756:ACACT:A	1.76143e-06	-2.36888e-10	-1.50877
234477906	chr1:234477906:C:T	3.03367e-06	-2.36888e-10	-0.965127
234478103	chr1:234478103:G:C	1.75906e-06	-2.36888e-10	-1.51012
234478114	chr1:234478114:A:G	6.59405e-07	-1.6581	-0.833214
234478420	chr1:234478420:C:T	1.75858e-06	-2.36888e-10	-1.51039
234478442	chr1:234478442:A:G	1.75908e-06	-2.36888e-10	-1.51011
234478608	chr1:234478608:T:C	1.76202e-06	-2.36888e-10	-1.50844
234478644	chr1:234478644:G:C	2.82095e-06	-2.36888e-10	-1.03782
234478952	chr1:234478952:C:T	1.84213e-06	-1.64863	0.184656
234479272	chr1:234479272:T:C	2.18321e-06	-1.58796	0.293855
234479338	chr1:234479338:G:A	2.10569e-06	-1.33026	-9.11979e-10
234479903	chr1:234479903:G:T	1.25561e-06	-1.12944	-0.717834
234480098	chr1:234480098:C:A	1.76122e-06	-2.36888e-10	-1.50889
234480225	chr1:234480225:T:C	1.85131e-06	-1.62038	0.161381
234480379	chr1:234480379:A:G	1.76495e-06	-2.36888e-10	-1.50678
234480458	chr1:234480458:T:C	1.85316e-06	-2.36888e-10	-1.45801
234480555	chr1:234480555:A:G	2.07946e-06	-2.36888e-10	-1.34279
234480776	chr1:234480776:G:A	3.36895e-06	-2.36888e-10	-0.860297
234480885	chr1:234480885:C:T	2.15067e-06	-1.30912	-9.11979e-10
234481125	chr1:234481125:C:T	1.75848e-06	-2.36888e-10	-1.51045
234481216	chr1:234481216:C:G	4.56293e-06	-1.47165	0.914721
234481230	chr1:234481230:A:G	1.26457e-05	-2.36888e-10	0.462416
234481346	chr1:234481346:G:A	2.28477e-06	-2.36888e-10	-1.24863
234481403	chr1:234481403:C:T	7.40592e-07	-1.07978	-1.29542
234481411	chr1:234481411:A:G	1.75729e-06	-2.36888e-10	-1.51113
234481696	chr1:234481696:G:A	1.51776e-06	-1.65766	-9.11979e-10
234481730	chr1:234481730:T:C	8.07967e-06	-2.36888e-10	0.014452
234481796	chr1:234481796:G:T	3.28429e-06	-2.36888e-10	-0.885748
234481838	chr1:234481838:C:T	1.76043e-06	-2.36888e-10	-1.50934
234481949	chr1:234481949:T:C	1.79752e-06	-2.36888e-10	-1.48849
234482033	chr1:234482033:G:A	1.82663e-06	-2.36888e-10	-1.47242
234482142	chr1:234482142:G:A	3.49402e-06	-2.36888e-10	-0.823845
234482176	chr1:234482176:T:C	4.8083e-06	-2.36888e-10	-0.504556
234482488	chr1:234482488:T:C	5.92371e-06	-1.60357	1.30764
234482680	chr1:234482680:C:T	1.79653e-06	-2.36888e-10	-1.48904
234483550	chr1:234483550:T:C	7.02767e-06	-1.61735	1.49231
234483593	chr1:234483593:C:T	1.76377e-06	-2.36888e-10	-1.50744
234483636	chr1:234483636:T:C	1.93146e-06	-2.36888e-10	-1.41662
234483662	chr1:234483662:T:A	1.80699e-06	-2.36888e-10	-1.48323
234483871	chr1:234483871:T:C	1.82315e-06	-2.36888e-10	-1.47433
234483996	chr1:234483996:C:T	1.79658e-06	-2.36888e-10	-1.48901
234484551	chr1:234484551:G:A	1.88513e-06	-2.36888e-10	-1.4409
234484625	chr1:234484625:G:A	1.15066e-06	-1.1648	-0.769759
234484772	chr1:234484772:C:T	1.1908e-06	-1.16886	-0.731413
234485137	chr1:234485137:G:A	1.26159e-06	-1.13807	-0.704453
234485234	chr1:234485234:A:G	3.58095e-07	-1.62318	-1.47867
234485484	chr1:234485484:C:A	3.57226e-06	-2.36888e-10	-0.8017
234485562	chr1:234485562:C:T	1.7999e-06	-2.36888e-10	-1.48717
234485656	chr1:234485656:A:T	1.80452e-06	-2.36888e-10	-1.48461
234485665	chr1:234485665:T:A	1.13881e-05	-2.36888e-10	0.357672
234485736	chr1:234485736:G:A	3.61989e-07	-1.64089	-1.45015
234485878	chr1:234485878:A:T	3.68134e-06	-2.36888e-10	-0.771623
234486163	chr1:234486163:G:A	1.83306e-06	-2.36888e-10	-1.46891
234486166	chr1:234486166:A:G	1.79355e-06	-2.36888e-10	-1.4907
234486204	chr1:234486204:C:G	1.79378e-06	-2.36888e-10	-1.49057
234486295	chr1:234486295:T:C	2.68315e-06	-2.36888e-10	-1.08791
234486334	chr1:234486334:G:T	2.47441e-05	-1.62653	2.76022
234486415	chr1:234486415:A:G	4.01889e-06	-2.36888e-10	-0.683894
234486725	chr1:234486725:G:A	2.07497e-06	-2.36888e-10	-1.34495
234486978	chr1:234486978:A:G	1.92041e-06	-2.36888e-10	-1.42236
234487071	chr1:234487071:A:G	5.31536e-06	-1.59986	1.19556
234487238	chr1:234487238:A:T	1.92306e-06	-0.891046	-0.529935
234487421	chr1:234487421:C:T	1.92041e-06	-2.36888e-10	-1.42236
234487452	chr1:234487452:G:A	2.48776e-06	-2.36888e-10	-1.16352
234487474	chr1:234487474:T:C	1.11293e-05	-2.36888e-10	0.334684
234487507	chr1:234487507:C:T	3.19808e-06	-1.25814	0.34579
234487553	chr1:234487553:T:C	1.87199e-06	-2.36888e-10	-1.4479
234487638	chr1:234487638:C:G	1.77013e-06	-2.36888e-10	-1.50384
234487685	chr1:234487685:T:C	1.87199e-06	-2.36888e-10	-1.4479
234487927	chr1:234487927:T:C	2.48103e-06	-2.36888e-10	-1.16622
234488187	chr1:234488187:C:G	1.76046e-06	-2.36888e-10	-1.50932
234488463	chr1:234488463:T:A	4.11504e-06	-2.36888e-10	-0.66025
234488619	chr1:234488619:GTTCATA:G	1.77013e-06	-2.36888e-10	-1.50384
234488652	chr1:234488652:G:A	1.46475e-06	-0.904752	-0.788464
234489299	chr1:234489299:C:G	1.75762e-06	-2.36888e-10	-1.51094
234489552	chr1:234489552:G:C	1.52954e-06	-1.64993	-9.11979e-10
234489653	chr1:234489653:A:G	1.75734e-06	-2.36888e-10	-1.5111
234489715	chr1:234489715:C:T	1.95971e-06	-2.36888e-10	-1.4021
234489861	chr1:234489861:T:C	5.10288e-07	-1.59711	-1.15057
234489921	chr1:234489921:A:G	1.91642e-06	-2.36888e-10	-1.42444
234490133	chr1:234490133:C:G	1.01924e-06	-1.56088	-0.494959
234490234	chr1:234490234:T:C	1.77694e-06	-2.36888e-10	-1.50001
234490306	chr1:234490306:G:C	7.23358e-07	-1.37991	-1.01884
234490369	chr1:234490369:G:A	3.61461e-06	-2.36888e-10	-0.789915
234491040	chr1:234491040:G:A	5.05003e-07	-1.65632	-1.10177
234491157	chr1:234491157:C:A	8.63027e-07	-1.60468	-0.617525
234491309	chr1:234491309:A:G	7.43521e-07	-1.61685	-0.754404
234491428	chr1:234491428:T:C	1.78374e-06	-2.36888e-10	-1.49619
234491431	chr1:234491431:T:C	4.13412e-06	-0.655624	-9.11979e-10
234491459	chr1:234491459:C:G	1.15379e-06	-1.57959	-0.352252
234491640	chr1:234491640:A:T	1.83798e-06	-2.36888e-10	-1.46623
234491992	chr1:234491992:T:C	1.63887e-06	-0.979298	-0.601595
234492213	chr1:234492213:C:T	3.67447e-07	-1.58463	-1.49145
234492272	chr1:234492272:T:C	0.000113382	-1.54603	4.2019
234492519	chr1:234492519:T:TG	4.12015e-07	-1.64113	-1.32047
234493037	chr1:234493037:T:C	2.10155e-06	-2.36888e-10	-1.33222
234493044	chr1:234493044:G:A	1.75727e-06	-2.36888e-10	-1.51114
234493063	chr1:234493063:G:A	9.40873e-06	-1.40481	1.57155
234493121	chr1:234493121:A:G	1.83682e-06	-2.36888e-10	-1.46686
234493402	chr1:234493402:G:A	1.76752e-06	-1.30447	-0.200853
234493421	chr1:234493421:C:T	8.26596e-07	-0.912903	-1.35244
234493632	chr1:234493632:T:TTGGGGTC	2.33575e-06	-1.63665	0.410081
234493781	chr1:234493781:A:T	5.81858e-07	-1.65515	-0.961279
234494057	chr1:234494057:G:A	4.68896e-06	-1.48847	0.958778
234494078	chr1:234494078:G:A	1.87052e-06	-2.36888e-10	-1.44868
234494358	chr1:234494358:T:C	3.51455e-07	-1.65708	-1.46349
234495054	chr1:234495054:A:G	2.08111e-06	-2.36888e-10	-1.342
234495414	chr1:234495414:T:A	4.53372e-07	-1.44296	-1.42298
234495441	chr1:234495441:A:G	1.96161e-05	-1.612	2.51345
234495443	chr1:234495443:C:A	1.981e-05	-1.61306	2.52435
234495571	chr1:234495571:A:G	6.04836e-06	-0.275113	-9.11979e-10
234495698	chr1:234495698:T:G	5.00677e-06	-1.65567	1.19157
234495879	chr1:234495879:TTTCC:T	1.78002e-06	-2.36888e-10	-1.49827
234495895	chr1:234495895:TTCCTTTTC:T	1.76113e-06	-2.36888e-10	-1.50894
234496147	chr1:234496147:C:T	1.78163e-06	-2.36888e-10	-1.49737
234496233	chr1:234496233:C:T	4.58913e-06	-1.21819	0.666981
234496512	chr1:234496512:C:T	5.95204e-06	-1.31236	1.0212
234496530	chr1:234496530:C:A	2.53076e-06	-1.56737	0.420989
234496611	chr1:234496611:TTC:T	1.80752e-06	-2.36888e-10	-1.48294
234496623	chr1:234496623:A:G	1.03959e-05	-1.20706	1.47357
234496760	chr1:234496760:C:T	1.82244e-06	-1.47472	-9.11979e-10
234497121	chr1:234497121:C:T	6.18836e-06	-1.24591	0.993683
234497388	chr1:234497388:C:T	4.94279e-07	-1.37255	-1.407
234497394	chr1:234497394:T:A	2.30728e-06	-1.39794	0.159108
234497827	chr1:234497827:C:T	5.21438e-06	-0.423479	-9.11979e-10
234497877	chr1:234497877:C:T	6.58108e-06	-1.65814	1.46744
234497886	chr1:234497886:G:A	4.71665e-05	-1.29017	3.06895
234498017	chr1:234498017:T:C	6.53769e-06	-1.65755	1.46024
234498438	chr1:234498438:T:C	6.97297e-06	-2.36888e-10	-0.132857
234498457	chr1:234498457:C:T	1.24608e-05	-1.30714	1.75483
234498572	chr1:234498572:T:C	4.4989e-07	-1.44003	-1.43362
234498593	chr1:234498593:A:G	5.6575e-06	-2.36888e-10	-0.341917
234498594	chr1:234498594:T:C	4.27987e-06	-1.64557	1.02459
234498969	chr1:234498969:A:G	1.76459e-06	-2.36888e-10	-1.50698
234499172	chr1:234499172:G:A	4.4128e-07	-1.42591	-1.46707
234499206	chr1:234499206:A:G	4.9314e-06	-1.32192	0.842642
234499246	chr1:234499246:A:G	1.74373e-06	-1.51888	-9.11979e-10
234499409	chr1:234499409:C:T	5.61532e-07	-1.65528	-0.996708
234499571	chr1:234499571:A:C	1.9105e-06	-2.36888e-10	-1.42754
234499964	chr1:234499964:G:A	4.77327e-07	-1.34554	-1.46891
234500153	chr1:234500153:A:G	1.28929e-05	-1.19078	1.67257
234500361	chr1:234500361:G:A	2.93584e-06	-1.40616	0.408256
234500472	chr1:234500472:C:T	3.94982e-07	-1.57756	-1.42626
234500849	chr1:234500849:T:C	5.04642e-06	-1.51214	1.05592
234501601	chr1:234501601:A:C	4.99897e-07	-1.54501	-1.22325
234501672	chr1:234501672:C:T	1.87176e-06	-2.36888e-10	-1.44802
234502043	chr1:234502043:T:C	4.98987e-07	-1.64018	-1.1299
234502111	chr1:234502111:G:A	1.92541e-06	-2.36888e-10	-1.41976
234502250	chr1:234502250:C:CAT	1.57137e-06	-1.12494	-0.49801
234502320	chr1:234502320:A:G	3.89183e-07	-1.60573	-1.41288
234502548	chr1:234502548:A:AC	2.05747e-06	-1.63565	0.28223
234502786	chr1:234502786:C:T	5.4826e-07	-1.50219	-1.17372
234502788	chr1:234502788:G:A	3.61083e-07	-1.6112	-1.48235
234502853	chr1:234502853:C:A	3.67932e-07	-1.60955	-1.46521
234503079	chr1:234503079:C:T	4.10251e-07	-1.54406	-1.42183
234503146	chr1:234503146:A:G	4.64788e-07	-1.44454	-1.39653
234503727	chr1:234503727:A:G	3.32179e-06	-2.36888e-10	-0.874394
234503980	chr1:234503980:C:G	3.96332e-07	-1.6191	-1.3813
234504067	chr1:234504067:G:A	2.96507e-06	-2.36888e-10	-0.987999
234504260	chr1:234504260:T:G	2.22582e-06	-1.27477	-9.11979e-10
234504291	chr1:234504291:A:T	1.77589e-06	-1.5006	-9.11979e-10
234504303	chr1:234504303:A:G	3.42106e-06	-0.844949	-9.11979e-10
234504369	chr1:234504369:G:A	3.95831e-07	-1.50366	-1.49801
234504579	chr1:234504579:CT:C	4.12976e-07	-1.52612	-1.43315
234505027	chr1:234505027:G:A	3.79039e-06	-2.36888e-10	-0.742431
234505438	chr1:234505438:G:C	2.15759e-06	-2.36888e-10	-1.30591
234505582	chr1:234505582:A:G	1.85631e-06	-2.36888e-10	-1.45631
234505646	chr1:234505646:T:C	4.30129e-07	-1.48273	-1.43584
234506074	chr1:234506074:C:G	1.84014e-06	-2.36888e-10	-1.46506
234506672	chr1:234506672:T:C	6.97201e-06	-2.36888e-10	-0.132995
234506760	chr1:234506760:C:T	3.24831e-06	-2.36888e-10	-0.896763
234506794	chr1:234506794:T:C	2.36877e-05	-2.36888e-10	1.09006
234507168	chr1:234507168:C:T	3.64363e-06	-2.36888e-10	-0.781918
234507480	chr1:234507480:T:C	3.40943e-06	-2.36888e-10	-0.848354
234507599	chr1:234507599:C:CA	2.09586e-06	-2.36888e-10	-1.33493
234507717	chr1:234507717:A:G	2.5946e-06	-2.36888e-10	-1.12147
234507845	chr1:234507845:G:A	3.26278e-06	-0.89232	-9.11979e-10
234508003	chr1:234508003:G:A	2.88038e-06	-2.36888e-10	-1.01698
234508220	chr1:234508220:C:T	1.94816e-06	-1.40801	-9.11979e-10
234508470	chr1:234508470:T:C	7.44862e-07	-1.40994	-0.959515
234508526	chr1:234508526:T:A	1.02365e-06	-1.36722	-0.684307
234508588	chr1:234508588:TTG:T	7.08353e-07	-1.39818	-1.02154
234508666	chr1:234508666:C:A	1.23118e-06	-0.806443	-1.06048
234508871	chr1:234508871:C:T	6.017e-07	-1.29344	-1.28945
234508892	chr1:234508892:G:A	2.10299e-06	-2.36888e-10	-1.33154
234509256	chr1:234509256:G:A	5.03478e-06	-2.36888e-10	-0.45853
234509406	chr1:234509406:C:T	3.66398e-06	-2.36888e-10	-0.776348
234509408	chr1:234509408:G:A	8.50143e-06	-2.36888e-10	0.0653353
234509629	chr1:234509629:G:A	2.87763e-06	-2.36888e-10	-1.01793
234509948	chr1:234509948:T:C	3.3457e-06	-0.867222	-9.11979e-10
234510277	chr1:234510277:TA:T	8.50143e-06	-2.36888e-10	0.0653353
234510343	chr1:234510343:A:G	3.24122e-06	-2.36888e-10	-0.89895
234510389	chr1:234510389:TG:T	1.46386e-05	-1.29956	1.90832
234510985	chr1:234510985:T:A	2.27854e-06	-1.25136	-9.11979e-10
234511025	chr1:234511025:G:T	2.3554e-06	-2.36888e-10	-1.21819
234511585	chr1:234511585:T:C	6.07959e-06	-2.36888e-10	-0.269963
234511991	chr1:234511991:A:C	1.84794e-06	-2.36888e-10	-1.46083
234512408	chr1:234512408:A:T	1.63495e-06	-0.274756	-1.30853
234512520	chr1:234512520:T:C	1.12575e-06	-0.445301	-1.51115
234513073	chr1:234513073:A:C	8.38554e-07	-1.60208	-0.648896
234513121	chr1:234513121:C:T	1.92294e-06	-2.36888e-10	-1.42105
234513184	chr1:234513184:G:A	1.77202e-06	-2.36888e-10	-1.50278
234513428	chr1:234513428:A:G	7.84212e-07	-1.48125	-0.836726
234513450	chr1:234513450:T:C	1.80078e-06	-2.36888e-10	-1.48668
234513542	chr1:234513542:G:A	1.77838e-06	-2.36888e-10	-1.4992
234513551	chr1:234513551:A:G	6.47513e-07	-1.32766	-1.18186
234514009	chr1:234514009:A:G	2.30257e-06	-2.36888e-10	-1.24087
234514045	chr1:234514045:C:T	5.09516e-06	-2.36888e-10	-0.446609
234514228	chr1:234514228:T:C	1.84733e-06	-2.36888e-10	-1.46116
234514243	chr1:234514243:TAGGTG:T	1.81547e-06	-2.36888e-10	-1.47856
234514250	chr1:234514250:AAGTTG:A	1.81585e-06	-2.36888e-10	-1.47835
234514804	chr1:234514804:T:C	2.15513e-06	-1.52922	0.222171
234515214	chr1:234515214:G:A	2.3285e-06	-2.36888e-10	-1.22967
234515227	chr1:234515227:G:A	1.12545e-06	-1.14773	-0.808991
234516109	chr1:234516109:C:T	5.49328e-07	-1.29613	-1.37783
234516155	chr1:234516155:A:T	1.75294e-06	-1.07647	-0.437132
234516891	chr1:234516891:A:G	1.71263e-06	-1.01571	-0.521158
234517086	chr1:234517086:C:G	2.88268e-06	-2.36888e-10	-1.01618
234517352	chr1:234517352:C:G	1.56685e-06	-1.62583	-9.11979e-10
234517499	chr1:234517499:C:T	2.36671e-06	-1.03912	-0.17428
234517602	chr1:234517602:G:A	4.91912e-07	-1.42389	-1.36047
234517926	chr1:234517926:T:G	1.49941e-06	-1.06895	-0.600877
234517940	chr1:234517940:A:G	7.74824e-07	-0.936978	-1.39304
234517970	chr1:234517970:A:G	2.40914e-06	-0.765197	-0.430434
234518069	chr1:234518069:T:C	2.98265e-06	-2.36888e-10	-0.982086
234518123	chr1:234518123:G:A	6.35852e-06	-1.01863	0.793531
234518158	chr1:234518158:T:C	7.79431e-07	-1.4067	-0.917394
234518176	chr1:234518176:G:A	1.09272e-06	-0.489131	-1.4971
234518469	chr1:234518469:A:G	1.91938e-06	-2.36888e-10	-1.4229
234518693	chr1:234518693:T:G	7.03116e-07	-1.58169	-0.845439
234518835	chr1:234518835:G:C	3.82091e-07	-1.62808	-1.40892
234518877	chr1:234518877:A:C	3.64893e-07	-1.64307	-1.43998
234518954	chr1:234518954:A:G	2.51194e-06	-2.36888e-10	-1.15384
234519321	chr1:234519321:C:T	2.0423e-06	-2.36888e-10	-1.36082
234519648	chr1:234519648:C:T	1.74388e-06	-1.51878	-9.11979e-10
234520364	chr1:234520364:C:T	3.54076e-07	-1.64885	-1.46429
234520636	chr1:234520636:T:C	2.15996e-06	-2.36888e-10	-1.30481
234520639	chr1:234520639:A:C	5.45689e-06	-0.988008	0.609988
234520850	chr1:234520850:T:C	2.34663e-06	-1.65593	0.434013
234520957	chr1:234520957:G:A	1.82589e-06	-1.47283	-9.11979e-10
234521174	chr1:234521174:G:C	1.24451e-06	-0.970554	-0.8856
234521471	chr1:234521471:T:C	1.54192e-06	-1.54818	-0.0936884
234521700	chr1:234521700:A:T	3.85157e-06	-2.36888e-10	-0.726419
234521843	chr1:234521843:G:A	2.00789e-06	-2.36888e-10	-1.37782
234522141	chr1:234522141:T:C	2.18293e-06	-1.57978	0.285548
234522651	chr1:234522651:A:G	2.74466e-06	-1.4837	0.418461
234522658	chr1:234522658:A:G	1.69824e-06	-1.56455	0.0192402
234522851	chr1:234522851:G:C	1.09472e-05	-2.36888e-10	0.318183
234522862	chr1:234522862:T:C	4.51003e-06	-2.36888e-10	-0.568596
234523140	chr1:234523140:C:T	5.6448e-07	-1.31177	-1.33498
234523329	chr1:234523329:T:C	3.43689e-07	-1.65737	-1.48555
234523498	chr1:234523498:G:A	2.62947e-06	0.125899	-1.23402
234523531	chr1:234523531:T:A	2.63912e-05	-2.36888e-10	1.19813
234523859	chr1:234523859:A:G	4.75466e-06	0.9552	-1.47097
234524308	chr1:234524308:A:G	3.46346e-07	-1.64608	-1.48913
234524383	chr1:234524383:T:C	4.4694e-06	-1.10795	0.530302
234525352	chr1:234525352:C:T	3.67959e-05	-2.36888e-10	1.53049
234525374	chr1:234525374:C:A	7.41378e-06	0.102167	-0.173726
234525431	chr1:234525431:A:C	4.80338e-06	-2.36888e-10	-0.505578
234525460	chr1:234525460:T:C	6.16577e-07	-1.21989	-1.33858
234525463	chr1:234525463:T:C	6.91946e-06	0.216841	-0.357403
234525935	chr1:234525935:A:G	2.30642e-06	-2.36888e-10	-1.2392
234526005	chr1:234526005:G:C	3.84887e-06	-1.50449	0.77737
234526110	chr1:234526110:G:T	3.96844e-05	-2.36888e-10	1.60606
234526293	chr1:234526293:G:A	7.08938e-06	-1.3654	1.2491
234526375	chr1:234526375:G:A	4.74582e-06	-2.36888e-10	-0.517635
234526602	chr1:234526602:C:A	4.56308e-07	-1.59632	-1.26317
234526643	chr1:234526643:T:C	8.19179e-06	-1.33947	1.36771
234526800	chr1:234526800:C:T	6.69136e-06	-1.35681	1.18273
234527144	chr1:234527144:G:A	5.8818e-07	-1.3245	-1.28112
234527180	chr1:234527180:GA:G	7.42859e-06	-2.36888e-10	-0.0695629
234527486	chr1:234527486:A:G	6.81481e-06	-1.37375	1.21795
234527718	chr1:234527718:G:A	2.90196e-06	-2.36888e-10	-1.00951
234527739	chr1:234527739:G:A	2.55547e-06	-2.36888e-10	-1.13666
234527779	chr1:234527779:A:C	1.9243e-06	-2.36888e-10	-1.42034
234527887	chr1:234527887:T:C	1.75869e-06	-2.36888e-10	-1.51033
234528135	chr1:234528135:A:G	1.96746e-06	-2.36888e-10	-1.39816
234528415	chr1:234528415:G:A	3.64306e-06	-0.782075	-9.11979e-10
234528619	chr1:234528619:T:C	0.000162503	0.601227	2.41457
234528982	chr1:234528982:T:C	5.20042e-07	-1.22364	-1.5051
234529132	chr1:234529132:G:A	2.20829e-06	-2.36888e-10	-1.28268
234529198	chr1:234529198:C:T	3.9752e-07	-1.54728	-1.45013
234529814	chr1:234529814:G:A	2.82564e-06	-1.6437	0.607538
234529926	chr1:234529926:A:G	3.51269e-06	-2.36888e-10	-0.818517
234530505	chr1:234530505:A:G	3.79601e-06	-1.19205	0.451098
234530573	chr1:234530573:T:C	1.99735e-06	-1.27012	-0.112961
234530613	chr1:234530613:C:A	4.98339e-07	-1.44709	-1.32429
234531304	chr1:234531304:TCTTA:T	7.82781e-06	-2.36888e-10	-0.017217
234531330	chr1:234531330:ACT:A	2.44237e-06	-2.36888e-10	-1.18193
234531367	chr1:234531367:T:G	2.33662e-06	-1.12949	-0.0967058
234531404	chr1:234531404:G:A	8.87979e-06	-2.36888e-10	0.108879
234531501	chr1:234531501:A:T	5.38477e-06	-1.25017	0.858848
234531628	chr1:234531628:G:A	4.00474e-07	-1.47932	-1.51068
234531918	chr1:234531918:T:A	1.80073e-06	-2.36888e-10	-1.4867
234532264	chr1:234532264:G:C	1.82725e-06	-1.47208	-9.11979e-10
234532457	chr1:234532457:G:A	5.32483e-06	-1.4838	1.08128
234532534	chr1:234532534:G:T	4.79732e-06	-1.312	0.805163
234532743	chr1:234532743:G:A	2.03883e-06	-2.36888e-10	-1.36252
234532937	chr1:234532937:G:A	4.4869e-06	-2.36888e-10	-0.573737
234532949	chr1:234532949:A:T	2.04117e-06	-2.36888e-10	-1.36138
234532988	chr1:234532988:A:G	2.04117e-06	-2.36888e-10	-1.36138
234533400	chr1:234533400:A:C	2.04003e-06	-2.36888e-10	-1.36193
234533462	chr1:234533462:C:T	2.80969e-06	-2.36888e-10	-1.04182
234533510	chr1:234533510:G:A	2.34274e-06	-2.36888e-10	-1.22358
234533547	chr1:234533547:C:T	4.04207e-06	-2.36888e-10	-0.678142
234533548	chr1:234533548:G:A	2.68435e-06	-2.36888e-10	-1.08746
234533754	chr1:234533754:C:A	2.30104e-06	-2.36888e-10	-1.24154
234533947	chr1:234533947:G:A	1.76988e-06	-2.36888e-10	-1.50399
234534580	chr1:234534580:G:T	5.90176e-06	-2.36888e-10	-0.299649
234534588	chr1:234534588:G:T	3.05346e-06	-2.36888e-10	-0.958625
234534716	chr1:234534716:A:G	6.53998e-07	-1.39724	-1.10231
234534738	chr1:234534738:G:A	5.68924e-07	-1.29492	-1.34399
234534771	chr1:234534771:G:C	4.06353e-07	-1.55735	-1.41808
234534837	chr1:234534837:C:T	2.52368e-06	-2.36888e-10	-1.14918
234534899	chr1:234534899:C:T	4.05461e-06	-0.675045	-9.11979e-10
234535144	chr1:234535144:T:C	9.24246e-06	-2.36888e-10	0.148909
234535194	chr1:234535194:C:A	2.3946e-06	-2.36888e-10	-1.20168
234535219	chr1:234535219:T:C	2.58923e-06	-1.51505	0.391512
234535523	chr1:234535523:C:T	2.45349e-06	-2.36888e-10	-1.17739
234535544	chr1:234535544:CT:C	6.66463e-07	-1.40265	-1.07802
234535577	chr1:234535577:G:A	3.02698e-06	-2.36888e-10	-0.967334
234535765	chr1:234535765:G:A	5.78662e-06	-2.36888e-10	-0.319351
234536129	chr1:234536129:T:C	8.01863e-07	-1.31382	-0.981897
234536186	chr1:234536186:G:A	8.50999e-07	-1.29645	-0.939792
234536226	chr1:234536226:A:G	1.64085e-05	-2.36888e-10	0.7229
234536241	chr1:234536241:A:C	8.58255e-07	-1.29411	-0.933646
234536475	chr1:234536475:A:G	2.21041e-06	-2.36888e-10	-1.28172
234536523	chr1:234536523:C:CA	2.23446e-06	-2.36888e-10	-1.2709
234536566	chr1:234536566:C:T	1.84092e-06	-1.46463	-9.11979e-10
234536888	chr1:234536888:T:C	1.08969e-05	-2.36888e-10	0.313578
234537123	chr1:234537123:T:A	6.20579e-06	-2.36888e-10	-0.249416
234537349	chr1:234537349:T:C	3.65812e-06	-2.36888e-10	-0.777951
234537527	chr1:234537527:A:G	2.30183e-06	-1.20881	-0.0323867
234537743	chr1:234537743:A:G	1.91891e-06	-2.36888e-10	-1.42314
234537755	chr1:234537755:A:G	1.94498e-06	-2.36888e-10	-1.40965
234537808	chr1:234537808:G:A	5.3835e-06	-2.36888e-10	-0.39156
234537818	chr1:234537818:G:A	2.16728e-06	-2.36888e-10	-1.30143
234537944	chr1:234537944:C:T	5.39987e-06	-2.36888e-10	-0.388524
234538218	chr1:234538218:A:T	1.84094e-06	-2.36888e-10	-1.46463
234538378	chr1:234538378:A:T	3.40531e-06	-2.36888e-10	-0.849564
234538630	chr1:234538630:A:G	2.0051e-05	0.923379	-9.11979e-10
234538637	chr1:234538637:G:A	1.68044e-06	-1.55585	-9.11979e-10
234538865	chr1:234538865:G:A	2.6579e-06	-2.36888e-10	-1.09736
234539000	chr1:234539000:G:A	1.0197e-05	-2.36888e-10	0.247194
234539053	chr1:234539053:C:T	2.22318e-06	-2.36888e-10	-1.27596
234539056	chr1:234539056:A:C	3.88492e-07	-1.51317	-1.50721
234539208	chr1:234539208:T:G	1.15239e-05	1.86996	-1.50044
234539261	chr1:234539261:G:A	5.48965e-06	-2.36888e-10	-0.372035
234539563	chr1:234539563:T:C	9.57301e-07	-1.47078	-0.647752
234540168	chr1:234540168:A:T	3.04467e-06	-1.30968	0.348177
234540203	chr1:234540203:C:G	2.50983e-06	-1.15468	-9.11979e-10
234540750	chr1:234540750:A:G	2.45852e-06	-2.36888e-10	-1.17534
234540941	chr1:234540941:C:T	3.01841e-06	-2.36888e-10	-0.97017
234541522	chr1:234541522:G:C	1.29385e-06	-1.47151	-0.345771
234541726	chr1:234541726:T:C	2.98542e-06	-2.36888e-10	-0.98116
234541805	chr1:234541805:A:G	1.3177e-06	-0.290463	-1.50855
234541984	chr1:234541984:C:A	5.14939e-06	0.968958	-1.40498
234542145	chr1:234542145:C:T	7.23176e-07	-1.45985	-0.939151
234542395	chr1:234542395:G:A	4.81804e-06	-2.36888e-10	-0.502532
234542439	chr1:234542439:T:C	3.52698e-06	-2.36888e-10	-0.814456
234542616	chr1:234542616:C:T	2.79629e-06	-2.36888e-10	-1.04661
234542970	chr1:234542970:C:A	5.11628e-07	-1.64049	-1.10457
234543166	chr1:234543166:A:AT	3.24279e-06	-2.36888e-10	-0.898464
234543195	chr1:234543195:C:T	1.10662e-05	1.83975	-1.51076
234543433	chr1:234543433:G:A	4.55923e-06	0.839637	-1.39738
234543556	chr1:234543556:T:C	1.76621e-06	-1.50606	-9.11979e-10
234543746	chr1:234543746:C:T	4.5409e-06	0.839948	-1.40172
234544166	chr1:234544166:A:C	3.20949e-06	-2.36888e-10	-0.908786
234544171	chr1:234544171:T:C	2.53153e-06	-2.36888e-10	-1.14607
234544278	chr1:234544278:C:G	3.34249e-06	-2.36888e-10	-0.868183
234544319	chr1:234544319:T:C	3.78396e-06	-2.36888e-10	-0.744127
234544911	chr1:234544911:C:T	4.70013e-07	-1.55637	-1.27353
234544975	chr1:234544975:G:A	2.14843e-06	-2.36888e-10	-1.31016
234545064	chr1:234545064:C:T	1.77461e-06	-2.36888e-10	-1.50132
234545127	chr1:234545127:A:G	1.98737e-06	-1.38809	-9.11979e-10
234546047	chr1:234546047:G:A	2.7181e-06	-2.36888e-10	-1.07496
234546636	chr1:234546636:C:T	3.14693e-06	-2.36888e-10	-0.928473
234546703	chr1:234546703:A:G	2.37693e-06	-2.36888e-10	-1.20909
234547383	chr1:234547383:C:T	3.94808e-07	-1.50038	-1.50387
234547468	chr1:234547468:GT:G	2.17476e-06	-2.36888e-10	-1.29798
234547800	chr1:234547800:C:T	3.06085e-06	0.517574	-1.47378
234548040	chr1:234548040:A:C	1.8023e-06	-2.36888e-10	-1.48584
234548108	chr1:234548108:A:G	5.6527e-06	0.629902	-0.972667
234548186	chr1:234548186:C:T	9.37567e-06	-2.36888e-10	0.163218
234549038	chr1:234549038:G:A	3.54289e-06	0.654669	-1.46463
234549129	chr1:234549129:C:T	2.18707e-06	-2.36888e-10	-1.29233
234549350	chr1:234549350:T:C	1.80438e-06	-2.36888e-10	-1.48468
234549394	chr1:234549394:T:C	5.59203e-06	-2.36888e-10	-0.353557
234549895	chr1:234549895:G:A	3.25974e-06	-2.36888e-10	-0.893252
234549995	chr1:234549995:C:T	1.16679e-06	-0.467117	-1.45353
234550247	chr1:234550247:ATTGTTGGTTCTTACAAAG:A	2.34383e-06	-2.36888e-10	-1.22311
234550472	chr1:234550472:A:G	4.83503e-07	-1.29617	-1.50543
234550486	chr1:234550486:G:A	1.77155e-06	-2.36888e-10	-1.50305
234550526	chr1:234550526:A:G	5.11128e-07	-1.25178	-1.49426
234550588	chr1:234550588:G:A	4.93592e-07	-1.42007	-1.36088
234550865	chr1:234550865:C:A	3.95489e-06	-2.36888e-10	-0.699947
234550909	chr1:234550909:C:T	1.7612e-06	-2.36888e-10	-1.5089
234551179	chr1:234551179:G:A	6.39274e-07	-1.07717	-1.44515
234551538	chr1:234551538:G:A	4.14703e-07	-1.4542	-1.50089
234551562	chr1:234551562:G:A	3.91517e-07	-1.65532	-1.35731
234551576	chr1:234551576:A:G	1.75793e-06	-2.36888e-10	-1.51076
234551732	chr1:234551732:C:G	2.38451e-06	-2.36888e-10	-1.20591
234552017	chr1:234552017:G:T	1.97324e-06	-2.36888e-10	-1.39522
234552139	chr1:234552139:A:T	2.21748e-06	-2.36888e-10	-1.27853
234552315	chr1:234552315:A:G	1.97262e-06	-2.36888e-10	-1.39554
234552461	chr1:234552461:G:A	3.75989e-06	-0.75051	-9.11979e-10
234552472	chr1:234552472:T:A	1.66544e-05	0.760891	-0.0231129
234552788	chr1:234552788:G:A	5.83658e-07	-1.17764	-1.4357
234552872	chr1:234552872:A:G	3.16409e-06	-2.36888e-10	-0.923035
234553013	chr1:234553013:G:C	1.57104e-05	-2.36888e-10	0.679423
234553142	chr1:234553142:G:A	1.11318e-06	-1.08711	-0.880562
234553163	chr1:234553163:C:T	4.11244e-07	-1.45399	-1.50948
234553764	chr1:234553764:T:C	3.96568e-07	-1.48958	-1.51022
234553821	chr1:234553821:C:T	5.05009e-07	-1.32206	-1.43602
234553966	chr1:234553966:C:T	2.25244e-06	-1.62341	0.360523
234554007	chr1:234554007:G:A	4.93423e-07	-1.37581	-1.40548
234554038	chr1:234554038:G:T	9.98724e-07	-1.64785	-0.42833
234554223	chr1:234554223:C:T	8.14306e-06	-2.36888e-10	0.0222669
234554243	chr1:234554243:G:T	4.72716e-06	-2.36888e-10	-0.521574
234554399	chr1:234554399:C:T	1.73351e-06	-1.52475	-9.11979e-10
234554664	chr1:234554664:C:T	5.94451e-06	-2.36888e-10	-0.292431
234554752	chr1:234554752:A:G	1.27975e-06	-1.33158	-0.496647
234554935	chr1:234554935:G:A	8.60471e-06	-2.36888e-10	0.0774108
234555251	chr1:234555251:C:T	3.07437e-06	-2.36888e-10	-0.951798
234555288	chr1:234555288:C:T	1.11549e-06	-1.61922	-0.346384
234555628	chr1:234555628:T:C	4.48414e-07	-1.36936	-1.50758
234555649	chr1:234555649:G:A	9.26138e-07	-1.63469	-0.516943
234555656	chr1:234555656:G:A	7.04549e-07	-1.65017	-0.774923
234555814	chr1:234555814:A:T	2.16504e-06	-2.36888e-10	-1.30246
234555946	chr1:234555946:T:TTG	5.78504e-06	-2.36888e-10	-0.319624
234555997	chr1:234555997:C:G	1.55459e-06	-1.63369	-9.11979e-10
234556367	chr1:234556367:T:C	2.93282e-06	-2.36888e-10	-0.998935
234556562	chr1:234556562:T:A	3.02145e-06	-2.36888e-10	-0.969162
234556574	chr1:234556574:G:A	8.95127e-06	-2.36888e-10	0.116896
234556611	chr1:234556611:C:A	2.7928e-06	-2.36888e-10	-1.04785
234556688	chr1:234556688:T:C	1.97265e-06	-0.783024	-0.6125
234556695	chr1:234556695:TG:T	2.73698e-06	-2.36888e-10	-1.06804
234556745	chr1:234556745:C:T	2.79016e-06	-2.36888e-10	-1.0488
234556771	chr1:234556771:G:A	3.93444e-07	-1.49702	-1.5107
234556888	chr1:234556888:C:T	1.15598e-06	-1.61438	-0.315564
234557266	chr1:234557266:G:A	2.61386e-06	-2.36888e-10	-1.11407
234557312	chr1:234557312:T:A	2.84563e-06	-2.36888e-10	-1.02911
234557575	chr1:234557575:A:G	1.63849e-05	0.738039	-0.0165783
234558266	chr1:234558266:A:G	4.00087e-06	-2.36888e-10	-0.688386
234558462	chr1:234558462:T:C	7.37063e-07	-0.942319	-1.43766
234558584	chr1:234558584:T:C	2.44212e-06	-2.36888e-10	-1.18203
234558585	chr1:234558585:T:G	2.83597e-06	-2.36888e-10	-1.03252
234558716	chr1:234558716:G:A	9.65336e-07	-1.64175	-0.46843
234558737	chr1:234558737:C:T	1.25405e-06	-1.35195	-0.496576
234558877	chr1:234558877:A:C	3.09612e-06	-2.36888e-10	-0.944749
234559102	chr1:234559102:G:A	1.85583e-06	-1.45657	-9.11979e-10
234559154	chr1:234559154:G:A	4.63139e-06	-2.36888e-10	-0.542043
234559183	chr1:234559183:A:G	4.35075e-06	-2.36888e-10	-0.604551
234559477	chr1:234559477:C:T	9.69936e-06	-2.36888e-10	0.19716
234559777	chr1:234559777:G:A	9.55573e-07	-1.63873	-0.481618
234559837	chr1:234559837:C:T	3.17461e-06	-2.36888e-10	-0.919715
234559847	chr1:234559847:G:A	1.24328e-05	-2.36888e-10	0.445443
234560305	chr1:234560305:G:A	3.86874e-07	-1.51375	-1.51081
234560431	chr1:234560431:T:A	7.63752e-06	-0.954052	0.912225
234560663	chr1:234560663:C:T	5.39402e-06	-2.36888e-10	-0.389609
234560840	chr1:234560840:G:C	2.66186e-06	-2.36888e-10	-1.09587
234561006	chr1:234561006:T:C	8.74761e-07	-0.964495	-1.24421
234561178	chr1:234561178:G:T	4.56539e-06	-2.36888e-10	-0.556396
234561182	chr1:234561182:T:C	8.19651e-07	-1.00801	-1.26577
234561251	chr1:234561251:A:G	2.89495e-06	-2.36888e-10	-1.01193
234561302	chr1:234561302:G:T	2.74608e-06	-2.36888e-10	-1.06472
234561308	chr1:234561308:T:C	1.70372e-06	-1.64856	0.106481
234561344	chr1:234561344:A:T	4.44326e-06	-2.36888e-10	-0.583511
234561359	chr1:234561359:G:A	1.6974e-06	-1.65103	0.105226
234561513	chr1:234561513:C:T	6.9843e-07	-1.64967	-0.784148
234562016	chr1:234562016:C:T	4.14692e-06	-2.36888e-10	-0.652533
234562041	chr1:234562041:C:G	2.5619e-06	-2.36888e-10	-1.13415
234562296	chr1:234562296:T:C	2.15006e-06	-2.36888e-10	-1.3094
234562601	chr1:234562601:C:T	1.87008e-06	-1.44892	-9.11979e-10
234562885	chr1:234562885:A:G	5.8869e-06	-2.36888e-10	-0.30217
234563202	chr1:234563202:G:A	2.56283e-06	-2.36888e-10	-1.13379
234563409	chr1:234563409:C:T	6.50818e-07	-1.60694	-0.897485
234563490	chr1:234563490:G:T	9.07442e-07	-1.65797	-0.51405
234563539	chr1:234563539:C:T	8.15284e-06	0.0234667	-9.11979e-10
234565122	chr1:234565122:T:C	4.10601e-07	-1.613	-1.35203
234565438	chr1:234565438:G:A	3.57098e-07	-1.6261	-1.47854
234565462	chr1:234565462:A:G	2.05687e-06	-2.36888e-10	-1.35371
234565589	chr1:234565589:T:C	3.72286e-07	-1.56916	-1.49383
234565676	chr1:234565676:G:A	3.41169e-06	-2.36888e-10	-0.847691
234565964	chr1:234565964:G:A	7.26766e-07	-1.38825	-1.0058
234566077	chr1:234566077:A:G	2.76134e-06	-2.36888e-10	-1.05918
234566114	chr1:234566114:T:C	4.56535e-07	-1.61326	-1.24573
234566161	chr1:234566161:T:C	9.93189e-07	-1.29484	-0.78689
234566164	chr1:234566164:G:A	7.80637e-07	-1.34307	-0.979475
234566568	chr1:234566568:T:C	8.08317e-07	-1.32568	-0.962025
234566581	chr1:234566581:G:A	7.09929e-07	-1.36196	-1.05553
234566587	chr1:234566587:C:T	7.89345e-07	-1.36007	-0.95138
234566855	chr1:234566855:G:A	4.21105e-07	-1.49756	-1.44222
234567208	chr1:234567208:A:T	4.81718e-07	-1.46791	-1.33739
234567244	chr1:234567244:G:A	1.11215e-06	-1.37185	-0.596751
234567250	chr1:234567250:G:A	4.43652e-07	-1.38285	-1.50477
234567298	chr1:234567298:C:T	9.06371e-07	-1.35123	-0.821981
234567358	chr1:234567358:T:C	4.70077e-07	-1.63654	-1.19322
234567390	chr1:234567390:A:G	2.54065e-06	-1.14248	-9.11979e-10
234567449	chr1:234567449:C:T	4.21505e-06	-2.36888e-10	-0.636239
234567454	chr1:234567454:A:G	8.0485e-07	-1.38786	-0.904136
234567596	chr1:234567596:G:A	5.45803e-07	-1.17332	-1.50708
234567661	chr1:234567661:G:A	4.14339e-07	-1.50584	-1.45013
234567670	chr1:234567670:G:A	4.17055e-07	-1.49907	-1.45037
234567934	chr1:234567934:T:A	4.84506e-07	-1.30436	-1.49517
234567963	chr1:234567963:A:G	7.68298e-07	-1.37871	-0.95977
234568172	chr1:234568172:C:T	2.64671e-06	-2.36888e-10	-1.10158
234568207	chr1:234568207:T:C	7.96687e-07	-1.39634	-0.905848
234568209	chr1:234568209:A:G	7.93993e-07	-1.40155	-0.904031
234568300	chr1:234568300:T:C	4.34764e-07	-1.57006	-1.33779
234568310	chr1:234568310:G:A	1.76247e-06	-2.36888e-10	-1.50818
234568343	chr1:234568343:G:A	1.53071e-06	-1.64916	-9.11979e-10
234568538	chr1:234568538:T:G	4.3502e-07	-1.5766	-1.33066
234569558	chr1:234569558:T:C	1.83141e-06	-2.36888e-10	-1.46982
234569732	chr1:234569732:G:A	2.44834e-06	-1.17949	-9.11979e-10
234569750	chr1:234569750:C:T	2.55813e-06	-2.36888e-10	-1.13562
234569856	chr1:234569856:C:T	4.0219e-06	0.498921	-1.18207
234569906	chr1:234569906:C:T	3.98337e-07	-1.54987	-1.44549
234570128	chr1:234570128:C:T	4.06961e-07	-1.46284	-1.5111
234570184	chr1:234570184:C:T	9.06627e-06	-2.36888e-10	0.129662
234570189	chr1:234570189:C:G	3.91285e-07	-1.50308	-1.51014
234570447	chr1:234570447:C:T	0.00015463	-2.36888e-10	2.96614
234570714	chr1:234570714:G:A	1.83543e-06	-1.2633	-0.204323
234570999	chr1:234570999:A:C	6.61254e-07	-1.49877	-0.989744
234571006	chr1:234571006:C:T	1.54468e-06	-1.64008	-9.11979e-10
234571577	chr1:234571577:A:G	2.70451e-06	-2.36888e-10	-1.07998
234571630	chr1:234571630:C:T	1.7463e-06	-1.27829	-0.239115
234571814	chr1:234571814:T:C	3.46899e-06	-2.36888e-10	-0.831035
234571865	chr1:234571865:A:G	1.87073e-06	-2.36888e-10	-1.44857
234571947	chr1:234571947:C:G	1.78803e-06	-2.36888e-10	-1.49379
234572577	chr1:234572577:T:G	3.57248e-07	-1.59309	-1.51113
234572600	chr1:234572600:G:A	3.90425e-06	-2.36888e-10	-0.712833
234572733	chr1:234572733:G:T	1.78282e-06	-2.36888e-10	-1.4967
234572757	chr1:234572757:C:T	2.48137e-06	-2.36888e-10	-1.16609
234573034	chr1:234573034:A:T	1.7194e-06	-1.06171	-0.471217
234573348	chr1:234573348:G:T	4.96916e-06	-0.471649	-9.11979e-10
234574392	chr1:234574392:T:A	6.33899e-06	-0.375217	0.147037
234574497	chr1:234574497:A:C	6.45064e-07	-1.40227	-1.11103
234574523	chr1:234574523:T:C	9.64358e-07	-0.878856	-1.23234
234574847	chr1:234574847:T:C	1.53429e-06	-1.39923	-0.247598
234575352	chr1:234575352:T:G	4.07615e-07	-1.60771	-1.36462
234575572	chr1:234575572:T:C	1.47306e-06	-1.00975	-0.677809
234575585	chr1:234575585:C:G	8.56887e-06	-2.36888e-10	0.073237
234575676	chr1:234575676:G:A	1.75729e-06	-2.36888e-10	-1.51112
234575839	chr1:234575839:G:A	3.53443e-07	-1.61495	-1.49999
234576081	chr1:234576081:G:A	1.14692e-06	-0.717092	-1.22073
234576195	chr1:234576195:G:A	9.30255e-07	-1.45984	-0.687353
234576401	chr1:234576401:C:T	1.52567e-06	-1.65246	-9.11979e-10
234576831	chr1:234576831:C:T	1.56205e-06	-1.06125	-0.567646
234576900	chr1:234576900:CT:C	1.69904e-06	-1.54483	-9.11979e-10
234576965	chr1:234576965:TTTTTATTTC:T	1.21828e-05	-2.36888e-10	0.425128
234576983	chr1:234576983:T:C	1.25428e-05	-2.36888e-10	0.454249
234577002	chr1:234577002:T:A	3.59587e-07	-1.65569	-1.442
234577046	chr1:234577046:T:C	9.63796e-07	-1.0836	-1.02818
234577145	chr1:234577145:C:A	2.9804e-06	-2.36888e-10	-0.982841
234577149	chr1:234577149:T:A	3.51009e-06	-2.36888e-10	-0.819256
234577161	chr1:234577161:T:C	3.76937e-06	-2.36888e-10	-0.74799
234577599	chr1:234577599:AAAAAAAAAG:A	1.4027e-06	-1.22416	-0.512342
234577904	chr1:234577904:T:C	1.11349e-06	-1.6218	-0.3456
234577913	chr1:234577913:G:A	1.325e-05	-1.07103	1.58013
234578600	chr1:234578600:T:C	5.53461e-07	-1.54106	-1.1254
234578713	chr1:234578713:G:C	1.03797e-05	0.877053	-0.612105
234578782	chr1:234578782:G:C	9.27883e-07	-0.652674	-1.49708
234578818	chr1:234578818:T:C	9.21805e-07	-0.937475	-1.21885
234578905	chr1:234578905:A:C	1.7117e-06	-1.53741	-9.11979e-10
234578923	chr1:234578923:C:T	7.7297e-06	0.519763	-0.549591
234578939	chr1:234578939:C:T	7.44335e-06	-2.36888e-10	-0.0675778
234579209	chr1:234579209:G:A	8.25143e-06	0.594509	-0.559022
234579266	chr1:234579266:GA:G	7.02268e-07	-1.44688	-0.981463
234579268	chr1:234579268:A:C	6.86938e-07	-1.44605	-1.00436
234579305	chr1:234579305:AC:A	7.22142e-07	-1.44157	-0.95886
234579390	chr1:234579390:A:G	8.06798e-06	0.592626	-0.579622
234579457	chr1:234579457:C:T	9.28546e-07	-0.881796	-1.26724
234579947	chr1:234579947:C:T	9.36426e-07	-0.629993	-1.51059
234580389	chr1:234580389:A:G	5.19812e-07	-1.4662	-1.26299
234580760	chr1:234580760:T:C	3.69754e-07	-1.56426	-1.50555
234580876	chr1:234580876:C:T	9.38392e-06	0.755839	-0.591741
234581028	chr1:234581028:G:C	5.07377e-07	-1.48146	-1.27194
234581218	chr1:234581218:TG:T	2.63068e-06	-2.36888e-10	-1.10766
234581260	chr1:234581260:T:A	5.10784e-07	-1.50269	-1.24402
234582254	chr1:234582254:TGTGTGCATGC:T	3.83957e-07	-1.63117	-1.40095
234582369	chr1:234582369:A:T	8.12755e-06	-2.36888e-10	0.0203605
234582437	chr1:234582437:TG:T	7.48135e-06	-0.0624863	-9.11979e-10
234583367	chr1:234583367:T:G	3.37989e-06	-2.36888e-10	-0.857056
234583939	chr1:234583939:G:A	1.42802e-05	-2.36888e-10	0.583973
234584660	chr1:234584660:T:C	3.66323e-07	-1.62262	-1.45652
234584691	chr1:234584691:T:A	4.10274e-06	-2.36888e-10	-0.663244
234585143	chr1:234585143:GGA:G	6.60903e-07	-1.19317	-1.29588
234586434	chr1:234586434:C:A	2.16867e-06	-2.36888e-10	-1.30079
234587109	chr1:234587109:T:C	1.0581e-06	-1.321	-0.697425
234587378	chr1:234587378:A:C	1.76755e-06	-2.36888e-10	-1.5053
234587544	chr1:234587544:G:T	4.03895e-06	-2.36888e-10	-0.678915
234588028	chr1:234588028:A:G	4.07159e-07	-1.46446	-1.509
234588780	chr1:234588780:A:T	3.50038e-07	-1.64225	-1.48236
234588797	chr1:234588797:C:T	2.04015e-06	-2.36888e-10	-1.36187
234588945	chr1:234588945:A:G	1.75845e-06	-2.36888e-10	-1.51046
234589354	chr1:234589354:G:C	4.73157e-07	-1.56401	-1.25922
234589389	chr1:234589389:C:T	8.89272e-07	-1.63265	-0.559605
234589607	chr1:234589607:T:A	4.88603e-06	-2.36888e-10	-0.488519
234589752	chr1:234589752:G:A	1.98644e-06	-2.36888e-10	-1.38856
234590032	chr1:234590032:C:T	7.01454e-07	-0.926668	-1.50283
234590162	chr1:234590162:TCAACATAGTGAAGGTA:T	4.98309e-05	-2.36888e-10	1.83374
234591530	chr1:234591530:C:T	2.08151e-06	-2.36888e-10	-1.34181
234591926	chr1:234591926:A:T	1.76601e-06	-2.36888e-10	-1.50618
234591995	chr1:234591995:AT:A	5.40229e-06	-2.36888e-10	-0.388076
234592362	chr1:234592362:C:T	3.17781e-05	0.995622	0.388255
234592452	chr1:234592452:A:G	1.19531e-05	-1.54166	1.94775
234592501	chr1:234592501:G:GAACAGAGC	5.15897e-05	-2.36888e-10	1.86842
234592530	chr1:234592530:C:T	8.11994e-07	-0.913917	-1.36924
234592891	chr1:234592891:CA:C	1.78116e-06	-2.36888e-10	-1.49763
234592941	chr1:234592941:T:C	3.70593e-07	-1.64953	-1.41803
234593196	chr1:234593196:T:C	3.63092e-07	-1.62388	-1.46412
234593458	chr1:234593458:T:C	2.01374e-05	-0.482457	1.41014
234593487	chr1:234593487:G:A	1.80849e-06	-2.36888e-10	-1.48241
234593671	chr1:234593671:T:C	7.01849e-07	-1.20014	-1.2288
234593897	chr1:234593897:T:C	3.92172e-07	-1.59056	-1.42039
234594404	chr1:234594404:C:T	7.89109e-07	-0.801537	-1.51021
234594486	chr1:234594486:T:C	5.4422e-05	-2.36888e-10	1.92187
234594546	chr1:234594546:A:G	1.97355e-06	-2.36888e-10	-1.39507
234594573	chr1:234594573:C:T	2.36508e-06	0.028297	-1.24238
234594843	chr1:234594843:T:C	1.63981e-06	-1.58032	-9.11979e-10
234594951	chr1:234594951:C:T	6.37037e-07	-1.22712	-1.29871
234594997	chr1:234594997:G:A	5.98858e-06	-2.36888e-10	-0.285044
234595102	chr1:234595102:C:T	4.20215e-07	-1.65791	-1.28398
234595209	chr1:234595209:G:A	1.34044e-05	-1.62776	2.14844
234595303	chr1:234595303:C:G	6.10087e-05	-2.36888e-10	2.03612
234595322	chr1:234595322:G:A	2.97963e-06	-1.02131	0.0382075
234595329	chr1:234595329:T:C	3.65154e-06	0.072596	-0.852346
234595563	chr1:234595563:T:C	5.2915e-06	-2.36888e-10	-0.408797
234595790	chr1:234595790:G:A	2.31732e-06	-2.36888e-10	-1.23449
234596243	chr1:234596243:G:A	5.07502e-06	0.799208	-1.24978
234596276	chr1:234596276:G:A	2.0762e-06	-2.36888e-10	-1.34436
234596368	chr1:234596368:C:T	2.55355e-06	-2.36888e-10	-1.13742
234596664	chr1:234596664:T:C	3.02022e-05	-1.62881	2.96183
234596961	chr1:234596961:A:C	4.32338e-06	0.664057	-1.27492
234597146	chr1:234597146:A:C	8.00051e-07	-0.7871	-1.51088
234597469	chr1:234597469:A:G	7.91538e-07	-0.79762	-1.51106
234597502	chr1:234597502:G:A	2.07593e-06	-2.36888e-10	-1.34449
234597599	chr1:234597599:G:C	2.07415e-06	-2.36888e-10	-1.34535
234597636	chr1:234597636:G:T	1.83331e-06	-1.46878	-9.11979e-10
234597651	chr1:234597651:A:G	7.66097e-07	-0.830486	-1.51086
234598520	chr1:234598520:G:A	2.00818e-06	-2.36888e-10	-1.37767
234598544	chr1:234598544:A:T	1.48855e-06	-0.384403	-1.29269
234598909	chr1:234598909:T:C	3.46289e-07	-1.63098	-1.5044
234599210	chr1:234599210:C:T	1.90698e-05	-0.25492	1.12813
234599393	chr1:234599393:T:C	1.81181e-06	-2.36888e-10	-1.48057
234599617	chr1:234599617:T:A	1.71872e-06	-1.53332	-9.11979e-10
234599867	chr1:234599867:G:T	9.29013e-06	-2.36888e-10	0.154053
234600422	chr1:234600422:C:G	1.84843e-06	-1.46056	-9.11979e-10
234601182	chr1:234601182:A:C	1.27108e-06	-1.63697	-0.198066
234601395	chr1:234601395:C:T	5.1843e-06	0.675577	-1.10484
234601476	chr1:234601476:A:G	1.07904e-06	-0.492293	-1.50654
234602137	chr1:234602137:AAAAG:A	8.75264e-07	-0.711164	-1.49696
234602243	chr1:234602243:T:C	8.1323e-05	1.48842	0.835107
234602592	chr1:234602592:G:A	4.12808e-06	-1.57191	0.914827
234602604	chr1:234602604:T:C	3.04192e-06	-2.36888e-10	-0.96241
234602674	chr1:234602674:T:C	3.83663e-06	0.55425	-1.28456
234602690	chr1:234602690:CA:C	1.77687e-06	-2.36888e-10	-1.50004
234603129	chr1:234603129:A:G	3.43123e-06	0.0127237	-0.854704
234603588	chr1:234603588:T:C	1.80253e-06	-2.36888e-10	-1.48571
234603593	chr1:234603593:G:C	1.84413e-06	-2.36888e-10	-1.46289
234603820	chr1:234603820:T:C	8.46937e-06	0.0615568	-9.11979e-10
234604395	chr1:234604395:G:A	2.26807e-06	-1.58277	0.326796
234605134	chr1:234605134:C:T	0.00016195	4.47501	-1.46262
234606658	chr1:234606658:C:T	1.78921e-06	-2.36888e-10	-1.49313
234607491	chr1:234607491:G:A	1.52778e-05	1.73045	-1.07894
234607746	chr1:234607746:C:T	2.92593e-06	0.239573	-1.24086
234607782	chr1:234607782:G:A	2.73773e-06	0.187569	-1.25534
234608422	chr1:234608422:C:T	1.95404e-06	-2.36888e-10	-1.405
234608667	chr1:234608667:C:A	2.12111e-05	1.87735	-0.89773
234609263	chr1:234609263:A:G	2.84058e-06	-1.61626	0.585369
234610310	chr1:234610310:C:T	1.75791e-06	-2.36888e-10	-1.51077
234610339	chr1:234610339:C:G	1.98735e-06	-2.36888e-10	-1.3881
234610707	chr1:234610707:G:A	1.84809e-06	-2.36888e-10	-1.46075
234610713	chr1:234610713:CTG:C	2.92361e-06	-1.00208	-9.11979e-10
234610845	chr1:234610845:C:T	1.9693e-06	-2.36888e-10	-1.39722
234611848	chr1:234611848:T:C	5.64246e-06	-0.344579	-9.11979e-10
234611946	chr1:234611946:C:T	3.61991e-05	2.56053	-1.0464
234612108	chr1:234612108:C:G	2.63715e-06	-1.59579	0.490584
234612395	chr1:234612395:C:T	3.74304e-06	-0.755002	-9.11979e-10
234612456	chr1:234612456:G:A	1.79464e-06	-2.36888e-10	-1.49009
234612959	chr1:234612959:G:C	1.75749e-06	-2.36888e-10	-1.51101
234613497	chr1:234613497:G:T	1.81866e-06	-2.36888e-10	-1.4768
234613873	chr1:234613873:A:G	2.05527e-06	-2.36888e-10	-1.35449
234613939	chr1:234613939:A:G	4.43246e-06	-2.36888e-10	-0.585944
234614091	chr1:234614091:T:C	1.81824e-06	-2.36888e-10	-1.47703
234614117	chr1:234614117:G:T	5.44203e-06	-0.380747	-9.11979e-10
234614258	chr1:234614258:G:A	2.72157e-06	0.249498	-1.32319
234614391	chr1:234614391:A:G	1.81913e-06	-2.36888e-10	-1.47654
234614551	chr1:234614551:A:G	1.81815e-06	-2.36888e-10	-1.47708
234614696	chr1:234614696:G:C	2.49576e-06	-2.36888e-10	-1.16031
234614963	chr1:234614963:G:T	3.5918e-07	-1.64111	-1.45772
234615123	chr1:234615123:G:A	2.29198e-06	-2.36888e-10	-1.24548
234615171	chr1:234615171:G:C	1.82893e-06	-2.36888e-10	-1.47117
234615326	chr1:234615326:A:G	2.19471e-06	-2.36888e-10	-1.28885
234615786	chr1:234615786:C:T	5.60904e-06	-1.37875	1.02823
234615817	chr1:234615817:A:G	6.38383e-05	2.8622	-0.780749
234616120	chr1:234616120:C:T	9.6558e-07	-0.607832	-1.50209
234616469	chr1:234616469:C:G	5.40048e-06	-0.649276	0.260865
234616842	chr1:234616842:G:A	2.56485e-06	-1.5844	0.451401
234616860	chr1:234616860:G:A	0.000106049	3.07013	-0.481129
234617118	chr1:234617118:G:A	9.84719e-07	-0.587907	-1.50239
234617191	chr1:234617191:T:G	5.00192e-06	-0.465077	-9.11979e-10
234617385	chr1:234617385:TTGA:T	1.75802e-06	-2.36888e-10	-1.51071
234617548	chr1:234617548:C:T	8.70173e-06	0.0886221	-9.11979e-10
234617636	chr1:234617636:A:G	4.72068e-07	-1.3684	-1.45713
234617910	chr1:234617910:C:T	8.84758e-06	0.105244	-9.11979e-10
234618264	chr1:234618264:C:T	1.78458e-06	-2.36888e-10	-1.49572
234618402	chr1:234618402:A:G	8.4732e-07	-0.902474	-1.3381
234618415	chr1:234618415:G:A	1.94879e-06	-2.36888e-10	-1.40769
234618715	chr1:234618715:A:C	1.12235e-06	-0.586561	-1.37292
234618747	chr1:234618747:A:G	1.90585e-05	-2.36888e-10	0.872615
234618805	chr1:234618805:G:T	1.14234e-06	-0.514215	-1.42761
234618856	chr1:234618856:G:A	1.78454e-06	-2.36888e-10	-1.49574
234618872	chr1:234618872:G:A	1.77055e-06	-2.36888e-10	-1.50361
234619083	chr1:234619083:G:T	9.83937e-05	3.06039	-0.546317
234619174	chr1:234619174:T:C	2.7677e-06	-1.59512	0.538241
234619308	chr1:234619308:G:C	8.00997e-07	-1.32503	-0.971763
234619447	chr1:234619447:G:C	4.46779e-06	-2.36888e-10	-0.578006
234619878	chr1:234619878:TA:T	1.75961e-06	-2.36888e-10	-1.50981
234619883	chr1:234619883:AG:A	1.94201e-06	-2.36888e-10	-1.41118
234620388	chr1:234620388:A:G	2.31229e-05	-2.36888e-10	1.06592
234620672	chr1:234620672:G:T	5.24234e-05	3.19272	-1.30826
234620843	chr1:234620843:C:T	6.62563e-06	0.793711	-0.977664
234621001	chr1:234621001:A:G	1.77028e-06	-2.36888e-10	-1.50376
234622011	chr1:234622011:T:C	5.40534e-06	-1.34264	0.955129
234622435	chr1:234622435:C:T	5.06916e-06	-1.63091	1.17919
234622922	chr1:234622922:T:C	2.06392e-06	0.148643	-1.49894
234623034	chr1:234623034:C:T	2.78463e-06	-1.05078	-9.11979e-10
234623080	chr1:234623080:G:A	1.76056e-06	-2.36888e-10	-1.50927
234623158	chr1:234623158:A:G	3.58857e-05	2.33786	-0.832419
234623263	chr1:234623263:A:G	2.57578e-06	-2.36888e-10	-1.12875
234624325	chr1:234624325:T:C	1.79569e-06	-2.36888e-10	-1.48951
234624556	chr1:234624556:A:T	1.77565e-06	-2.36888e-10	-1.50073
234624771	chr1:234624771:T:C	1.06914e-05	-2.36888e-10	0.294543
234624854	chr1:234624854:T:A	4.45988e-05	-0.149381	1.87219
234625700	chr1:234625700:A:G	1.22676e-05	-0.598035	1.0301
234625827	chr1:234625827:C:A	0.000112212	3.30889	-0.663394
234625849	chr1:234625849:T:C	1.77544e-06	-2.36888e-10	-1.50085
234626328	chr1:234626328:A:G	5.45915e-06	-1.65676	1.27915
234626772	chr1:234626772:C:T	1.30743e-06	-0.387086	-1.41975
234626785	chr1:234626785:C:T	5.46291e-06	1.06451	-1.44143
234627143	chr1:234627143:T:C	2.01553e-06	-2.36888e-10	-1.37402
234627399	chr1:234627399:C:T	8.6265e-05	3.07097	-0.688449
234627519	chr1:234627519:A:G	7.31924e-05	2.90221	-0.684018
234627823	chr1:234627823:G:A	3.50124e-05	-2.36888e-10	1.4808
234627825	chr1:234627825:G:T	2.22501e-06	-2.36888e-10	-1.27514
234627872	chr1:234627872:C:T	1.76899e-06	-2.36888e-10	-1.50449
234628357	chr1:234628357:C:T	6.23308e-07	-1.09752	-1.45009
234628451	chr1:234628451:T:G	1.45929e-06	-1.59044	-0.106512
234628493	chr1:234628493:G:C	2.02089e-06	-2.36888e-10	-1.37136
234628839	chr1:234628839:AC:A	1.76587e-05	-2.36888e-10	0.796327
234629220	chr1:234629220:G:A	1.3405e-06	-0.448592	-1.33326
234629275	chr1:234629275:T:C	2.74415e-06	-0.138022	-0.927406
234629510	chr1:234629510:G:A	8.28717e-07	-1.30533	-0.957447
234629670	chr1:234629670:A:T	6.08474e-07	-1.65602	-0.91568
234629931	chr1:234629931:T:C	2.09827e-06	-2.36888e-10	-1.33378
234630026	chr1:234630026:C:A	2.00523e-06	-2.36888e-10	-1.37914
234630243	chr1:234630243:G:A	5.85618e-05	1.14702	0.848163
234630270	chr1:234630270:A:G	2.43647e-05	-1.08006	2.1983
234630546	chr1:234630546:C:T	4.96522e-07	-1.65749	-1.11753
234630727	chr1:234630727:T:C	1.17566e-06	-1.65431	-0.258755
234630854	chr1:234630854:C:T	2.21461e-06	-2.36888e-10	-1.27982
234630986	chr1:234630986:C:A	2.79715e-05	0.0982271	1.15806
234631397	chr1:234631397:C:A	2.45356e-06	-2.36888e-10	-1.17736
234631495	chr1:234631495:G:C	4.82053e-07	-1.61318	-1.19142
234632166	chr1:234632166:G:T	7.76152e-06	-0.803022	0.7773
234632758	chr1:234632758:T:A	2.24861e-06	-2.36888e-10	-1.26459
234633143	chr1:234633143:T:C	2.00317e-06	-2.36888e-10	-1.38017
234633207	chr1:234633207:G:C	1.93769e-06	-2.36888e-10	-1.4134
234633258	chr1:234633258:T:C	1.94735e-06	-2.36888e-10	-1.40843
234633753	chr1:234633753:C:A	3.38085e-06	0.421128	-1.2779
234634047	chr1:234634047:C:T	5.04524e-06	-0.77141	0.314956
234634097	chr1:234634097:A:T	2.37233e-06	-2.36888e-10	-1.21103
234634167	chr1:234634167:A:G	2.3765e-06	-2.36888e-10	-1.20927
234634356	chr1:234634356:C:T	2.3765e-06	-2.36888e-10	-1.20927
234634404	chr1:234634404:C:A	3.6482e-05	0.23811	1.28381
234634716	chr1:234634716:C:T	6.71141e-07	-1.61235	-0.861326
234634756	chr1:234634756:T:A	9.17089e-06	-0.216687	0.357822
234635007	chr1:234635007:T:C	5.07034e-07	-1.58083	-1.17325
234635475	chr1:234635475:G:A	2.28793e-06	-2.36888e-10	-1.24725
234635538	chr1:234635538:C:A	2.35273e-06	-2.36888e-10	-1.21932
234635964	chr1:234635964:A:C	2.90184e-05	0.04456	1.24847
234636070	chr1:234636070:G:A	3.29275e-05	0.869581	0.549828
234636608	chr1:234636608:C:T	3.57583e-05	0.272458	1.22943
234636992	chr1:234636992:G:A	1.89585e-06	-0.971353	-0.463877
234637014	chr1:234637014:G:A	2.41208e-06	-2.36888e-10	-1.19441
234637373	chr1:234637373:CTAAAA:C	2.40768e-06	-2.36888e-10	-1.19624
234637595	chr1:234637595:T:C	2.40196e-06	-2.36888e-10	-1.19862
234637627	chr1:234637627:G:A	9.59365e-06	1.27895	-1.09275
234637655	chr1:234637655:G:A	1.78974e-06	-2.36888e-10	-1.49283
234637672	chr1:234637672:A:G	4.38398e-07	-1.59319	-1.30634
234637973	chr1:234637973:C:T	7.88394e-05	-2.36888e-10	2.29251
234638059	chr1:234638059:C:T	3.7802e-06	-2.36888e-10	-0.745121
234638190	chr1:234638190:C:T	1.95389e-06	-2.36888e-10	-1.40508
234638312	chr1:234638312:A:T	2.44192e-06	-2.36888e-10	-1.18211
234638354	chr1:234638354:C:T	2.40573e-06	-2.36888e-10	-1.19705
234638682	chr1:234638682:C:T	1.75767e-06	-2.36888e-10	-1.51091
234638828	chr1:234638828:G:A	1.81537e-06	-2.36888e-10	-1.47861
234639059	chr1:234639059:CT:C	1.75767e-06	-2.36888e-10	-1.51091
234639199	chr1:234639199:G:A	4.67581e-07	-1.65747	-1.17761
234639324	chr1:234639324:C:T	4.63964e-07	-1.65802	-1.18483
234639346	chr1:234639346:A:G	2.1328e-06	-1.31747	-9.11979e-10
234639481	chr1:234639481:T:G	2.36324e-06	0.292243	-1.50711
234639690	chr1:234639690:A:T	4.64658e-07	-1.65652	-1.18483
234639801	chr1:234639801:A:T	6.82669e-07	-1.50823	-0.948416
234639828	chr1:234639828:T:C	4.57916e-07	-1.42534	-1.43063
234639890	chr1:234639890:C:G	4.52116e-07	-1.65814	-1.21058
234639922	chr1:234639922:T:G	2.42032e-06	-2.36888e-10	-1.191
234640062	chr1:234640062:A:G	2.52825e-06	-2.36888e-10	-1.14737
234640141	chr1:234640141:T:G	8.43474e-06	-1.18346	1.24092
234640252	chr1:234640252:G:A	1.36176e-06	-1.00929	-0.756825
234640346	chr1:234640346:A:G	5.36839e-05	-1.16436	3.07257
234641347	chr1:234641347:G:A	5.97062e-07	-1.52995	-1.06069
234641661	chr1:234641661:T:C	1.8588e-06	-2.36888e-10	-1.45497
234641797	chr1:234641797:G:A	2.03057e-06	-2.36888e-10	-1.36658
234641800	chr1:234641800:G:A	0.000390291	-2.36888e-10	3.89199
234642066	chr1:234642066:G:A	4.84405e-07	-1.4033	-1.39643
234642217	chr1:234642217:A:G	4.47705e-07	-1.65369	-1.22483
234643202	chr1:234643202:C:T	1.04139e-05	-0.249723	0.517967
234643313	chr1:234643313:C:A	2.61352e-05	1.86553	-0.677151
234643658	chr1:234643658:C:T	1.53837e-06	-1.12708	-0.517092
234643842	chr1:234643842:T:G	2.02956e-06	-2.36888e-10	-1.36708
234643968	chr1:234643968:A:T	1.75419e-06	-0.366809	-1.14608
234643969	chr1:234643969:G:A	1.768e-06	-0.349832	-1.15522
234644105	chr1:234644105:A:AT	4.70616e-06	-2.36888e-10	-0.526027
234644200	chr1:234644200:A:G	1.5675e-06	-0.185977	-1.43944
234644435	chr1:234644435:G:C	2.33619e-06	-2.36888e-10	-1.22638
234644710	chr1:234644710:T:C	4.77875e-07	-1.64828	-1.16503
234645123	chr1:234645123:G:A	5.06755e-07	-1.64137	-1.11326
234645149	chr1:234645149:C:A	3.38941e-06	-2.36888e-10	-0.854243
234645158	chr1:234645158:G:A	4.79475e-07	-1.52114	-1.28882
234645829	chr1:234645829:T:C	1.17158e-05	-2.36888e-10	0.386035
234645841	chr1:234645841:A:G	1.2945e-05	0.0688647	0.416944
234645963	chr1:234645963:A:G	2.70274e-05	1.88879	-0.666839
234645970	chr1:234645970:G:A	8.1824e-07	-1.57378	-0.701716
234646163	chr1:234646163:T:C	1.50293e-06	-0.281025	-1.38646
234646302	chr1:234646302:T:A	1.25087e-05	-0.181799	0.633325
234646348	chr1:234646348:G:C	4.41501e-07	-1.65492	-1.23756
234646428	chr1:234646428:G:A	4.50813e-07	-1.53783	-1.33377
234646484	chr1:234646484:T:C	1.56124e-05	-0.141918	0.815084
234646703	chr1:234646703:A:G	1.47564e-06	-0.226549	-1.45926
234646865	chr1:234646865:T:C	1.63802e-06	-0.659322	-0.922089
234647014	chr1:234647014:A:G	1.55842e-06	-1.08248	-0.548749
234647212	chr1:234647212:C:T	1.85576e-06	-2.36888e-10	-1.4566
234647545	chr1:234647545:C:G	1.22229e-05	0.0225597	0.40585
234647557	chr1:234647557:A:G	2.20328e-05	-1.29961	2.31724
234648122	chr1:234648122:AG:A	3.43764e-06	-2.36888e-10	-0.840114
234649373	chr1:234649373:G:A	1.55013e-06	-1.63656	-9.11979e-10
234649525	chr1:234649525:A:G	5.93469e-07	-1.58713	-1.00954
234650167	chr1:234650167:G:A	1.98402e-06	-1.6169	0.22712
234650319	chr1:234650319:C:A	2.42238e-06	-1.6448	0.454649
234650680	chr1:234650680:G:A	2.69712e-06	-2.36888e-10	-1.08271
234650844	chr1:234650844:T:G	1.00331e-05	0.905572	-0.674584
234651085	chr1:234651085:TATTTTTGCCAATTAGGTGAACACTTTATA:T	2.24607e-05	2.30544	-1.26857
234651241	chr1:234651241:C:T	0.000262791	-2.36888e-10	3.49646
234651664	chr1:234651664:C:T	5.08064e-07	-1.53029	-1.22176
234652254	chr1:234652254:C:T	5.29727e-07	-1.65328	-1.05701
234652267	chr1:234652267:G:A	3.44352e-06	0.672733	-1.51114
234652357	chr1:234652357:C:T	2.54904e-06	-1.13918	-9.11979e-10
234652633	chr1:234652633:G:A	2.1989e-05	-2.36888e-10	1.01564
234652807	chr1:234652807:T:C	3.2428e-06	0.603396	-1.50186
234652837	chr1:234652837:G:A	5.31948e-07	-1.65436	-1.05175
234653368	chr1:234653368:G:A	4.74401e-05	3.09363	-1.30906
234653430	chr1:234653430:G:A	2.15921e-06	-2.36888e-10	-1.30516
234653845	chr1:234653845:T:C	4.03162e-06	0.216816	-0.897546
234654032	chr1:234654032:G:A	2.15966e-06	-2.36888e-10	-1.30495
234654055	chr1:234654055:C:T	5.99368e-05	3.264	-1.2456
234654208	chr1:234654208:A:T	6.04797e-07	-1.57038	-1.00738
234654267	chr1:234654267:C:T	1.78603e-06	-2.36888e-10	-1.4949
234654409	chr1:234654409:A:G	5.66239e-06	0.71723	-1.05828
234654550	chr1:234654550:A:G	1.6349e-06	-1.58332	-9.11979e-10
234654754	chr1:234654754:G:T	7.21978e-07	-1.54111	-0.859552
234655020	chr1:234655020:G:A	5.53396e-06	-0.363995	-9.11979e-10
234655690	chr1:234655690:G:A	1.75847e-05	-0.00331568	0.795448
234655975	chr1:234655975:T:C	3.89996e-06	0.788761	-1.50269
234656122	chr1:234656122:G:C	1.62367e-05	-0.0349167	0.747289
234656147	chr1:234656147:A:T	3.54172e-06	-2.36888e-10	-0.810285
234656219	chr1:234656219:G:A	1.57299e-05	-0.0670809	0.747742
234656329	chr1:234656329:G:T	1.75967e-06	-2.36888e-10	-1.50978
234656480	chr1:234656480:A:G	1.96364e-05	-0.194755	1.09724
234656574	chr1:234656574:G:A	1.58181e-06	-1.61633	-9.11979e-10
234656675	chr1:234656675:T:G	2.04685e-06	-0.961518	-0.397078
234656778	chr1:234656778:G:A	1.15595e-06	-0.473339	-1.45664
234657396	chr1:234657396:A:G	1.7647e-06	-2.36888e-10	-1.50692
234657633	chr1:234657633:G:A	3.50852e-06	-2.36888e-10	-0.819706
234658213	chr1:234658213:T:C	4.9125e-06	0.00281114	-0.485927
234658409	chr1:234658409:G:A	1.56198e-06	-1.62894	-9.11979e-10
234658679	chr1:234658679:C:T	2.02014e-06	-2.36888e-10	-1.37173
234660117	chr1:234660117:C:A	2.41479e-06	0.31786	-1.51115
234660586	chr1:234660586:T:C	1.54773e-06	-1.63811	-9.11979e-10
234660689	chr1:234660689:G:A	2.32691e-05	1.16545	-0.0932251
234661256	chr1:234661256:G:A	2.1402e-05	1.29445	-0.305872
234661360	chr1:234661360:G:A	2.48515e-06	-2.36888e-10	-1.16456
234661409	chr1:234661409:C:T	3.39838e-06	-2.36888e-10	-0.851599
234661410	chr1:234661410:C:T	3.39838e-06	-2.36888e-10	-0.851599
234661497	chr1:234661497:C:T	1.8041e-06	-2.36888e-10	-1.48484
234661735	chr1:234661735:G:T	6.33104e-07	-1.53862	-0.993398
234662348	chr1:234662348:C:T	1.94049e-05	1.2303	-0.339676
234662456	chr1:234662456:A:G	1.88386e-06	-2.36888e-10	-1.44158
234662686	chr1:234662686:A:C	2.9768e-06	-0.98405	-9.11979e-10
234662926	chr1:234662926:C:T	4.01271e-07	-1.53637	-1.45164
234663471	chr1:234663471:T:TC	5.43388e-06	0.169169	-0.551414
234663550	chr1:234663550:C:T	5.5173e-07	-1.58697	-1.08263
234663702	chr1:234663702:C:T	2.11147e-06	-2.36888e-10	-1.32752
234664041	chr1:234664041:A:G	5.35238e-07	-1.6212	-1.07874
234664377	chr1:234664377:G:A	4.82627e-07	-1.53832	-1.26509
234664415	chr1:234664415:G:A	2.23701e-06	-2.36888e-10	-1.26976
234664590	chr1:234664590:A:G	9.69493e-06	1.01871	-0.822003
234664906	chr1:234664906:G:A	4.34235e-07	-1.57297	-1.3361
234664991	chr1:234664991:C:A	4.78819e-07	-1.58176	-1.22957
234665430	chr1:234665430:C:CT	1.39035e-06	-0.412296	-1.33305
234665663	chr1:234665663:C:T	3.71756e-07	-1.56076	-1.50366
234665848	chr1:234665848:C:T	2.47549e-06	-0.846886	-0.321574
234665905	chr1:234665905:C:A	4.89647e-07	-1.59618	-1.19279
234666149	chr1:234666149:G:A	2.70676e-06	-2.36888e-10	-1.07915
234666401	chr1:234666401:C:T	1.64169e-06	-1.57917	-9.11979e-10
234666521	chr1:234666521:A:G	3.84976e-06	0.7023	-1.42919
234666542	chr1:234666542:G:A	5.65591e-06	-2.36888e-10	-0.342198
234666662	chr1:234666662:C:T	4.7286e-06	0.854991	-1.37626
234666725	chr1:234666725:C:T	8.76118e-07	-1.56354	-0.643618
234666879	chr1:234666879:T:G	1.89281e-06	-2.36888e-10	-1.43684
234666883	chr1:234666883:C:T	1.90421e-06	-2.36888e-10	-1.43083
234666895	chr1:234666895:C:T	3.33076e-06	0.368263	-1.23996
234667534	chr1:234667534:G:T	2.49364e-06	-2.36888e-10	-1.16116
234667873	chr1:234667873:T:C	3.62196e-06	0.650353	-1.43824
234668014	chr1:234668014:A:C	2.32475e-06	-2.36888e-10	-1.23129
234668180	chr1:234668180:G:A	1.90898e-06	-2.36888e-10	-1.42833
234668219	chr1:234668219:T:C	3.68313e-06	0.473318	-1.24445
234668478	chr1:234668478:GT:G	3.07809e-06	-0.95059	-9.11979e-10
234668508	chr1:234668508:A:C	3.89724e-06	0.368378	-1.08301
234668661	chr1:234668661:T:C	8.36247e-07	-1.55896	-0.69477
234668863	chr1:234668863:C:T	2.17627e-06	-1.29729	-9.11979e-10
234668933	chr1:234668933:G:A	2.69613e-06	-2.36888e-10	-1.08308
234669133	chr1:234669133:A:G	2.23298e-06	-2.36888e-10	-1.27156
234669205	chr1:234669205:T:C	2.31909e-06	-2.36888e-10	-1.23372
234670211	chr1:234670211:T:C	1.04764e-05	0.978432	-0.704205
234670260	chr1:234670260:C:T	5.50047e-07	-1.62461	-1.04804
234670336	chr1:234670336:G:C	1.886e-06	-2.36888e-10	-1.44044
234670470	chr1:234670470:C:T	2.97481e-06	0.349432	-1.33415
234670474	chr1:234670474:G:A	2.32524e-06	-2.36888e-10	-1.23107
234670634	chr1:234670634:C:T	1.75802e-06	-2.36888e-10	-1.51071
234671138	chr1:234671138:G:C	1.78379e-06	-2.36888e-10	-1.49616
234671367	chr1:234671367:C:T	1.52583e-06	-1.65236	-9.11979e-10
234671712	chr1:234671712:A:C	2.76137e-06	0.401247	-1.46042
234671993	chr1:234671993:A:G	1.25059e-06	-0.340137	-1.51115
234672103	chr1:234672103:C:T	1.77721e-06	-2.36888e-10	-1.49985
234672272	chr1:234672272:C:T	2.62345e-06	0.357076	-1.46749
234672526	chr1:234672526:G:A	3.70372e-06	0.691351	-1.45691
234672580	chr1:234672580:A:G	2.93463e-06	0.333115	-1.33143
234672658	chr1:234672658:G:A	5.16954e-06	-2.36888e-10	-0.432115
234673053	chr1:234673053:G:A	2.26951e-06	-2.36888e-10	-1.25534
234673150	chr1:234673150:T:A	4.95082e-07	-1.63153	-1.1464
234673366	chr1:234673366:CTG:C	2.60516e-06	-2.36888e-10	-1.11741
234673499	chr1:234673499:C:T	2.21339e-06	-2.36888e-10	-1.28038
234673847	chr1:234673847:A:G	1.68105e-06	-0.0867752	-1.4687
234673857	chr1:234673857:A:G	5.30561e-07	-1.51635	-1.19237
234674352	chr1:234674352:A:G	3.05673e-06	-2.36888e-10	-0.957554
234674579	chr1:234674579:T:G	1.82561e-06	-2.36888e-10	-1.47298
234674737	chr1:234674737:G:A	4.56674e-06	-2.36888e-10	-0.5561
234674814	chr1:234674814:G:A	9.29918e-06	-2.36888e-10	0.155026
234674858	chr1:234674858:A:G	1.83955e-06	-2.36888e-10	-1.46538
234674936	chr1:234674936:A:G	2.15819e-06	-2.36888e-10	-1.30563
234675291	chr1:234675291:CA:C	2.1653e-06	-2.36888e-10	-1.30234
234675296	chr1:234675296:T:C	2.7674e-06	-2.36888e-10	-1.05699
234675751	chr1:234675751:C:T	1.92255e-06	-2.36888e-10	-1.42125
234675776	chr1:234675776:C:T	2.9643e-06	-2.36888e-10	-0.988258
234675944	chr1:234675944:G:A	4.71324e-07	-1.58782	-1.23929
234675994	chr1:234675994:C:T	1.91274e-06	-2.36888e-10	-1.42636
234676041	chr1:234676041:G:A	3.17604e-06	-1.59978	0.680511
234676332	chr1:234676332:T:TGGTG	1.93462e-06	-2.36888e-10	-1.41499
234676571	chr1:234676571:G:T	4.49898e-06	-1.16844	0.597394
234676610	chr1:234676610:C:T	3.03194e-06	0.504298	-1.46999
234676684	chr1:234676684:T:C	3.02481e-06	0.502646	-1.4707
234676974	chr1:234676974:A:G	2.00166e-06	-2.36888e-10	-1.38092
234677021	chr1:234677021:C:T	2.11139e-06	0.125526	-1.45308
234677206	chr1:234677206:G:T	4.40645e-06	-1.12057	0.528746
234677327	chr1:234677327:A:T	1.58416e-06	-1.61485	-9.11979e-10
234677529	chr1:234677529:G:A	1.98238e-06	-2.36888e-10	-1.3906
234677610	chr1:234677610:T:A	8.27631e-07	-1.28472	-0.979365
234677639	chr1:234677639:G:T	2.15151e-06	-2.36888e-10	-1.30873
234677730	chr1:234677730:A:T	8.35996e-06	-1.54033	1.58889
234678060	chr1:234678060:G:A	2.05727e-06	-2.36888e-10	-1.35352
234678351	chr1:234678351:A:G	5.38791e-07	-1.32051	-1.37282
234678422	chr1:234678422:A:G	6.34604e-07	-1.4915	-1.03816
234678469	chr1:234678469:TA:T	2.15407e-06	-2.36888e-10	-1.30754
234678729	chr1:234678729:G:A	4.34523e-06	-2.36888e-10	-0.60582
234678824	chr1:234678824:A:G	6.17434e-07	-1.49261	-1.06447
234678848	chr1:234678848:T:C	5.51726e-07	-1.15948	-1.51012
234679249	chr1:234679249:A:G	3.39343e-06	0.0267741	-0.879832
234679264	chr1:234679264:C:T	2.44733e-06	-2.36888e-10	-1.1799
234679443	chr1:234679443:A:T	5.44072e-06	0.275727	-0.656716
234679505	chr1:234679505:G:A	5.57329e-07	-1.14839	-1.51111
234679520	chr1:234679520:G:A	1.5197e-06	-1.65639	-9.11979e-10
234679590	chr1:234679590:A:G	1.87633e-06	-2.36888e-10	-1.44558
234679761	chr1:234679761:A:G	3.75768e-07	-1.63879	-1.41489
234680535	chr1:234680535:AAAG:A	2.53889e-06	-2.36888e-10	-1.14317
234681008	chr1:234681008:G:A	1.82585e-06	-2.36888e-10	-1.47285
234681338	chr1:234681338:C:G	2.43346e-06	-2.36888e-10	-1.18559
234681537	chr1:234681537:C:G	7.97878e-06	1.1824	-1.18052
234681559	chr1:234681559:G:A	2.48902e-06	-2.36888e-10	-1.16301
234681583	chr1:234681583:C:T	3.9595e-07	-1.49061	-1.51076
234681665	chr1:234681665:AC:A	2.01502e-06	-2.36888e-10	-1.37427
234681871	chr1:234681871:T:C	3.09281e-06	-1.3971	0.451276
234682419	chr1:234682419:C:T	1.97162e-06	-2.36888e-10	-1.39605
234682471	chr1:234682471:G:A	2.8804e-05	1.18387	0.101744
234682676	chr1:234682676:T:A	7.81075e-06	0.765849	-0.785248
234683006	chr1:234683006:T:C	1.93692e-06	-2.36888e-10	-1.4138
234683704	chr1:234683704:G:A	5.58543e-07	-1.15315	-1.50417
234683981	chr1:234683981:C:G	5.2346e-06	-1.18841	0.768803
234684001	chr1:234684001:C:T	1.31403e-05	2.01181	-1.51102
234684139	chr1:234684139:C:T	2.91312e-06	0.504573	-1.51025
234684269	chr1:234684269:T:C	4.27304e-07	-1.46273	-1.46243
234684585	chr1:234684585:G:A	3.14217e-06	-0.236464	-0.693521
234684673	chr1:234684673:T:C	3.129e-06	-0.263514	-0.67067
234684751	chr1:234684751:C:G	4.28031e-06	0.2436	-0.864474
234684871	chr1:234684871:G:A	3.19374e-06	-2.36888e-10	-0.913707
234685081	chr1:234685081:G:T	3.01766e-06	-0.240982	-0.729435
234685147	chr1:234685147:AAAATT:A	6.16799e-06	0.23905	-0.494577
234685188	chr1:234685188:A:G	1.94411e-06	-2.36888e-10	-1.41009
234685520	chr1:234685520:C:A	3.13522e-06	-0.193213	-0.738988
234685751	chr1:234685751:A:G	2.39582e-06	-2.36888e-10	-1.20118
234685906	chr1:234685906:A:G	2.26034e-06	-2.36888e-10	-1.25938
234686036	chr1:234686036:A:T	3.34032e-06	-0.103288	-0.765544
234686249	chr1:234686249:A:G	2.95578e-06	-2.36888e-10	-0.991138
234686322	chr1:234686322:G:C	3.24181e-06	-0.16971	-0.729057
234686443	chr1:234686443:T:C	7.61423e-06	0.697415	-0.742296
234686456	chr1:234686456:ACT:A	2.55524e-06	-2.36888e-10	-1.13675
234686535	chr1:234686535:T:C	2.09153e-05	0.965583	-9.11979e-10
234686691	chr1:234686691:G:C	6.53318e-06	0.583248	-0.781253
234687167	chr1:234687167:C:A	2.87603e-06	-0.0750936	-0.943394
234687477	chr1:234687477:C:A	2.62092e-06	-0.414162	-0.697213
234688277	chr1:234688277:T:C	2.91124e-06	-2.36888e-10	-1.00632
234688630	chr1:234688630:A:G	2.21436e-06	-1.40588	0.125941
234689261	chr1:234689261:T:C	3.14235e-06	-0.929928	-9.11979e-10
234689481	chr1:234689481:A:G	2.69134e-06	-2.36888e-10	-1.08486
234689610	chr1:234689610:T:C	6.65519e-06	0.235593	-0.415096
234689746	chr1:234689746:G:C	2.45712e-06	-2.36888e-10	-1.17591
234689803	chr1:234689803:T:C	7.20657e-06	0.253957	-0.353863
234690094	chr1:234690094:C:T	7.1413e-06	0.613733	-0.722737
234690224	chr1:234690224:G:T	7.09193e-06	0.292433	-0.408375
234690229	chr1:234690229:A:G	4.55463e-07	-1.485	-1.37634
234690405	chr1:234690405:A:T	1.54437e-05	0.0237141	0.63859
234690451	chr1:234690451:T:C	4.76023e-07	-1.43852	-1.37867
234690517	chr1:234690517:G:C	7.59046e-06	0.569831	-0.617838
234690520	chr1:234690520:G:A	5.48894e-06	0.299138	-0.671302
234690869	chr1:234690869:C:T	1.01957e-06	-0.752082	-1.30344
234691228	chr1:234691228:T:A	6.17723e-06	0.56165	-0.815678
234691262	chr1:234691262:A:C	5.80006e-06	0.528035	-0.845067
234691628	chr1:234691628:T:G	4.36188e-06	-1.37287	0.770873
234692276	chr1:234692276:C:T	6.4167e-07	-1.55616	-0.962418
234692287	chr1:234692287:G:A	4.97387e-06	0.385881	-0.856581
234692553	chr1:234692553:T:C	3.23855e-06	-0.232883	-0.666891
234693322	chr1:234693322:T:C	5.18477e-07	-1.22131	-1.51045
234693342	chr1:234693342:T:A	1.07054e-06	-0.924037	-1.0827
234693362	chr1:234693362:T:C	6.73898e-06	0.300228	-0.467217
234693979	chr1:234693979:A:G	6.72066e-06	0.431102	-0.600815
234694000	chr1:234694000:T:G	5.58647e-06	0.419057	-0.77361
234694089	chr1:234694089:G:A	3.92116e-06	-0.708511	-9.11979e-10
234694230	chr1:234694230:G:A	6.21849e-07	-1.54178	-1.00817
234694843	chr1:234694843:G:A	6.1904e-06	0.613677	-0.865577
234695456	chr1:234695456:T:G	1.09714e-06	-0.88234	-1.09985
234695582	chr1:234695582:C:T	1.78738e-06	-2.36888e-10	-1.49415
234695735	chr1:234695735:T:C	1.85772e-06	-0.460744	-0.994806
234695846	chr1:234695846:C:A	1.90885e-06	-2.36888e-10	-1.4284
234695933	chr1:234695933:T:C	1.94462e-06	-2.36888e-10	-1.40983
234696124	chr1:234696124:C:G	1.90507e-06	-2.36888e-10	-1.43038
234696161	chr1:234696161:G:A	1.54357e-06	-1.6408	-9.11979e-10
234696436	chr1:234696436:C:T	2.71548e-06	-2.36888e-10	-1.07593
234696452	chr1:234696452:G:A	1.49098e-06	-0.426127	-1.24934
234696604	chr1:234696604:C:A	6.02917e-06	1.11668	-1.39497
234697114	chr1:234697114:G:A	4.99034e-07	-1.28493	-1.48505
234697641	chr1:234697641:T:A	1.78662e-06	-0.845518	-0.649055
234697677	chr1:234697677:G:A	4.46769e-07	-1.5539	-1.32671
234697682	chr1:234697682:C:T	6.75385e-06	-0.287324	0.122538
234697942	chr1:234697942:T:TG	5.12293e-07	-1.25142	-1.49233
234698004	chr1:234698004:G:A	1.55967e-06	-1.63043	-9.11979e-10
234698385	chr1:234698385:A:G	8.84209e-07	-0.785742	-1.41222
234698444	chr1:234698444:G:A	2.22681e-06	-2.36888e-10	-1.27433
234698534	chr1:234698534:C:T	1.71999e-06	-0.255593	-1.27699
234698663	chr1:234698663:C:T	1.98629e-06	-2.36888e-10	-1.38863
234698771	chr1:234698771:G:A	1.52827e-06	-1.65076	-9.11979e-10
234699138	chr1:234699138:T:C	2.36413e-06	-2.36888e-10	-1.21449
234699146	chr1:234699146:G:A	2.78302e-06	-2.36888e-10	-1.05136
234699426	chr1:234699426:C:T	1.89557e-06	-2.36888e-10	-1.43538
234699427	chr1:234699427:G:A	1.5566e-06	-1.6324	-9.11979e-10
234699471	chr1:234699471:G:T	8.35181e-07	-1.59219	-0.662818
234700439	chr1:234700439:C:G	1.7919e-06	-2.36888e-10	-1.49162
234700462	chr1:234700462:T:C	9.7553e-07	-0.831543	-1.26813
234701083	chr1:234701083:A:T	1.72082e-06	-1.5321	-9.11979e-10
234701254	chr1:234701254:T:G	1.01087e-06	-0.753944	-1.31014
234701474	chr1:234701474:T:C	2.291e-06	-2.36888e-10	-1.24591
234701612	chr1:234701612:T:C	9.2117e-07	-1.46145	-0.695562
234701690	chr1:234701690:G:A	1.3708e-06	-1.64479	-0.11471
234701745	chr1:234701745:T:A	1.11354e-06	-0.697335	-1.27002
234701897	chr1:234701897:T:C	1.8316e-06	-1.5356	0.0658839
234701936	chr1:234701936:C:T	5.06734e-07	-1.27098	-1.48369
234702337	chr1:234702337:C:T	3.99806e-07	-1.51634	-1.47533
234702375	chr1:234702375:C:T	2.25513e-06	-2.36888e-10	-1.26169
234702478	chr1:234702478:G:T	1.79762e-06	-2.36888e-10	-1.48843
234702516	chr1:234702516:G:A	3.42892e-06	-0.447003	-0.395651
234702735	chr1:234702735:C:G	2.99863e-06	-0.56796	-0.408782
234702798	chr1:234702798:A:T	2.11936e-06	-1.32378	-9.11979e-10
234702818	chr1:234702818:T:C	1.11595e-06	-0.722112	-1.24308
234703068	chr1:234703068:G:A	2.2401e-06	-2.36888e-10	-1.26838
234703105	chr1:234703105:T:C	2.82045e-06	-2.36888e-10	-1.038
234703287	chr1:234703287:C:T	1.56465e-06	-0.374132	-1.2531
234703296	chr1:234703296:C:A	5.33224e-07	-1.28366	-1.42006
234703406	chr1:234703406:G:A	2.09786e-06	-2.36888e-10	-1.33398
234703426	chr1:234703426:TA:T	2.25028e-06	-2.36888e-10	-1.26384
234703831	chr1:234703831:G:GATAGAGTGACAAGGGATCAGGA	1.94359e-06	-2.36888e-10	-1.41036
234704220	chr1:234704220:C:A	1.9588e-06	-2.36888e-10	-1.40257
234704432	chr1:234704432:AATC:A	6.35854e-06	-0.264253	0.0391521
234704451	chr1:234704451:T:C	1.65283e-06	-1.57241	-9.11979e-10
234704457	chr1:234704457:C:T	1.07214e-05	1.52125	-1.22391
234704718	chr1:234704718:C:T	7.63587e-06	-2.36888e-10	-0.0420428
234704832	chr1:234704832:G:T	3.8302e-06	-2.36888e-10	-0.731983
234705000	chr1:234705000:A:G	4.95799e-07	-1.36916	-1.40733
234705056	chr1:234705056:A:G	0.000208931	4.53891	-1.2718
234705076	chr1:234705076:T:C	2.25847e-06	-2.36888e-10	-1.26021
234705170	chr1:234705170:C:T	3.63669e-06	-0.783825	-9.11979e-10
234705186	chr1:234705186:T:C	1.21237e-05	1.89709	-1.47683
234705703	chr1:234705703:G:T	9.23191e-06	0.898876	-0.751109
234706920	chr1:234706920:T:C	2.29271e-06	-2.36888e-10	-1.24517
234707185	chr1:234707185:A:T	6.50303e-06	1.14495	-1.34758
234707429	chr1:234707429:AC:A	5.87196e-05	3.47105	-1.47317
234708078	chr1:234708078:T:C	2.33135e-06	-2.36888e-10	-1.22845
234708148	chr1:234708148:G:C	2.38839e-06	-2.36888e-10	-1.20428
234708526	chr1:234708526:A:G	1.95755e-06	-2.36888e-10	-1.4032
234709006	chr1:234709006:C:G	1.80225e-06	-2.36888e-10	-1.48587
234709473	chr1:234709473:A:G	6.89214e-06	-2.36888e-10	-0.144518
234709510	chr1:234709510:T:C	3.7582e-05	2.59581	-1.04419
234709778	chr1:234709778:A:G	1.84885e-06	-2.36888e-10	-1.46034
234709988	chr1:234709988:G:A	1.77808e-06	-2.36888e-10	-1.49936
234709990	chr1:234709990:G:C	1.95425e-06	-2.36888e-10	-1.40489
234710649	chr1:234710649:A:G	3.31663e-05	2.61545	-1.18882
234711382	chr1:234711382:G:C	1.87066e-06	-2.36888e-10	-1.44861
234712039	chr1:234712039:G:A	4.83158e-05	2.83516	-1.0323
234712576	chr1:234712576:C:A	7.92628e-05	-2.36888e-10	2.29787
234712862	chr1:234712862:G:A	0.0528015	10.1498	-1.35043
234712965	chr1:234712965:G:A	0.0667255	10.2349	-1.20148
234713016	chr1:234713016:G:A	3.51631e-05	2.57906	-1.09396
234713769	chr1:234713769:T:C	1.61109e-06	-1.59799	-9.11979e-10
234713841	chr1:234713841:G:A	1.7875e-06	-2.36888e-10	-1.49408
234713929	chr1:234713929:C:T	1.517e-06	-1.65817	-9.11979e-10
234714337	chr1:234714337:G:T	1.2352e-05	1.95002	-1.5111
234714460	chr1:234714460:A:T	4.39775e-05	2.786	-1.07722
234714556	chr1:234714556:T:C	1.49434e-05	2.08056	-1.45119
234714627	chr1:234714627:T:C	6.62521e-05	3.00254	-0.883971
234714675	chr1:234714675:A:C	0.0483018	10.0564	-1.34604
234714950	chr1:234714950:C:T	4.55229e-06	-0.559268	-9.11979e-10
234715273	chr1:234715273:C:T	1.77032e-05	2.30989	-1.51104
234715369	chr1:234715369:T:C	3.42746e-06	-2.36888e-10	-0.84308
234715418	chr1:234715418:A:C	0.0559049	10.215	-1.35844
234715437	chr1:234715437:C:A	3.4706e-06	0.678438	-1.50901
234715649	chr1:234715649:C:T	9.94568e-06	1.67477	-1.45253
234715882	chr1:234715882:T:C	1.57339e-06	-1.62167	-9.11979e-10
234716052	chr1:234716052:A:G	2.81839e-06	-2.36888e-10	-1.03873
234716348	chr1:234716348:G:T	8.17235e-06	0.0258568	-9.11979e-10
234716457	chr1:234716457:G:A	0.0424654	9.74859	-1.16704
234716538	chr1:234716538:C:G	2.45451e-06	-2.36888e-10	-1.17697
234716540	chr1:234716540:A:G	2.93859e-06	-2.36888e-10	-0.996968
234716584	chr1:234716584:C:T	1.06034e-05	1.71198	-1.42571
234716844	chr1:234716844:T:C	2.33679e-06	-2.36888e-10	-1.22612
234716872	chr1:234716872:G:A	2.76327e-05	2.74561	-1.50151
234717013	chr1:234717013:C:T	0.0967651	10.806	-1.40085
234717521	chr1:234717521:A:C	0.0364648	9.88004	-1.45084
234717659	chr1:234717659:A:G	0.0509743	10.2453	-1.48114
234718034	chr1:234718034:A:G	5.55159e-06	-2.36888e-10	-0.360814
234718174	chr1:234718174:T:C	2.1387e-05	2.39088	-1.403
234718521	chr1:234718521:G:T	2.4391e-05	2.6281	-1.50879
234719032	chr1:234719032:C:T	0.0795085	10.6618	-1.45309
234719097	chr1:234719097:A:G	1.25297e-05	1.94644	-1.49323
234719918	chr1:234719918:A:G	0.000127372	-2.36888e-10	2.77221
234720138	chr1:234720138:C:T	1.77135e-06	-2.36888e-10	-1.50316
234720307	chr1:234720307:G:A	0.000128227	-2.36888e-10	2.7789
234720310	chr1:234720310:A:G	4.12808e-06	-2.36888e-10	-0.657086
234720480	chr1:234720480:A:T	1.96234e-06	-2.36888e-10	-1.40076
234720643	chr1:234720643:G:A	3.46739e-05	2.97162	-1.50053
234720742	chr1:234720742:C:T	1.30224e-06	-0.356343	-1.45447
234721820	chr1:234721820:T:A	1.84377e-06	-2.36888e-10	-1.46309
234721929	chr1:234721929:T:C	0.131794	11.1699	-1.45579
234722010	chr1:234722010:G:A	6.65523e-06	-0.179496	-9.11979e-10
234722231	chr1:234722231:G:A	2.67447e-06	-2.36888e-10	-1.09115
234722314	chr1:234722314:A:G	4.34354e-06	-2.36888e-10	-0.60621
234722363	chr1:234722363:G:A	2.16729e-06	-2.36888e-10	-1.30142
234722563	chr1:234722563:G:A	2.45822e-06	-2.36888e-10	-1.17546
234722823	chr1:234722823:G:C	3.18545e-05	2.78205	-1.39577
234722850	chr1:234722850:A:T	0.312097	11.189	-0.612794
234722861	chr1:234722861:G:A	3.23599e-06	-2.36888e-10	-0.900564
234723148	chr1:234723148:T:G	4.85958e-07	-1.29258	-1.50395
234724822	chr1:234724822:G:A	2.02929e-06	-2.36888e-10	-1.36721
234725573	chr1:234725573:C:T	3.72871e-07	-1.64053	-1.4209
234725718	chr1:234725718:C:T	1.95803e-06	-1.40296	-9.11979e-10
234726121	chr1:234726121:A:G	2.61458e-05	2.42725	-1.23846
234727428	chr1:234727428:G:A	2.86785e-06	-2.36888e-10	-1.02134
234727794	chr1:234727794:T:C	1.88317e-06	-2.36888e-10	-1.44195
234727855	chr1:234727855:G:T	0.000120687	4.08709	-1.36879
234727899	chr1:234727899:G:A	8.59889e-06	-2.36888e-10	0.0767342
234728304	chr1:234728304:G:A	1.60019e-06	-1.60478	-9.11979e-10
234728467	chr1:234728467:C:T	0.000137195	4.27087	-1.42436
234728547	chr1:234728547:A:T	2.81155e-06	-2.36888e-10	-1.04116
234728627	chr1:234728627:C:T	7.82903e-05	3.63646	-1.35093
234729098	chr1:234729098:G:A	4.59537e-06	-2.36888e-10	-0.54985
234729541	chr1:234729541:G:A	6.43017e-07	-1.65779	-0.858697
234729851	chr1:234729851:TC:T	2.12537e-06	-2.36888e-10	-1.32095
234730212	chr1:234730212:C:A	5.45037e-06	-2.36888e-10	-0.379215
234730214	chr1:234730214:C:T	5.45037e-06	-2.36888e-10	-0.379215
234730777	chr1:234730777:C:T	5.03503e-06	-2.36888e-10	-0.45848
234731029	chr1:234731029:A:G	0.000589313	5.52632	-1.22227
234731465	chr1:234731465:A:C	4.41525e-06	-2.36888e-10	-0.589836
234731485	chr1:234731485:G:A	1.54137e-06	-1.64222	-9.11979e-10
234731904	chr1:234731904:A:G	0.000610371	5.51979	-1.18063
234733420	chr1:234733420:TCA:T	4.07595e-06	-2.36888e-10	-0.669795
234733887	chr1:234733887:T:A	1.89159e-06	-2.36888e-10	-1.43748
234733897	chr1:234733897:T:A	2.41527e-06	-2.36888e-10	-1.19309
234734091	chr1:234734091:T:C	1.78971e-06	-2.36888e-10	-1.49284
234734396	chr1:234734396:G:A	1.29402e-05	0.485439	-9.11979e-10
234735170	chr1:234735170:C:T	1.076e-05	0.992762	-0.691826
234736074	chr1:234736074:T:C	1.89674e-06	-2.36888e-10	-1.43476
234736265	chr1:234736265:G:A	4.62086e-07	-1.33883	-1.50807
234736393	chr1:234736393:G:GA	1.56172e-06	-1.62911	-9.11979e-10
234736697	chr1:234736697:G:A	4.2839e-05	2.31818	-0.635629
234736855	chr1:234736855:C:T	4.09649e-07	-1.53359	-1.43376
234737104	chr1:234737104:C:T	1.79614e-06	-2.36888e-10	-1.48926
234737299	chr1:234737299:G:T	1.14618e-05	1.06859	-0.704465
234737504	chr1:234737504:G:A	5.51152e-07	-1.65819	-1.01246
234738593	chr1:234738593:G:A	2.21202e-05	1.02159	-9.11979e-10
234739617	chr1:234739617:T:C	2.46202e-06	-2.36888e-10	-1.17392
234739798	chr1:234739798:G:A	5.47162e-05	3.20337	-1.2761
234739853	chr1:234739853:C:T	4.09486e-07	-1.52098	-1.44678
234739856	chr1:234739856:A:G	8.2884e-07	-0.764863	-1.49776
234739916	chr1:234739916:A:G	1.79703e-06	-2.36888e-10	-1.48876
234740052	chr1:234740052:G:A	1.7987e-06	-2.36888e-10	-1.48783
234740289	chr1:234740289:T:C	2.13689e-06	-2.36888e-10	-1.31555
234740376	chr1:234740376:G:C	6.84277e-05	3.43838	-1.2875
234740535	chr1:234740535:G:T	2.26259e-06	-2.36888e-10	-1.25839
234740687	chr1:234740687:A:G	0.000357482	4.91356	-1.10937
234740982	chr1:234740982:AAGAAAGAGAAAGAAAGAG:A	1.00361e-06	-1.65749	-0.413802
234742691	chr1:234742691:C:T	4.87186e-06	-2.36888e-10	-0.491423
234742800	chr1:234742800:A:G	4.67745e-06	-2.36888e-10	-0.532146
234742968	chr1:234742968:C:T	3.76208e-07	-1.61011	-1.4424
234743385	chr1:234743385:T:C	1.71554e-06	-1.53517	-9.11979e-10
234743556	chr1:234743556:C:T	7.59891e-07	-1.14808	-1.2014
234743922	chr1:234743922:G:A	1.01894e-05	0.246454	-9.11979e-10
234744143	chr1:234744143:A:G	1.75831e-06	-2.36888e-10	-1.51055
234744351	chr1:234744351:T:G	1.01116e-06	-1.554	-0.509801
234744811	chr1:234744811:C:T	2.53781e-06	-2.36888e-10	-1.1436
234745204	chr1:234745204:G:A	1.2562e-05	-2.36888e-10	0.455779
234745443	chr1:234745443:C:T	4.24669e-07	-1.65019	-1.28116
234745702	chr1:234745702:C:T	9.79551e-07	-1.61898	-0.476577
234745748	chr1:234745748:A:G	2.36923e-06	-1.21233	-9.11979e-10
234745756	chr1:234745756:G:C	1.8361e-06	-2.36888e-10	-1.46726
234745877	chr1:234745877:A:G	2.44181e-06	-2.36888e-10	-1.18216
234746077	chr1:234746077:C:T	2.51655e-06	-2.36888e-10	-1.15201
234746182	chr1:234746182:T:C	2.35036e-05	-2.36888e-10	1.08226
234746304	chr1:234746304:G:A	2.8955e-06	-2.36888e-10	-1.01174
234746308	chr1:234746308:T:A	4.78833e-07	-1.65798	-1.15332
234746395	chr1:234746395:T:C	1.82294e-06	-1.47445	-9.11979e-10
234746478	chr1:234746478:T:C	3.98309e-07	-1.65733	-1.3381
234747435	chr1:234747435:T:C	6.21306e-07	-1.65748	-0.893347
234748971	chr1:234748971:G:C	1.1268e-06	-1.64745	-0.308067
234748990	chr1:234748990:TAAGACTGTATACCAATTGATTCTGTTCATATGGC:T	4.09975e-07	-1.60747	-1.35909
234749473	chr1:234749473:G:A	2.47039e-06	-2.36888e-10	-1.17052
234749498	chr1:234749498:G:A	4.25033e-07	-1.63343	-1.29706
234751941	chr1:234751941:T:C	3.16453e-06	-2.36888e-10	-0.922895
234751994	chr1:234751994:T:C	3.55003e-06	-2.36888e-10	-0.807943
234752279	chr1:234752279:G:A	1.01903e-05	-2.36888e-10	0.246542
234753000	chr1:234753000:A:G	2.07199e-06	-2.36888e-10	-1.34639
234753156	chr1:234753156:C:T	4.03835e-07	-1.60116	-1.38049
234753342	chr1:234753342:A:G	4.57161e-07	-1.58801	-1.26961
234753525	chr1:234753525:A:G	1.67972e-06	-1.55627	-9.11979e-10
234753627	chr1:234753627:T:C	3.23124e-06	-2.36888e-10	-0.902032
234753876	chr1:234753876:G:A	1.78663e-06	-2.36888e-10	-1.49457
234754390	chr1:234754390:C:T	2.78594e-06	-2.36888e-10	-1.05031
234754404	chr1:234754404:G:A	4.78646e-07	-1.52965	-1.28205
234754767	chr1:234754767:G:C	5.53496e-06	-0.363815	-9.11979e-10
234754785	chr1:234754785:A:G	3.49814e-06	-2.36888e-10	-0.822669
234754970	chr1:234754970:T:C	4.5925e-07	-1.58229	-1.27077
234755090	chr1:234755090:C:T	1.7744e-06	-2.36888e-10	-1.50144
234755260	chr1:234755260:C:T	4.55299e-06	-2.36888e-10	-0.559115
234755653	chr1:234755653:A:G	1.95867e-06	-2.36888e-10	-1.40264
234755982	chr1:234755982:AAC:A	2.80677e-06	-2.36888e-10	-1.04287
234756150	chr1:234756150:C:T	1.93287e-06	-2.36888e-10	-1.41589
234756417	chr1:234756417:G:A	4.15581e-06	-2.36888e-10	-0.650392
234756663	chr1:234756663:G:A	3.1928e-06	-2.36888e-10	-0.914
234757050	chr1:234757050:C:T	4.52001e-07	-1.58273	-1.28624
234757217	chr1:234757217:A:G	1.84679e-06	-2.36888e-10	-1.46145
234757457	chr1:234757457:C:T	9.47775e-06	-1.02194	1.19599
234757463	chr1:234757463:C:T	2.76633e-06	-1.08851	0.0311386
234757673	chr1:234757673:G:A	4.29892e-07	-1.43936	-1.47976
234757705	chr1:234757705:G:A	3.93035e-07	-1.58455	-1.42421
234757792	chr1:234757792:AGTAAC:A	7.11069e-06	-2.36888e-10	-0.1133
234757903	chr1:234757903:C:G	2.48253e-06	-2.36888e-10	-1.16562
234758496	chr1:234758496:A:G	1.58168e-06	-1.61641	-9.11979e-10
234758700	chr1:234758700:G:A	1.85784e-06	-2.36888e-10	-1.45548
234759154	chr1:234759154:G:C	2.24358e-06	-2.36888e-10	-1.26683
234759347	chr1:234759347:C:G	3.36311e-07	-1.65678	-1.50784
234759383	chr1:234759383:T:C	4.49491e-07	-1.65322	-1.22132
234760104	chr1:234760104:A:G	1.52603e-06	-1.65223	-9.11979e-10
234760662	chr1:234760662:G:A	2.60629e-06	-0.0445635	-1.07241
234760808	chr1:234760808:T:C	2.53739e-06	-2.36888e-10	-1.14376
234761198	chr1:234761198:T:G	1.62935e-06	-1.58672	-9.11979e-10
234761285	chr1:234761285:A:G	2.57976e-06	-2.36888e-10	-1.1272
234761496	chr1:234761496:G:A	3.68225e-07	-1.61406	-1.4599
234761660	chr1:234761660:T:C	5.64209e-07	-1.55631	-1.09092
234761826	chr1:234761826:G:A	1.76733e-06	-2.36888e-10	-1.50543
234761919	chr1:234761919:TTGGTC:T	2.04335e-06	-1.61005	0.249743
234762324	chr1:234762324:C:A	3.51854e-07	-1.65592	-1.46352
234762503	chr1:234762503:C:T	1.75837e-06	-2.36888e-10	-1.51051
234762524	chr1:234762524:G:A	1.35281e-06	-1.41767	-0.355045
234763422	chr1:234763422:C:A	3.81669e-07	-1.64646	-1.39164
234763511	chr1:234763511:G:A	1.59778e-06	-1.60628	-9.11979e-10
234763741	chr1:234763741:G:A	8.95975e-07	-1.58451	-0.600236
234763963	chr1:234763963:G:A	3.61425e-07	-1.65214	-1.44046
234764346	chr1:234764346:C:T	8.22068e-07	-1.38275	-0.888085
234764721	chr1:234764721:C:A	3.60031e-07	-1.6422	-1.45427
234764925	chr1:234764925:G:A	2.41765e-06	-2.36888e-10	-1.1921
234765177	chr1:234765177:G:A	2.97438e-06	-0.984863	-9.11979e-10
234765183	chr1:234765183:C:T	2.77282e-06	-2.36888e-10	-1.05504
234765194	chr1:234765194:G:A	6.07506e-07	-1.63212	-0.941174
234765367	chr1:234765367:T:C	4.52776e-07	-1.59353	-1.27373
234765418	chr1:234765418:GT:G	6.57798e-07	-1.30161	-1.19215
234765482	chr1:234765482:C:T	1.97875e-06	-2.36888e-10	-1.39243
234765551	chr1:234765551:T:C	1.12823e-06	-1.40794	-0.546316
234765560	chr1:234765560:T:C	1.18947e-06	-1.4324	-0.468996
234765571	chr1:234765571:T:C	1.17237e-06	-1.42237	-0.493507
234765693	chr1:234765693:G:A	1.14816e-06	-1.43946	-0.497277
234765829	chr1:234765829:C:T	2.45445e-06	-2.36888e-10	-1.177
234765999	chr1:234765999:A:G	2.4007e-06	-1.355	0.155863
234766273	chr1:234766273:C:T	7.23471e-07	-1.62979	-0.768803
234766274	chr1:234766274:C:T	1.91344e-06	-2.36888e-10	-1.426
234766531	chr1:234766531:T:C	2.44033e-06	-1.26423	0.0814631
234766626	chr1:234766626:T:C	1.23569e-06	-1.36731	-0.495958
234766632	chr1:234766632:C:T	2.09327e-06	-2.36888e-10	-1.33617
234767189	chr1:234767189:G:A	3.37659e-06	-2.36888e-10	-0.858033
234767345	chr1:234767345:C:T	2.42427e-06	-2.36888e-10	-1.18937
234767459	chr1:234767459:C:A	5.26271e-07	-1.62696	-1.08988
234768024	chr1:234768024:G:A	1.45394e-06	-1.28266	-0.417961
234768164	chr1:234768164:G:A	7.35719e-07	-1.6268	-0.755011
234768580	chr1:234768580:A:G	2.49681e-06	-2.36888e-10	-1.15988
234768828	chr1:234768828:C:G	2.04224e-06	-2.36888e-10	-1.36085
234768840	chr1:234768840:T:C	5.59372e-07	-1.48975	-1.16609
234768967	chr1:234768967:G:A	2.31316e-06	-2.36888e-10	-1.23628
234770094	chr1:234770094:A:G	2.07831e-06	-2.36888e-10	-1.34334
234770211	chr1:234770211:G:A	1.13483e-05	-2.36888e-10	0.354169
234770292	chr1:234770292:C:G	2.06866e-06	-1.348	-9.11979e-10
234771065	chr1:234771065:T:A	6.04324e-07	-1.52589	-1.05265
234771082	chr1:234771082:C:T	4.54645e-07	-1.39454	-1.46859
234771263	chr1:234771263:G:A	1.80804e-06	-2.36888e-10	-1.48266
234771754	chr1:234771754:C:A	1.76124e-06	-2.36888e-10	-1.50888
234772000	chr1:234772000:C:A	4.10291e-06	-2.36888e-10	-0.663202
234772341	chr1:234772341:C:T	1.6729e-06	-1.63526	0.0749229
234772423	chr1:234772423:C:T	6.78685e-07	-1.07777	-1.38473
234772856	chr1:234772856:A:G	5.04268e-06	-0.456961	-9.11979e-10
234773083	chr1:234773083:CCAAA:C	1.41119e-06	-0.299141	-1.43133
234773277	chr1:234773277:A:G	1.7831e-06	-2.36888e-10	-1.49655
234773402	chr1:234773402:G:A	4.52508e-06	-2.36888e-10	-0.565263
234773962	chr1:234773962:G:A	3.02582e-06	-2.36888e-10	-0.967717
234774075	chr1:234774075:C:A	1.54796e-06	-1.63796	-9.11979e-10
234774263	chr1:234774263:C:T	1.79931e-06	-2.36888e-10	-1.48749
234774276	chr1:234774276:C:T	2.93638e-06	-2.36888e-10	-0.99772
234774534	chr1:234774534:A:G	2.08227e-06	-2.36888e-10	-1.34144
234774627	chr1:234774627:C:G	1.521e-06	-1.65553	-9.11979e-10
234774761	chr1:234774761:G:A	3.0694e-06	-2.36888e-10	-0.953418
234774800	chr1:234774800:T:G	1.76186e-06	-2.36888e-10	-1.50853
234774867	chr1:234774867:C:T	1.02229e-05	-2.36888e-10	0.24973
234774874	chr1:234774874:G:GA	2.91981e-06	-2.36888e-10	-1.00338
234775468	chr1:234775468:A:G	2.92014e-06	-2.36888e-10	-1.00327
234775510	chr1:234775510:G:A	2.91981e-06	-2.36888e-10	-1.00338
234775971	chr1:234775971:A:G	1.79339e-06	-2.36888e-10	-1.49079
234775975	chr1:234775975:T:C	1.79182e-06	-2.36888e-10	-1.49167
234776318	chr1:234776318:T:C	1.95614e-06	-2.36888e-10	-1.40392
234784258	chr1:234784258:C:T	1.56105e-06	-1.62954	-9.11979e-10
234787699	chr1:234787699:G:A	3.83313e-07	-1.58192	-1.45189
234790918	chr1:234790918:A:C	2.97305e-06	-2.36888e-10	-0.985312
234794418	chr1:234794418:G:A	2.66092e-06	-2.36888e-10	-1.09623
234795828	chr1:234795828:C:T	8.01738e-07	-0.784869	-1.511
234795864	chr1:234795864:C:T	1.5727e-06	-1.62211	-9.11979e-10
234795910	chr1:234795910:C:T	2.76055e-06	-2.36888e-10	-1.05947
234795962	chr1:234795962:C:T	4.29516e-07	-1.54613	-1.37386
234795969	chr1:234795969:C:A	8.92595e-07	-1.33435	-0.854175
234796163	chr1:234796163:G:C	2.18704e-06	-2.36888e-10	-1.29235
234796770	chr1:234796770:C:T	2.77602e-06	-2.36888e-10	-1.05388
234797575	chr1:234797575:CTAAT:C	3.48292e-06	-2.36888e-10	-0.82703
234798962	chr1:234798962:T:TA	1.88171e-06	-2.36888e-10	-1.44272
234799627	chr1:234799627:C:T	2.53254e-06	-2.36888e-10	-1.14567
234799899	chr1:234799899:T:C	3.66577e-06	-2.36888e-10	-0.775861
234799950	chr1:234799950:C:T	6.00969e-07	-1.56592	-1.01819
234800692	chr1:234800692:TG:T	1.76149e-06	-2.36888e-10	-1.50874
234801990	chr1:234801990:G:A	1.75739e-06	-2.36888e-10	-1.51107
234802638	chr1:234802638:T:C	2.46979e-06	-2.36888e-10	-1.17077
234804289	chr1:234804289:C:T	1.179e-05	-2.36888e-10	0.392349
234804448	chr1:234804448:T:C	1.76416e-06	-2.36888e-10	-1.50722
234805310	chr1:234805310:G:A	2.48107e-06	-2.36888e-10	-1.16621
234805598	chr1:234805598:A:C	2.65485e-06	-2.36888e-10	-1.09851
234809326	chr1:234809326:G:A	1.56842e-06	-1.62483	-9.11979e-10
234809599	chr1:234809599:G:A	4.21528e-07	-1.52266	-1.41611
234809774	chr1:234809774:C:T	4.13152e-07	-1.6565	-1.30234
234811244	chr1:234811244:T:C	5.01231e-06	-2.36888e-10	-0.463003
234811340	chr1:234811340:G:A	9.42027e-07	-0.664805	-1.46982
234812413	chr1:234812413:T:C	5.55869e-07	-1.15584	-1.50628
234813156	chr1:234813156:C:T	1.52527e-06	-1.65273	-9.11979e-10
234813201	chr1:234813201:C:T	2.48915e-06	-2.36888e-10	-1.16296
234814994	chr1:234814994:T:C	1.52505e-06	-1.65287	-9.11979e-10
234815280	chr1:234815280:G:A	2.46298e-06	-2.36888e-10	-1.17353
234815781	chr1:234815781:G:A	1.51924e-06	-1.65669	-9.11979e-10
234815786	chr1:234815786:T:C	1.51932e-06	-1.65664	-9.11979e-10
234816653	chr1:234816653:G:A	1.51859e-06	-1.65712	-9.11979e-10
234816841	chr1:234816841:G:A	2.38895e-06	-2.36888e-10	-1.20405
234816893	chr1:234816893:C:T	5.4653e-07	-1.65653	-1.02253
234816894	chr1:234816894:C:T	4.96148e-07	-1.65441	-1.12137
234817109	chr1:234817109:T:A	1.53067e-06	-1.64919	-9.11979e-10
234817807	chr1:234817807:CAT:C	1.81615e-06	-2.36888e-10	-1.47818
234818128	chr1:234818128:C:CA	2.12224e-06	-2.36888e-10	-1.32243
234818838	chr1:234818838:C:T	7.17861e-06	1.21136	-1.31515
234818915	chr1:234818915:G:C	3.81387e-07	-1.5367	-1.50214
234819142	chr1:234819142:G:A	1.80634e-06	-2.36888e-10	-1.4836
234820430	chr1:234820430:T:C	6.43494e-07	-1.09987	-1.41587
234820459	chr1:234820459:G:A	1.8814e-06	-2.36888e-10	-1.44288
234820508	chr1:234820508:C:G	1.8557e-06	-2.36888e-10	-1.45664
234820595	chr1:234820595:A:G	3.44391e-07	-1.6485	-1.49237
234821304	chr1:234821304:T:G	2.46139e-06	-2.36888e-10	-1.17417
234821395	chr1:234821395:G:A	1.87441e-06	-2.36888e-10	-1.4466
234821469	chr1:234821469:G:C	3.0508e-05	-2.36888e-10	1.34309
234821954	chr1:234821954:T:A	4.34644e-07	-1.57667	-1.33145
234823237	chr1:234823237:C:CA	1.80346e-06	-2.36888e-10	-1.48519
234823352	chr1:234823352:T:A	1.81079e-06	-2.36888e-10	-1.48114
234823356	chr1:234823356:C:T	1.80612e-06	-2.36888e-10	-1.48372
234823424	chr1:234823424:C:T	7.04576e-06	-0.122474	-9.11979e-10
234823497	chr1:234823497:T:A	3.65953e-07	-1.61932	-1.46083
234824663	chr1:234824663:C:T	1.76342e-06	-2.36888e-10	-1.50765
234824671	chr1:234824671:G:A	1.64575e-06	-1.5767	-9.11979e-10
234824742	chr1:234824742:C:T	5.65153e-07	-1.14228	-1.50328
234825293	chr1:234825293:C:T	1.76235e-06	-2.36888e-10	-1.50825
234825301	chr1:234825301:C:A	1.84346e-06	-2.36888e-10	-1.46326
234825468	chr1:234825468:G:C	1.8097e-06	-2.36888e-10	-1.48174
234826272	chr1:234826272:T:C	5.56222e-07	-1.15505	-1.50644
234826306	chr1:234826306:C:G	1.91374e-06	-1.42584	-9.11979e-10
234826334	chr1:234826334:T:C	9.26338e-07	-0.666357	-1.48506
234826370	chr1:234826370:C:T	4.81908e-06	-2.36888e-10	-0.502317
234826782	chr1:234826782:A:C	6.16029e-07	-1.06175	-1.49761
234826886	chr1:234826886:T:C	4.36396e-07	-1.40295	-1.50115
234827592	chr1:234827592:A:G	1.84887e-06	-2.36888e-10	-1.46032
234827660	chr1:234827660:G:A	2.38579e-05	-2.36888e-10	1.09722
234827679	chr1:234827679:G:A	1.84887e-06	-2.36888e-10	-1.46032
234827906	chr1:234827906:C:T	4.79701e-07	-1.30217	-1.50732
234828221	chr1:234828221:T:C	9.04986e-07	-0.663988	-1.51075
234828299	chr1:234828299:T:G	1.78555e-06	-2.36888e-10	-1.49517
234828321	chr1:234828321:G:A	5.14789e-06	-2.36888e-10	-0.436313
234828687	chr1:234828687:C:G	8.35594e-07	-0.756151	-1.49836
234828739	chr1:234828739:GC:G	6.52263e-06	-2.36888e-10	-0.199622
234828741	chr1:234828741:T:G	6.52263e-06	-2.36888e-10	-0.199622
234828866	chr1:234828866:AAAAT:A	6.90494e-06	-2.36888e-10	-0.142663
234828964	chr1:234828964:C:T	1.81528e-06	-2.36888e-10	-1.47866
234829265	chr1:234829265:G:A	4.58776e-07	-1.38688	-1.46722
234829549	chr1:234829549:T:A	6.22685e-06	-2.36888e-10	-0.246028
234830017	chr1:234830017:T:G	1.81284e-06	-2.36888e-10	-1.48
234830341	chr1:234830341:A:T	4.08033e-07	-1.58032	-1.39099
234830360	chr1:234830360:A:C	4.35272e-07	-1.42112	-1.48557
234830366	chr1:234830366:A:T	1.66423e-06	-1.56554	-9.11979e-10
234830530	chr1:234830530:A:C	4.04695e-07	-1.5162	-1.46332
234830751	chr1:234830751:A:G	1.90127e-05	2.01707	-1.14687
234830975	chr1:234830975:G:A	6.42783e-06	-2.36888e-10	-0.214262
234831199	chr1:234831199:A:G	4.42199e-06	-2.36888e-10	-0.588308
234831462	chr1:234831462:C:T	1.89682e-06	-2.36888e-10	-1.43472
234831492	chr1:234831492:G:A	1.91975e-06	-2.36888e-10	-1.4227
234831501	chr1:234831501:A:G	1.76038e-06	-2.36888e-10	-1.50937
234831672	chr1:234831672:A:C	4.9691e-07	-1.61568	-1.15856
234831894	chr1:234831894:A:C	1.96105e-06	-2.36888e-10	-1.40142
234832204	chr1:234832204:A:G	5.12641e-07	-1.29714	-1.44594
234832449	chr1:234832449:C:G	2.88876e-05	-2.36888e-10	1.28851
234832610	chr1:234832610:C:T	6.22685e-06	-2.36888e-10	-0.246028
234832854	chr1:234832854:A:G	3.9727e-06	-2.36888e-10	-0.695452
234832911	chr1:234832911:A:T	4.70406e-07	-1.38916	-1.4399
234834282	chr1:234834282:C:T	4.42927e-06	-2.36888e-10	-0.586664
234834316	chr1:234834316:G:T	4.42199e-06	-2.36888e-10	-0.588308
234834388	chr1:234834388:C:T	6.24798e-06	-2.36888e-10	-0.242641
234834436	chr1:234834436:C:T	4.43897e-06	-2.36888e-10	-0.584477
234834554	chr1:234834554:T:TC	5.97826e-07	-1.19572	-1.39363
234834694	chr1:234834694:C:T	2.15145e-06	-2.36888e-10	-1.30876
234834832	chr1:234834832:T:C	4.42199e-06	-2.36888e-10	-0.588308
234834883	chr1:234834883:T:C	4.28008e-06	-2.36888e-10	-0.620929
234836107	chr1:234836107:T:G	4.77575e-07	-1.30313	-1.5108
234836805	chr1:234836805:G:A	4.74449e-07	-1.30936	-1.51114
234836844	chr1:234836844:C:T	3.99257e-06	-0.690463	-9.11979e-10
234837185	chr1:234837185:G:A	5.47561e-06	-2.36888e-10	-0.374596
234837574	chr1:234837574:T:C	4.42199e-06	-2.36888e-10	-0.588308
234837576	chr1:234837576:A:G	4.25326e-07	-1.4198	-1.51
234837672	chr1:234837672:T:G	4.42199e-06	-2.36888e-10	-0.588308
234839016	chr1:234839016:C:T	4.44276e-06	-2.36888e-10	-0.583624
234839032	chr1:234839032:A:G	5.7973e-07	-1.11544	-1.50466
234839306	chr1:234839306:A:G	6.75116e-06	-2.36888e-10	-0.165185
234839814	chr1:234839814:T:C	5.2795e-07	-1.33163	-1.38203
234839820	chr1:234839820:T:C	2.24733e-06	-2.36888e-10	-1.26516
234839978	chr1:234839978:C:G	4.70188e-07	-1.31988	-1.50964
234840325	chr1:234840325:T:G	5.11482e-07	-1.27476	-1.47059
234840459	chr1:234840459:A:G	1.78116e-06	-2.36888e-10	-1.49763
234840633	chr1:234840633:G:A	5.34862e-07	-1.30525	-1.3954
234840848	chr1:234840848:G:A	4.41424e-07	-1.38347	-1.50918
234841007	chr1:234841007:C:T	2.80194e-06	-1.04459	-9.11979e-10
234841051	chr1:234841051:C:T	2.08508e-06	-2.36888e-10	-1.34009
234841115	chr1:234841115:C:T	4.70624e-07	-1.39773	-1.43086
234841347	chr1:234841347:G:A	1.51727e-06	-1.65799	-9.11979e-10
234841433	chr1:234841433:C:T	5.64513e-06	-2.36888e-10	-0.344105
234841483	chr1:234841483:A:G	7.50334e-07	-0.867503	-1.49463
234841522	chr1:234841522:T:C	1.6672e-06	-1.56375	-9.11979e-10
234841801	chr1:234841801:G:A	2.65176e-06	-2.36888e-10	-1.09968
234841815	chr1:234841815:T:C	2.02487e-06	-2.36888e-10	-1.36939
234842582	chr1:234842582:T:C	5.37415e-07	-1.18476	-1.51112
234842643	chr1:234842643:G:A	5.9117e-06	-2.36888e-10	-0.297965
234842707	chr1:234842707:C:T	1.80201e-06	-2.36888e-10	-1.48599
234843606	chr1:234843606:T:C	5.51129e-07	-1.17147	-1.49922
234843790	chr1:234843790:G:A	1.78702e-06	-2.36888e-10	-1.49435
234844040	chr1:234844040:G:A	1.53297e-06	-1.64769	-9.11979e-10
234844750	chr1:234844750:G:A	1.88353e-06	-2.36888e-10	-1.44175
234844788	chr1:234844788:A:G	1.08549e-05	-2.36888e-10	0.309717
234845191	chr1:234845191:G:T	1.87817e-06	-2.36888e-10	-1.4446
234845303	chr1:234845303:G:C	1.03361e-06	-0.686709	-1.35513
234845390	chr1:234845390:G:A	4.06897e-07	-1.62708	-1.34702
234845504	chr1:234845504:T:G	7.41897e-05	-2.36888e-10	2.23173
234845818	chr1:234845818:T:C	5.23496e-07	-1.21414	-1.50799
234845959	chr1:234845959:A:G	1.98022e-06	-2.36888e-10	-1.39169
234845995	chr1:234845995:C:A	5.69798e-07	-1.25357	-1.3838
234846073	chr1:234846073:C:T	1.82823e-06	-2.36888e-10	-1.47155
234846674	chr1:234846674:G:A	0.00130177	2.99214	2.10445
234847124	chr1:234847124:T:C	2.03109e-06	-2.36888e-10	-1.36632
234847208	chr1:234847208:C:T	6.31908e-06	-2.36888e-10	-0.231326
234847296	chr1:234847296:G:T	5.75591e-07	-1.27331	-1.35395
234847299	chr1:234847299:T:A	5.64513e-06	-2.36888e-10	-0.344105
234847368	chr1:234847368:CT:C	2.01114e-06	-2.36888e-10	-1.3762
234847370	chr1:234847370:G:A	2.01114e-06	-2.36888e-10	-1.3762
234847620	chr1:234847620:G:A	1.6457e-06	-1.57674	-9.11979e-10
234847683	chr1:234847683:T:G	1.91777e-06	-2.36888e-10	-1.42374
234848422	chr1:234848422:C:T	1.54782e-06	-1.63805	-9.11979e-10
234849174	chr1:234849174:G:A	1.82589e-06	-2.36888e-10	-1.47283
234849175	chr1:234849175:C:T	4.82902e-07	-1.6406	-1.16224
234849241	chr1:234849241:G:A	5.67394e-07	-1.1307	-1.5109
234849416	chr1:234849416:C:T	1.28477e-06	-0.326845	-1.49747
234849421	chr1:234849421:C:T	9.04442e-06	-2.36888e-10	0.127248
234850145	chr1:234850145:C:T	1.82773e-06	-2.36888e-10	-1.47182
234851938	chr1:234851938:G:A	4.68069e-07	-1.44569	-1.38835
234851959	chr1:234851959:G:T	5.1001e-07	-1.24938	-1.49884
234851982	chr1:234851982:A:G	4.19645e-06	-2.36888e-10	-0.640661
234852475	chr1:234852475:C:G	7.31556e-07	-1.33131	-1.05617
234852790	chr1:234852790:G:A	5.88004e-07	-1.25263	-1.35329
234853057	chr1:234853057:A:G	0.00111459	2.94903	1.99231
234853150	chr1:234853150:G:A	1.67703e-06	-1.55787	-9.11979e-10
234853221	chr1:234853221:A:G	5.67592e-07	-1.26503	-1.37623
234853371	chr1:234853371:G:A	1.8971e-06	-2.36888e-10	-1.43457
234853427	chr1:234853427:A:G	5.54124e-07	-1.28922	-1.37604
234853622	chr1:234853622:G:GTC	1.02383e-06	-0.553968	-1.49739
234853734	chr1:234853734:A:G	1.97964e-06	-2.36888e-10	-1.39198
234853974	chr1:234853974:C:T	4.94513e-07	-1.37817	-1.40091
234854303	chr1:234854303:T:C	1.70513e-06	-1.54126	-9.11979e-10
234854757	chr1:234854757:T:C	6.20429e-07	-1.17712	-1.37512
234854932	chr1:234854932:A:G	1.67675e-06	-1.55804	-9.11979e-10
234854942	chr1:234854942:A:G	1.69185e-06	-1.54908	-9.11979e-10
234854985	chr1:234854985:G:T	7.3612e-07	-1.12388	-1.25738
234855003	chr1:234855003:C:T	2.80327e-06	-2.36888e-10	-1.04411
234855096	chr1:234855096:G:A	1.79587e-06	-2.36888e-10	-1.48941
234855153	chr1:234855153:T:C	1.11312e-06	-0.557271	-1.41046
234855275	chr1:234855275:C:T	5.81261e-07	-1.42723	-1.19022
234855415	chr1:234855415:C:T	1.51697e-06	-1.65818	-9.11979e-10
234855445	chr1:234855445:G:GT	6.88271e-07	-1.1576	-1.29087
234856104	chr1:234856104:T:C	8.08735e-07	-1.08192	-1.20526
234857026	chr1:234857026:C:A	1.89366e-06	-2.36888e-10	-1.43639
234857194	chr1:234857194:G:A	1.76805e-06	-2.36888e-10	-1.50502
234857659	chr1:234857659:A:G	2.20366e-06	-1.28478	-9.11979e-10
234857721	chr1:234857721:T:C	3.55408e-07	-1.6472	-1.46219
234857757	chr1:234857757:G:A	2.15289e-06	-2.36888e-10	-1.30809
234858246	chr1:234858246:T:G	1.97088e-06	-2.36888e-10	-1.39642
234858409	chr1:234858409:C:T	1.96702e-06	-2.36888e-10	-1.39838
234858980	chr1:234858980:G:T	3.66883e-06	-2.36888e-10	-0.775027
234859012	chr1:234859012:C:A	1.79537e-06	-2.36888e-10	-1.48969
234859135	chr1:234859135:G:A	1.79793e-06	-2.36888e-10	-1.48826
234859316	chr1:234859316:G:A	2.06166e-06	-2.36888e-10	-1.35139
234859390	chr1:234859390:C:T	2.17112e-06	-2.36888e-10	-1.29965
234859605	chr1:234859605:G:A	5.08286e-07	-1.28571	-1.4659
234859618	chr1:234859618:T:C	3.65197e-07	-1.57107	-1.51114
234859791	chr1:234859791:T:C	1.9674e-06	-2.36888e-10	-1.39819
234860363	chr1:234860363:C:T	2.67006e-06	-2.36888e-10	-1.0928
234860912	chr1:234860912:G:A	1.52985e-06	-1.64973	-9.11979e-10
234861015	chr1:234861015:T:A	1.96865e-06	-2.36888e-10	-1.39755
234861286	chr1:234861286:C:T	5.10536e-06	-0.880147	0.435538
234862121	chr1:234862121:T:C	5.59003e-07	-1.57915	-1.07735
234862138	chr1:234862138:C:T	6.547e-06	-2.36888e-10	-0.195892
234862338	chr1:234862338:C:T	2.1689e-06	-2.36888e-10	-1.30068
234862657	chr1:234862657:T:C	3.74515e-07	-1.54847	-1.50855
234862661	chr1:234862661:T:C	3.74414e-07	-1.54874	-1.50855
234862760	chr1:234862760:T:G	1.83624e-06	-2.36888e-10	-1.46718
234862840	chr1:234862840:A:G	3.71241e-07	-1.55494	-1.51086
234862855	chr1:234862855:C:T	3.78899e-07	-1.53752	-1.50787
234862856	chr1:234862856:T:TC	2.44698e-06	-2.36888e-10	-1.18005
234863224	chr1:234863224:C:T	9.03824e-05	-2.36888e-10	2.42915
234863561	chr1:234863561:A:G	3.50122e-07	-1.61412	-1.51025
234863691	chr1:234863691:G:A	1.34945e-06	-0.715175	-1.06003
234863958	chr1:234863958:A:G	1.75874e-06	-2.36888e-10	-1.5103
234864050	chr1:234864050:ACTC:A	1.84049e-06	-2.36888e-10	-1.46487
234864211	chr1:234864211:C:A	1.75874e-06	-2.36888e-10	-1.5103
234865019	chr1:234865019:A:G	3.48028e-07	-1.65586	-1.47451
234865844	chr1:234865844:G:A	7.55102e-06	-0.0736193	0.0204022
234865980	chr1:234865980:A:C	8.36303e-07	-0.767171	-1.48649
234866117	chr1:234866117:G:A	1.51697e-06	-1.65819	-9.11979e-10
234866214	chr1:234866214:C:T	3.95845e-07	-1.62524	-1.37639
234866217	chr1:234866217:CAA:C	2.2185e-06	-2.36888e-10	-1.27807
234866423	chr1:234866423:G:C	1.79282e-06	-2.36888e-10	-1.49111
234866572	chr1:234866572:C:T	2.18176e-06	-2.36888e-10	-1.29477
234866649	chr1:234866649:T:C	1.77085e-06	-2.36888e-10	-1.50344
234866778	chr1:234866778:T:C	2.33356e-06	-1.2275	-9.11979e-10
234866965	chr1:234866965:T:C	1.76995e-06	-2.36888e-10	-1.50395
234867234	chr1:234867234:A:G	1.7623e-06	-2.36888e-10	-1.50828
234867503	chr1:234867503:G:T	2.90283e-06	-2.36888e-10	-1.00921
234867866	chr1:234867866:G:A	4.04805e-06	-0.726841	0.050176
234868174	chr1:234868174:T:G	1.76939e-06	-2.36888e-10	-1.50427
234868250	chr1:234868250:T:C	3.48243e-06	-0.724354	-0.102817
234868424	chr1:234868424:C:T	1.53368e-06	-1.64723	-9.11979e-10
234868577	chr1:234868577:G:A	5.36794e-07	-1.63483	-1.06221
234868721	chr1:234868721:A:G	3.50654e-06	-0.83365	0.0133801
234868919	chr1:234868919:G:A	6.31682e-07	-1.15047	-1.3838
234869102	chr1:234869102:A:C	1.77712e-06	-2.36888e-10	-1.49991
234869375	chr1:234869375:G:A	3.93332e-06	-0.846757	0.141341
234869417	chr1:234869417:G:A	6.81778e-07	-1.22301	-1.23494
234869421	chr1:234869421:T:C	1.00156e-05	1.51193	-1.28269
234869462	chr1:234869462:A:G	1.76818e-06	-2.36888e-10	-1.50495
234869544	chr1:234869544:A:G	3.95067e-06	-0.937296	0.236282
234869675	chr1:234869675:G:A	1.9285e-06	-1.04706	-0.371102
234869762	chr1:234869762:G:A	4.9533e-06	-1.07507	0.600225
234869789	chr1:234869789:A:G	1.7743e-06	-2.36888e-10	-1.50149
234869808	chr1:234869808:A:C	7.07992e-05	-2.36888e-10	2.18495
234869914	chr1:234869914:A:T	3.13817e-06	-0.931261	-9.11979e-10
234870461	chr1:234870461:G:A	1.96848e-06	-2.36888e-10	-1.39764
234871007	chr1:234871007:C:T	4.86431e-06	-2.36888e-10	-0.492975
234871267	chr1:234871267:C:T	2.27761e-06	-2.36888e-10	-1.25177
234871309	chr1:234871309:C:T	1.87473e-06	-2.36888e-10	-1.44643
234871369	chr1:234871369:A:T	6.39361e-06	0.771324	-0.990924
234871455	chr1:234871455:C:T	4.23834e-06	0.824612	-1.45534
234871677	chr1:234871677:AC:A	6.97966e-07	-0.95996	-1.47452
234871887	chr1:234871887:T:C	7.09398e-07	-1.64689	-0.771352
234872147	chr1:234872147:T:C	3.22803e-06	-0.903027	-9.11979e-10
234873175	chr1:234873175:T:C	4.92296e-06	-2.36888e-10	-0.480989
234873352	chr1:234873352:G:C	1.88722e-06	-2.36888e-10	-1.4398
234874056	chr1:234874056:C:T	4.84642e-07	-1.34995	-1.44929
234874191	chr1:234874191:G:A	7.17152e-06	-2.36888e-10	-0.104782
234874239	chr1:234874239:C:T	1.76104e-06	-2.36888e-10	-1.509
234874802	chr1:234874802:T:G	3.04988e-06	-0.959796	-9.11979e-10
234875212	chr1:234875212:AT:A	3.17381e-06	-0.919965	-9.11979e-10
234875783	chr1:234875783:T:G	2.79916e-05	0.993014	0.263992
234875978	chr1:234875978:G:A	1.31156e-06	-1.2193	-0.584378
234876242	chr1:234876242:G:A	2.33005e-06	-1.44477	0.215758
234876289	chr1:234876289:G:A	3.50395e-06	-0.821008	-9.11979e-10
234876687	chr1:234876687:C:T	2.08501e-06	-2.36888e-10	-1.34013
234877012	chr1:234877012:T:C	9.43392e-06	1.47563	-1.30621
234877201	chr1:234877201:C:T	3.73691e-07	-1.64099	-1.41823
234877234	chr1:234877234:C:T	4.49921e-06	-2.36888e-10	-0.570998
234877468	chr1:234877468:C:T	2.60986e-06	-2.36888e-10	-1.1156
234877876	chr1:234877876:C:T	2.23333e-06	-2.36888e-10	-1.2714
234877991	chr1:234877991:C:T	1.90763e-06	-2.36888e-10	-1.42904
234878000	chr1:234878000:C:T	1.08051e-06	-1.24956	-0.747901
234878148	chr1:234878148:A:G	3.49369e-06	-2.36888e-10	-0.82394
234878288	chr1:234878288:A:G	3.14302e-05	1.45464	-0.0817694
234878311	chr1:234878311:A:G	1.13025e-06	-0.491394	-1.46106
234878312	chr1:234878312:A:G	1.1291e-06	-0.49242	-1.46106
234878455	chr1:234878455:G:A	1.18471e-06	-0.480488	-1.42491
234878521	chr1:234878521:C:T	8.4626e-07	-1.44494	-0.796885
234878897	chr1:234878897:C:T	1.02829e-06	-1.1796	-0.867408
234879452	chr1:234879452:C:T	1.22166e-06	-0.428858	-1.44583
234879492	chr1:234879492:G:T	1.36628e-06	-1.03766	-0.725148
234879501	chr1:234879501:C:T	3.34926e-07	-1.65819	-1.51056
234879566	chr1:234879566:TCA:T	1.73651e-06	-1.52302	-9.11979e-10
234879641	chr1:234879641:C:A	7.16341e-06	-2.36888e-10	-0.105913
234879766	chr1:234879766:G:A	1.77755e-06	-2.36888e-10	-1.49966
234879861	chr1:234879861:A:G	1.76279e-06	-2.36888e-10	-1.508
234879989	chr1:234879989:A:G	3.8105e-05	1.4954	0.0700489
234880917	chr1:234880917:C:T	6.91064e-07	-1.23357	-1.21086
234881256	chr1:234881256:A:T	2.6791e-06	-2.36888e-10	-1.08942
234881447	chr1:234881447:G:A	1.761e-06	-2.36888e-10	-1.50902
234881986	chr1:234881986:C:T	3.86638e-06	0.420636	-1.14322
234882023	chr1:234882023:G:A	9.95345e-07	-1.28835	-0.791219
234882181	chr1:234882181:G:T	4.36697e-07	-1.64736	-1.25606
234882238	chr1:234882238:T:A	1.02028e-06	-1.0644	-0.990418
234882459	chr1:234882459:C:T	6.59669e-07	-1.65305	-0.837865
234882653	chr1:234882653:C:T	4.58524e-07	-1.36568	-1.48896
234883076	chr1:234883076:A:G	5.94217e-07	-1.08777	-1.50763
234883571	chr1:234883571:C:T	5.91773e-07	-1.42507	-1.17446
234883927	chr1:234883927:A:T	5.73739e-06	-0.728162	0.400267
234884144	chr1:234884144:C:G	4.93762e-05	2.74019	-0.915621
234884737	chr1:234884737:A:C	7.03526e-05	2.00195	0.176668
234884912	chr1:234884912:T:C	2.70127e-05	2.58391	-1.3625
234885242	chr1:234885242:A:G	7.72988e-06	-2.36888e-10	-0.0298065
234885271	chr1:234885271:C:T	1.99124e-06	-2.36888e-10	-1.38614
234885808	chr1:234885808:C:T	2.21943e-06	-1.27765	-9.11979e-10
234886435	chr1:234886435:C:T	5.82153e-06	-2.36888e-10	-0.313336
234886732	chr1:234886732:C:T	2.37754e-06	-2.36888e-10	-1.20883
234886744	chr1:234886744:C:G	2.51856e-05	2.52206	-1.37069
234886800	chr1:234886800:C:T	3.42026e-07	-1.65726	-1.49051
234886835	chr1:234886835:G:A	3.59898e-07	-1.65128	-1.44555
234887314	chr1:234887314:G:A	1.02365e-06	-1.15978	-0.891745
234887658	chr1:234887658:C:A	2.87375e-06	-2.36888e-10	-1.01928
234888142	chr1:234888142:T:C	1.44455e-06	-0.482201	-1.2249
234888254	chr1:234888254:A:G	6.43589e-06	0.0325945	-0.245603
234888342	chr1:234888342:A:C	2.55552e-06	-2.36888e-10	-1.13665
234888474	chr1:234888474:C:T	1.18513e-06	-0.721384	-1.18366
234888645	chr1:234888645:A:AT	8.40748e-07	-1.16767	-1.0807
234888774	chr1:234888774:G:A	3.50668e-06	-2.36888e-10	-0.820231
234888861	chr1:234888861:A:G	3.56267e-06	-0.804389	-9.11979e-10
234888992	chr1:234888992:T:C	1.91863e-06	-1.42329	-9.11979e-10
234889180	chr1:234889180:G:A	1.28646e-06	-0.63289	-1.19011
234889565	chr1:234889565:G:C	1.83837e-06	-2.36888e-10	-1.46602
234889828	chr1:234889828:G:A	7.11334e-07	-0.916534	-1.49898
234890228	chr1:234890228:TC:T	3.69132e-07	-1.59178	-1.47972
234890480	chr1:234890480:C:T	1.90993e-06	-1.42783	-9.11979e-10
234890784	chr1:234890784:T:C	2.05226e-06	-2.36888e-10	-1.35596
234890925	chr1:234890925:C:A	8.181e-07	-0.945068	-1.3306
234891138	chr1:234891138:A:C	1.99157e-06	-1.38598	-9.11979e-10
234891924	chr1:234891924:C:T	4.64261e-07	-1.38988	-1.45233
234892226	chr1:234892226:C:T	1.81148e-06	-2.36888e-10	-1.48075
234892810	chr1:234892810:G:A	1.37707e-06	-1.5425	-0.212435
234892837	chr1:234892837:G:A	8.73528e-07	-1.5311	-0.679013
234893025	chr1:234893025:GC:G	2.19123e-06	-1.29044	-9.11979e-10
234893492	chr1:234893492:G:A	7.38722e-07	-1.46769	-0.910048
234893575	chr1:234893575:T:C	1.96241e-06	-1.40073	-9.11979e-10
234893620	chr1:234893620:C:T	9.83711e-07	-1.29953	-0.791794
234893736	chr1:234893736:T:TA	4.43065e-07	-1.59326	-1.29567
234893763	chr1:234893763:T:C	1.96885e-06	-1.39745	-9.11979e-10
234893807	chr1:234893807:T:C	1.99299e-06	-1.38526	-9.11979e-10
234893954	chr1:234893954:C:T	1.96707e-06	-1.39836	-9.11979e-10
234893992	chr1:234893992:C:T	8.18989e-07	-1.31257	-0.962014
234894240	chr1:234894240:C:T	5.80692e-06	-2.36888e-10	-0.315849
234894349	chr1:234894349:A:G	1.99073e-06	-1.3864	-9.11979e-10
234894386	chr1:234894386:G:A	8.73038e-06	1.42049	-1.32858
234894387	chr1:234894387:G:A	9.98155e-07	-1.35146	-0.725282
234894578	chr1:234894578:C:T	4.9843e-07	-1.63662	-1.13457
234894795	chr1:234894795:C:T	1.01111e-06	-1.55892	-0.504932
234894860	chr1:234894860:C:G	5.2965e-07	-1.5994	-1.11104
234894864	chr1:234894864:TCTGCTA:T	5.30606e-07	-1.59759	-1.11104
234894891	chr1:234894891:C:G	1.02323e-06	-1.27764	-0.774301
234894948	chr1:234894948:A:G	9.13214e-07	-1.30635	-0.859331
234894951	chr1:234894951:T:C	9.81588e-07	-1.56255	-0.530934
234894976	chr1:234894976:A:G	1.85636e-06	-1.45628	-9.11979e-10
234895062	chr1:234895062:A:G	1.93939e-06	-1.41253	-9.11979e-10
234895102	chr1:234895102:A:G	9.60941e-07	-1.24968	-0.865058
234895237	chr1:234895237:T:C	9.59206e-07	-1.51958	-0.596967
234895321	chr1:234895321:C:T	1.71757e-06	-1.53399	-9.11979e-10
234895660	chr1:234895660:T:C	1.04586e-06	-1.25738	-0.772679
234895710	chr1:234895710:T:C	9.81864e-07	-1.25621	-0.836994
234895745	chr1:234895745:A:C	2.66194e-06	-2.36888e-10	-1.09584
234895918	chr1:234895918:C:T	7.77453e-07	-1.45154	-0.875093
234896031	chr1:234896031:T:C	9.60959e-07	-1.26293	-0.851791
234896089	chr1:234896089:A:G	4.36633e-06	-2.36888e-10	-0.600975
234896137	chr1:234896137:A:G	3.76645e-06	-2.36888e-10	-0.748766
234896308	chr1:234896308:GGT:G	2.83471e-06	-2.36888e-10	-1.03296
234896367	chr1:234896367:T:C	1.19223e-06	-1.16204	-0.737033
234896473	chr1:234896473:G:A	1.23465e-06	-1.18786	-0.676253
234896479	chr1:234896479:AT:A	1.17519e-06	-1.1776	-0.735861
234896487	chr1:234896487:T:C	4.59795e-06	-2.36888e-10	-0.549288
234896491	chr1:234896491:T:C	1.59206e-06	-1.6352	0.0253267
234896504	chr1:234896504:T:C	0.000374059	4.32218	-0.472664
234896778	chr1:234896778:CA:C	1.14182e-06	-1.17768	-0.764597
234897489	chr1:234897489:G:A	9.92387e-06	1.51507	-1.29503
234897684	chr1:234897684:A:G	1.43736e-06	-1.15357	-0.558519
234897850	chr1:234897850:G:A	3.30802e-06	-2.36888e-10	-0.87855
234898188	chr1:234898188:G:A	9.46918e-07	-1.28157	-0.84787
234898406	chr1:234898406:A:C	1.02995e-06	-1.17561	-0.869774
234898639	chr1:234898639:C:T	1.54884e-06	-1.63739	-9.11979e-10
234898822	chr1:234898822:G:A	2.34021e-06	-2.36888e-10	-1.22466
234898824	chr1:234898824:A:C	9.84577e-07	-1.2404	-0.850044
234899515	chr1:234899515:T:C	2.48299e-06	-2.36888e-10	-1.16544
234899584	chr1:234899584:A:G	2.31166e-06	-1.23693	-9.11979e-10
234899626	chr1:234899626:G:A	3.76149e-06	-2.36888e-10	-0.750084
234899651	chr1:234899651:C:G	2.28552e-06	-1.2483	-9.11979e-10
234899700	chr1:234899700:A:G	2.32937e-06	-1.2293	-9.11979e-10
234899962	chr1:234899962:G:A	1.01187e-05	1.60167	-1.36218
234900361	chr1:234900361:A:T	1.40069e-06	-1.00161	-0.736324
234900419	chr1:234900419:A:T	3.16307e-06	-0.923356	-9.11979e-10
234900538	chr1:234900538:G:C	1.91293e-06	-1.64569	0.219424
234900563	chr1:234900563:C:T	2.5288e-06	-1.64665	0.499494
234900754	chr1:234900754:G:A	3.41427e-06	-2.36888e-10	-0.846936
234901096	chr1:234901096:C:T	2.31825e-06	-2.36888e-10	-1.23409
234901137	chr1:234901137:C:T	4.71033e-06	-0.525141	-9.11979e-10
234901348	chr1:234901348:C:T	2.68477e-06	-1.64176	0.554454
234901387	chr1:234901387:G:A	2.24106e-06	-2.36888e-10	-1.26795
234902015	chr1:234902015:G:A	9.52648e-06	-0.435665	0.614842
234902352	chr1:234902352:C:T	2.25566e-06	-1.26146	-9.11979e-10
234902399	chr1:234902399:A:G	5.32493e-06	-0.257786	-0.144714
234904078	chr1:234904078:G:T	1.9062e-06	-2.36888e-10	-1.42979
234904100	chr1:234904100:C:T	2.44093e-06	-2.36888e-10	-1.18252
234904257	chr1:234904257:G:A	3.51996e-07	-1.65705	-1.46199
234904298	chr1:234904298:A:G	5.28723e-07	-1.20618	-1.50601
234904376	chr1:234904376:C:T	3.37894e-05	-2.36888e-10	1.44525
234905088	chr1:234905088:A:G	4.87214e-06	0.136319	-0.627686
234905219	chr1:234905219:C:A	1.83243e-06	-1.46926	-9.11979e-10
234905572	chr1:234905572:C:T	1.87514e-06	-1.44622	-9.11979e-10
234905936	chr1:234905936:T:C	1.81881e-06	-1.02916	-0.447556
234906196	chr1:234906196:T:G	1.13793e-05	1.74281	-1.38591
234906289	chr1:234906289:G:A	7.44682e-06	-0.0194285	-0.0476835
234906297	chr1:234906297:C:G	6.06321e-07	-1.13091	-1.44433
234906380	chr1:234906380:A:G	1.93413e-06	-1.41524	-9.11979e-10
234906894	chr1:234906894:C:T	3.88966e-07	-1.51003	-1.50913
234907864	chr1:234907864:T:C	4.02873e-07	-1.50731	-1.47672
234908260	chr1:234908260:C:T	4.27732e-07	-1.46675	-1.4574
234908793	chr1:234908793:G:A	1.80407e-06	-1.62051	0.135658
234908817	chr1:234908817:A:T	7.908e-06	1.50364	-1.51067
234909043	chr1:234909043:G:A	3.8201e-07	-1.56234	-1.47486
234909961	chr1:234909961:T:C	2.47419e-06	-2.36888e-10	-1.16899
234910506	chr1:234910506:G:A	1.51761e-06	-1.65776	-9.11979e-10
234911375	chr1:234911375:C:T	3.42682e-06	-0.843265	-9.11979e-10
234911582	chr1:234911582:T:C	2.60586e-05	-2.36888e-10	1.18545
234911612	chr1:234911612:G:A	1.04311e-05	1.77143	-1.50153
234912040	chr1:234912040:C:T	2.03176e-06	-2.36888e-10	-1.366
234912436	chr1:234912436:C:T	2.40138e-06	-2.36888e-10	-1.19886
234912690	chr1:234912690:A:G	8.65177e-07	-0.868698	-1.35102
234912870	chr1:234912870:A:T	7.5539e-07	-0.856947	-1.49847
234912918	chr1:234912918:C:A	3.8193e-07	-1.60412	-1.4333
234913039	chr1:234913039:C:A	1.97667e-06	-2.36888e-10	-1.39349
234913123	chr1:234913123:A:G	1.54231e-06	-1.64162	-9.11979e-10
234913180	chr1:234913180:A:G	4.06764e-07	-1.51348	-1.46094
234913409	chr1:234913409:T:C	2.06064e-06	-2.36888e-10	-1.35188
234913828	chr1:234913828:G:A	9.78877e-07	-1.63559	-0.460657
234913993	chr1:234913993:C:T	3.69044e-05	2.27806	-0.744633
234914053	chr1:234914053:G:A	3.12027e-05	2.08767	-0.722064
234914114	chr1:234914114:TC:T	2.6625e-06	-1.09563	-9.11979e-10
234914176	chr1:234914176:A:C	1.89205e-06	-0.179013	-1.25822
234914278	chr1:234914278:T:C	1.25705e-06	-1.58281	-0.263326
234914357	chr1:234914357:C:A	3.5895e-07	-1.60551	-1.49396
234914588	chr1:234914588:A:G	3.37397e-07	-1.65813	-1.50326
234914873	chr1:234914873:G:A	1.45675e-05	-2.36888e-10	0.603893
234915567	chr1:234915567:GT:G	2.17507e-06	-2.36888e-10	-1.29784
234915696	chr1:234915696:G:C	7.79237e-07	-1.45728	-0.867063
234915754	chr1:234915754:C:A	1.24916e-06	-1.65434	-0.198091
234915774	chr1:234915774:CA:C	1.61909e-06	-1.65534	0.0623044
234915780	chr1:234915780:A:T	1.52716e-06	-1.65303	0.00153625
234915957	chr1:234915957:G:A	3.3621e-07	-1.65787	-1.50705
234916071	chr1:234916071:C:T	1.3648e-06	-1.61626	-0.147633
234916118	chr1:234916118:AC:A	6.37816e-06	-0.222019	-9.11979e-10
234916486	chr1:234916486:G:A	3.48494e-07	-1.64482	-1.48422
234916734	chr1:234916734:G:A	1.76254e-06	-2.36888e-10	-1.50814
234916761	chr1:234916761:A:C	1.86657e-06	-1.4508	-9.11979e-10
234917224	chr1:234917224:C:T	2.73255e-05	1.37743	-0.144507
234917256	chr1:234917256:A:G	3.45957e-07	-1.64388	-1.49246
234917285	chr1:234917285:A:G	1.60064e-05	1.16216	-0.464076
234917354	chr1:234917354:G:A	5.96829e-06	0.452702	-0.74114
234917529	chr1:234917529:G:A	3.44208e-06	-2.36888e-10	-0.838824
234917947	chr1:234917947:T:C	4.04035e-06	-2.36888e-10	-0.678568
234917962	chr1:234917962:T:C	2.66073e-06	0.406661	-1.50296
234917990	chr1:234917990:C:T	6.32276e-06	-0.230743	-9.11979e-10
234918389	chr1:234918389:TTTGA:T	1.86715e-06	-2.36888e-10	-1.45049
234918541	chr1:234918541:A:G	3.85821e-07	-1.56397	-1.46331
234918553	chr1:234918553:G:A	8.15995e-06	1.45967	-1.43533
234918610	chr1:234918610:T:C	1.62263e-06	-1.59085	-9.11979e-10
234918655	chr1:234918655:G:A	2.37779e-06	-1.20873	-9.11979e-10
234919259	chr1:234919259:C:T	1.7609e-06	-2.36888e-10	-1.50908
234919783	chr1:234919783:C:T	2.20305e-06	-2.36888e-10	-1.28506
234919861	chr1:234919861:A:G	1.89717e-06	-2.36888e-10	-1.43454
234920057	chr1:234920057:G:A	2.22953e-06	-2.36888e-10	-1.27311
234920118	chr1:234920118:A:T	8.16566e-07	-1.18162	-1.09593
234920172	chr1:234920172:C:T	3.63202e-06	-1.11822	0.333107
234920182	chr1:234920182:A:G	2.24763e-06	-2.36888e-10	-1.26502
234920286	chr1:234920286:T:G	1.52583e-06	-1.65236	-9.11979e-10
234920484	chr1:234920484:C:A	3.02636e-06	-2.36888e-10	-0.967539
234920700	chr1:234920700:C:T	5.25411e-07	-1.65645	-1.06203
234920922	chr1:234920922:A:G	3.52659e-06	-0.977329	0.162761
234920967	chr1:234920967:C:T	8.27132e-07	-1.65817	-0.606516
234921443	chr1:234921443:CA:C	4.09365e-07	-1.62697	-1.34108
234921979	chr1:234921979:C:T	1.9958e-06	-2.36888e-10	-1.38386
234921981	chr1:234921981:G:T	3.60749e-07	-1.58342	-1.51105
234922160	chr1:234922160:G:A	3.67781e-07	-1.56436	-1.51081
234922520	chr1:234922520:T:C	6.41464e-07	-1.63728	-0.881623
234922526	chr1:234922526:G:T	2.07915e-06	-1.23683	-0.106104
234922670	chr1:234922670:T:C	1.55631e-06	-1.63258	-9.11979e-10
234922902	chr1:234922902:G:A	1.89392e-06	-2.36888e-10	-1.43625
234923006	chr1:234923006:A:G	7.19467e-06	-2.36888e-10	-0.101559
234923428	chr1:234923428:C:T	1.97522e-06	-1.50704	0.112819
234924037	chr1:234924037:C:T	1.0528e-06	-1.34877	-0.674668
234924196	chr1:234924196:G:T	2.14867e-06	-2.36888e-10	-1.31005
234924480	chr1:234924480:G:A	1.7576e-06	-2.36888e-10	-1.51095
234924692	chr1:234924692:A:G	1.23479e-06	-0.571435	-1.29257
234924708	chr1:234924708:C:G	2.01539e-06	-2.36888e-10	-1.37409
234924835	chr1:234924835:G:A	2.18715e-06	-2.36888e-10	-1.2923
234924943	chr1:234924943:C:T	1.38077e-06	-1.10451	-0.647751
234925047	chr1:234925047:G:A	2.22052e-06	-0.377634	-0.899523
234925095	chr1:234925095:A:G	5.12325e-07	-1.23371	-1.50999
234925415	chr1:234925415:A:G	1.85798e-06	-2.36888e-10	-1.45541
234925612	chr1:234925612:G:C	7.6242e-06	-2.36888e-10	-0.0435715
234925800	chr1:234925800:T:C	4.9954e-07	-1.38457	-1.38439
234926020	chr1:234926020:G:A	2.39527e-05	1.6602	-0.559017
234926434	chr1:234926434:G:A	7.2818e-07	-1.48131	-0.910795
234926529	chr1:234926529:G:C	5.5213e-07	-1.49616	-1.17271
234926686	chr1:234926686:G:A	6.50398e-07	-1.64886	-0.856213
234926742	chr1:234926742:G:A	2.42439e-06	-2.36888e-10	-1.18932
234926856	chr1:234926856:A:G	1.96101e-06	-2.36888e-10	-1.40144
234927126	chr1:234927126:C:T	4.30519e-07	-1.55396	-1.3637
234927659	chr1:234927659:C:CA	4.29782e-07	-1.49949	-1.41989
234927759	chr1:234927759:T:C	1.55112e-06	-1.63592	-9.11979e-10
234927822	chr1:234927822:G:A	8.73989e-07	-0.711909	-1.49768
234927823	chr1:234927823:C:A	8.67059e-07	-0.720855	-1.49669
234927858	chr1:234927858:C:T	8.47336e-07	-0.854646	-1.38591
234928546	chr1:234928546:G:C	1.75906e-06	-2.36888e-10	-1.51012
234928972	chr1:234928972:C:G	4.33795e-07	-1.64033	-1.26975
234928981	chr1:234928981:A:G	1.75921e-06	-2.36888e-10	-1.51003
234929119	chr1:234929119:G:A	2.5493e-05	1.42601	-0.262504
234929449	chr1:234929449:A:G	1.75837e-06	-2.36888e-10	-1.51051
234929681	chr1:234929681:C:T	1.80769e-06	-2.36888e-10	-1.48285
234929823	chr1:234929823:A:G	1.52376e-06	-1.65372	-9.11979e-10
234930106	chr1:234930106:G:A	5.98429e-05	2.0166	0.00021922
234930196	chr1:234930196:CA:C	3.61706e-07	-1.64231	-1.44952
234930387	chr1:234930387:C:T	5.04211e-05	1.9608	-0.115288
234930783	chr1:234930783:G:A	6.47972e-07	-1.40483	-1.10397
234930800	chr1:234930800:G:C	6.174e-07	-1.1321	-1.42504
234930964	chr1:234930964:C:T	9.23661e-07	-1.2869	-0.867406
234931004	chr1:234931004:C:A	1.82947e-06	-2.36888e-10	-1.47088
234931310	chr1:234931310:A:ATTGCAATTGTTGGTATAGGTGCCTGTCTTTCTAGGAGTCTGT	1.76359e-06	-2.36888e-10	-1.50755
234931401	chr1:234931401:A:G	1.07895e-06	-0.738156	-1.26075
234932483	chr1:234932483:G:A	1.61709e-05	-2.36888e-10	0.708315
234933557	chr1:234933557:T:C	5.23528e-06	-2.36888e-10	-0.419479
234933708	chr1:234933708:G:C	5.23528e-06	-2.36888e-10	-0.419479
234933756	chr1:234933756:C:T	1.53308e-06	-1.64762	-9.11979e-10
234933758	chr1:234933758:A:G	9.59994e-07	-0.704212	-1.41152
234934109	chr1:234934109:C:T	1.80673e-06	-2.36888e-10	-1.48338
234934303	chr1:234934303:G:A	5.25035e-06	-2.36888e-10	-0.416604
234934541	chr1:234934541:C:T	1.84348e-06	-2.36888e-10	-1.46325
234934861	chr1:234934861:T:C	1.75726e-06	-2.36888e-10	-1.51114
234935422	chr1:234935422:G:T	1.06274e-05	0.288539	-9.11979e-10
234935473	chr1:234935473:G:A	1.57541e-05	-1.6568	2.339
234935793	chr1:234935793:C:T	1.02725e-06	-0.745622	-1.30239
234936440	chr1:234936440:G:A	2.36721e-06	-2.36888e-10	-1.21319
234936489	chr1:234936489:T:C	1.89901e-06	-1.43356	-9.11979e-10
234936751	chr1:234936751:C:T	8.07135e-07	-1.63975	-0.649412
234936904	chr1:234936904:T:C	1.60399e-06	-1.6024	-9.11979e-10
234937079	chr1:234937079:G:A	2.5218e-06	-2.36888e-10	-1.14993
234937090	chr1:234937090:C:T	7.94295e-07	-1.63936	-0.665838
234937278	chr1:234937278:C:A	1.93017e-06	-2.36888e-10	-1.41729
234937363	chr1:234937363:C:T	3.47653e-06	-2.36888e-10	-0.828865
234937483	chr1:234937483:T:C	4.13369e-07	-1.59759	-1.36072
234937782	chr1:234937782:G:A	1.51787e-06	-1.65759	-9.11979e-10
234937920	chr1:234937920:G:A	1.63208e-06	-1.58504	-9.11979e-10
234938843	chr1:234938843:G:A	1.99248e-06	-2.36888e-10	-1.38552
234938901	chr1:234938901:TATCC:T	2.04581e-06	-2.36888e-10	-1.3591
234939090	chr1:234939090:G:A	2.05933e-06	-2.36888e-10	-1.35252
234939222	chr1:234939222:C:G	1.5198e-06	-1.65632	-9.11979e-10
234939345	chr1:234939345:C:T	4.21697e-06	-0.635782	-9.11979e-10
234939363	chr1:234939363:C:T	2.03165e-06	-2.36888e-10	-1.36605
234939947	chr1:234939947:C:A	1.76855e-06	-2.36888e-10	-1.50474
234939949	chr1:234939949:G:A	7.9853e-07	-1.65688	-0.643004
234940113	chr1:234940113:C:T	1.81422e-06	-2.36888e-10	-1.47924
234940182	chr1:234940182:T:C	7.7803e-07	-1.65685	-0.669041
234940347	chr1:234940347:C:T	3.53204e-07	-1.64861	-1.46699
234940398	chr1:234940398:G:A	9.76741e-07	-0.989063	-1.10937
234940417	chr1:234940417:C:T	3.97551e-07	-1.65816	-1.33917
234940552	chr1:234940552:C:G	1.76023e-06	-1.22379	-0.285668
234940608	chr1:234940608:A:G	5.48323e-07	-1.57631	-1.09948
234941119	chr1:234941119:A:G	6.84867e-07	-1.64201	-0.811418
234941142	chr1:234941142:T:C	5.2908e-07	-1.35195	-1.35956
234941318	chr1:234941318:T:C	3.58709e-07	-1.58912	-1.51102
234941343	chr1:234941343:T:C	3.27675e-06	0.604369	-1.49242
234941821	chr1:234941821:G:A	1.48483e-06	-0.396013	-1.28359
234941893	chr1:234941893:C:G	6.47134e-07	-1.42017	-1.08993
234942340	chr1:234942340:T:C	1.75768e-06	-2.36888e-10	-1.51091
234942382	chr1:234942382:G:A	4.25312e-07	-1.4188	-1.51103
234942744	chr1:234942744:C:T	2.02472e-06	-1.36947	-9.11979e-10
234942974	chr1:234942974:G:T	1.82166e-06	-0.0255489	-1.4496
234943167	chr1:234943167:C:A	1.99239e-06	0.0241586	-1.40972
234943191	chr1:234943191:C:A	8.21551e-07	-0.762429	-1.50903
234943210	chr1:234943210:C:T	3.70276e-07	-1.65725	-1.41116
234943353	chr1:234943353:G:A	1.75951e-06	-2.36888e-10	-1.50986
234943416	chr1:234943416:G:C	1.76554e-05	2.12616	-1.33002
234943440	chr1:234943440:C:T	1.74034e-06	-0.0688367	-1.45198
234943543	chr1:234943543:T:G	2.14113e-06	-2.36888e-10	-1.31356
234943811	chr1:234943811:T:C	1.76678e-06	-2.36888e-10	-1.50574
234943966	chr1:234943966:A:C	1.08687e-06	-1.01022	-0.981377
234943985	chr1:234943985:C:T	1.93165e-06	-2.36888e-10	-1.41652
234944263	chr1:234944263:G:A	1.15853e-06	-0.930283	-0.997466
234944317	chr1:234944317:A:G	1.58023e-06	-0.182539	-1.43479
234944713	chr1:234944713:T:G	1.76068e-06	-0.0788077	-1.43039
234944966	chr1:234944966:G:T	1.88054e-06	-2.36888e-10	-1.44334
234945175	chr1:234945175:C:T	1.8453e-06	-2.36888e-10	-1.46226
234945555	chr1:234945555:T:C	1.84367e-06	-2.36888e-10	-1.46314
234945843	chr1:234945843:T:G	8.97477e-07	-0.672557	-1.51051
234945942	chr1:234945942:G:A	1.5252e-06	-0.143161	-1.50962
234946308	chr1:234946308:G:A	2.20703e-05	2.31522	-1.29589
234946545	chr1:234946545:G:T	3.79912e-06	0.377634	-1.11776
234946945	chr1:234946945:C:CT	2.00886e-06	-1.37733	-9.11979e-10
234947111	chr1:234947111:A:G	1.75972e-06	-2.36888e-10	-1.50974
234947603	chr1:234947603:T:G	2.6217e-06	0.256463	-1.36754
234947684	chr1:234947684:G:A	2.04074e-06	-2.36888e-10	-1.36159
234947723	chr1:234947723:GGA:G	3.36624e-06	-2.36888e-10	-0.861102
234947903	chr1:234947903:CAT:C	1.52917e-06	-1.65017	-9.11979e-10
234948186	chr1:234948186:G:A	2.07466e-05	2.25574	-1.29826
234948199	chr1:234948199:T:A	2.03701e-05	2.236	-1.29683
234948319	chr1:234948319:G:A	2.22005e-05	2.32254	-1.29733
234948427	chr1:234948427:G:A	9.87781e-07	-1.14804	-0.939154
234948433	chr1:234948433:A:G	1.94884e-06	-2.36888e-10	-1.40766
234948581	chr1:234948581:G:A	1.45982e-06	-0.185672	-1.51091
234948652	chr1:234948652:C:T	2.70526e-06	0.336252	-1.41595
234949017	chr1:234949017:G:A	4.7831e-06	-2.36888e-10	-0.509811
234949263	chr1:234949263:G:A	1.37516e-06	-0.275573	-1.48075
234949278	chr1:234949278:A:C	1.66411e-06	-1.56561	-9.11979e-10
234949610	chr1:234949610:C:T	1.9278e-06	-1.41852	-9.11979e-10
234949697	chr1:234949697:G:A	4.1148e-07	-1.47184	-1.49105
234949958	chr1:234949958:G:A	1.20469e-06	-1.2566	-0.63208
234950909	chr1:234950909:T:G	3.29732e-05	2.64842	-1.22762
234951493	chr1:234951493:G:A	2.69029e-06	0.237802	-1.32305
234951541	chr1:234951541:AAAGAG:A	2.56893e-05	2.39404	-1.22286
234951856	chr1:234951856:T:C	2.42993e-06	0.193202	-1.38024
234952533	chr1:234952533:T:C	1.88301e-06	-1.44203	-9.11979e-10
234952620	chr1:234952620:A:C	5.78962e-05	1.98375	-9.11979e-10
234952959	chr1:234952959:T:G	1.90808e-06	-1.4288	-9.11979e-10
234953048	chr1:234953048:C:T	1.58061e-06	-1.61709	-9.11979e-10
234953086	chr1:234953086:C:T	2.09001e-06	-1.33773	-9.11979e-10
234953214	chr1:234953214:A:G	1.58223e-06	-1.61606	-9.11979e-10
234953316	chr1:234953316:C:T	1.15157e-05	1.63918	-1.27037
234953920	chr1:234953920:C:T	2.88885e-06	0.387381	-1.40142
234954256	chr1:234954256:A:C	1.75725e-06	-2.36888e-10	-1.51115
234954661	chr1:234954661:C:T	5.90191e-07	-1.25888	-1.34333
234954781	chr1:234954781:T:C	1.55083e-06	-1.63611	-9.11979e-10
234955084	chr1:234955084:C:T	1.90612e-06	0.0581465	-1.48797
234955095	chr1:234955095:T:A	1.92663e-06	-2.36888e-10	-1.41913
234955096	chr1:234955096:A:T	3.18274e-06	-2.36888e-10	-0.917158
234955226	chr1:234955226:T:C	2.40896e-06	0.314388	-1.51009
234955362	chr1:234955362:T:C	1.86923e-05	2.00832	-1.15511
234955778	chr1:234955778:G:T	1.35458e-06	-0.912869	-0.858541
234955784	chr1:234955784:A:G	1.52826e-06	-1.65077	-9.11979e-10
234956049	chr1:234956049:C:G	3.39277e-07	-1.6573	-1.49853
234956656	chr1:234956656:T:C	6.44671e-06	-2.36888e-10	-0.211329
234956704	chr1:234956704:A:G	1.95249e-06	-2.36888e-10	-1.40579
234956977	chr1:234956977:G:A	1.76634e-06	-2.36888e-10	-1.50599
234957183	chr1:234957183:C:T	1.95366e-06	-2.36888e-10	-1.4052
234957681	chr1:234957681:C:T	3.24277e-06	-2.36888e-10	-0.898471
234957897	chr1:234957897:T:C	2.95518e-06	-2.36888e-10	-0.99134
234957900	chr1:234957900:A:G	5.7132e-06	-2.36888e-10	-0.332121
234957926	chr1:234957926:C:T	1.9165e-06	-2.36888e-10	-1.4244
234958020	chr1:234958020:A:G	1.78821e-06	-2.36888e-10	-1.49368
234958062	chr1:234958062:T:A	1.78345e-06	-2.36888e-10	-1.49635
234958098	chr1:234958098:A:C	5.4307e-07	-1.17427	-1.51115
234958495	chr1:234958495:G:A	6.4802e-07	-1.05799	-1.45074
234959261	chr1:234959261:T:C	4.6596e-06	-2.36888e-10	-0.53597
234959436	chr1:234959436:G:A	4.47189e-07	-1.4162	-1.46347
234959582	chr1:234959582:T:C	3.66187e-07	-1.63735	-1.44216
234959697	chr1:234959697:A:G	4.01117e-07	-1.58031	-1.40809
234960025	chr1:234960025:C:T	4.77545e-07	-1.43735	-1.37665
234960035	chr1:234960035:C:G	1.84695e-06	-2.36888e-10	-1.46136
234960192	chr1:234960192:C:T	5.21869e-07	-1.3938	-1.33144
234960401	chr1:234960401:T:C	1.53022e-06	-1.64949	-9.11979e-10
234960406	chr1:234960406:A:G	4.9373e-06	-2.36888e-10	-0.47808
234960865	chr1:234960865:C:T	1.3122e-06	-0.303853	-1.49934
234961034	chr1:234961034:G:A	1.94351e-06	-2.36888e-10	-1.4104
234961038	chr1:234961038:A:G	3.19518e-06	-2.36888e-10	-0.913257
234961361	chr1:234961361:A:T	1.96961e-06	-2.36888e-10	-1.39706
234961493	chr1:234961493:C:T	1.53353e-06	-1.64733	-9.11979e-10
234961907	chr1:234961907:T:C	1.76764e-06	-1.50525	-9.11979e-10
234961994	chr1:234961994:G:C	4.02789e-06	-1.60616	0.924507
234962247	chr1:234962247:G:GA	2.40801e-06	-1.51959	0.323491
234962362	chr1:234962362:A:G	6.68942e-06	-1.58259	1.40821
234963094	chr1:234963094:T:C	1.97099e-06	-2.36888e-10	-1.39637
234963681	chr1:234963681:AG:A	5.05029e-07	-1.62268	-1.13536
234963800	chr1:234963800:T:C	5.09739e-07	-1.62952	-1.11924
234963832	chr1:234963832:C:T	1.77381e-06	-2.36888e-10	-1.50177
234963938	chr1:234963938:T:C	4.50579e-07	-1.54164	-1.33048
234964668	chr1:234964668:A:G	1.46114e-05	1.27275	-0.665845
234964670	chr1:234964670:ACACACACG:A	2.60868e-06	-2.36888e-10	-1.11606
234964672	chr1:234964672:ACACACG:A	3.50955e-06	-2.36888e-10	-0.819411
234964676	chr1:234964676:ACG:A	4.28608e-07	-1.42614	-1.49597
234964899	chr1:234964899:A:G	4.64232e-06	-1.60658	1.0669
234965233	chr1:234965233:T:C	4.13589e-07	-1.56269	-1.39509
234965601	chr1:234965601:A:T	1.76582e-06	-2.36888e-10	-1.50628
234965821	chr1:234965821:AGTTATTCTTGAAG:A	1.59275e-06	-1.60944	-9.11979e-10
234965873	chr1:234965873:C:T	1.78309e-06	-2.36888e-10	-1.49655
234966044	chr1:234966044:C:T	2.41326e-06	-1.19392	-9.11979e-10
234966219	chr1:234966219:T:A	1.76582e-06	-2.36888e-10	-1.50628
234966277	chr1:234966277:G:C	1.76299e-06	-2.36888e-10	-1.50789
234966337	chr1:234966337:G:A	1.03241e-06	-1.62232	-0.42068
234966345	chr1:234966345:C:T	1.8851e-06	-2.36888e-10	-1.44092
234966473	chr1:234966473:G:A	1.53283e-06	-1.64779	-9.11979e-10
234966743	chr1:234966743:C:T	0.000256829	-2.36888e-10	3.47351
234967242	chr1:234967242:T:G	2.44478e-06	-2.36888e-10	-1.18095
234967249	chr1:234967249:C:T	1.76685e-06	-2.36888e-10	-1.5057
234967483	chr1:234967483:C:T	4.0991e-06	-1.60385	0.939715
234967581	chr1:234967581:A:G	1.75726e-06	-2.36888e-10	-1.51114
234967714	chr1:234967714:G:A	1.62372e-06	-1.59018	-9.11979e-10
234967844	chr1:234967844:G:A	4.04066e-07	-1.5741	-1.40697
234967902	chr1:234967902:A:G	3.0819e-06	-2.36888e-10	-0.949354
234968026	chr1:234968026:G:C	7.67905e-07	-1.41362	-0.925373
234968071	chr1:234968071:G:A	3.29418e-06	-2.36888e-10	-0.882741
234968178	chr1:234968178:T:TA	6.42251e-06	-0.0156617	-0.199428
234968234	chr1:234968234:T:C	4.30397e-07	-1.61262	-1.30533
234968274	chr1:234968274:G:A	2.87058e-06	-2.36888e-10	-1.02038
234968320	chr1:234968320:C:T	4.26437e-06	0.270843	-0.895448
234968336	chr1:234968336:C:T	1.39002e-06	-1.63943	-0.106156
234968481	chr1:234968481:A:G	4.71775e-07	-1.5679	-1.25825
234968622	chr1:234968622:C:A	1.76245e-06	-2.36888e-10	-1.50819
234968665	chr1:234968665:A:C	4.18081e-07	-1.50491	-1.44207
234968725	chr1:234968725:C:T	4.35194e-07	-1.43976	-1.4671
234969079	chr1:234969079:G:A	3.13927e-06	-2.36888e-10	-0.93091
234969214	chr1:234969214:T:G	3.76796e-07	-1.55172	-1.49923
234969526	chr1:234969526:T:G	2.39341e-06	-2.36888e-10	-1.20218
234969835	chr1:234969835:G:A	9.43221e-07	-1.17353	-0.959819
234969922	chr1:234969922:C:G	2.10798e-06	-2.36888e-10	-1.32917
234970290	chr1:234970290:A:G	2.37295e-06	-2.36888e-10	-1.21076
234970346	chr1:234970346:T:A	4.61644e-06	-1.56161	1.01633
234970687	chr1:234970687:G:GA	2.1994e-06	-1.52259	0.235875
234970747	chr1:234970747:C:T	4.61057e-06	-1.56692	1.02037
234970809	chr1:234970809:A:T	1.78874e-06	-2.36888e-10	-1.49339
234970858	chr1:234970858:G:A	2.00215e-06	-2.36888e-10	-1.38068
234971083	chr1:234971083:T:C	1.53204e-05	-2.36888e-10	0.654284
234971202	chr1:234971202:G:A	5.78327e-06	-2.36888e-10	-0.31993
234971382	chr1:234971382:C:T	1.91477e-06	-2.36888e-10	-1.4253
234971595	chr1:234971595:A:G	2.05961e-06	-2.36888e-10	-1.35238
234971682	chr1:234971682:T:A	1.07309e-06	-1.41538	-0.588976
234972117	chr1:234972117:C:T	9.45709e-06	-1.44468	1.61655
234972136	chr1:234972136:G:A	2.07922e-06	-2.36888e-10	-1.3429
234972554	chr1:234972554:C:T	1.80043e-06	-2.36888e-10	-1.48687
234972555	chr1:234972555:G:A	8.9142e-07	-1.53867	-0.651166
234972561	chr1:234972561:G:A	1.4962e-06	-1.34127	-0.330702
234972802	chr1:234972802:G:A	2.00884e-06	-2.36888e-10	-1.37734
234972951	chr1:234972951:A:G	3.39319e-06	-2.36888e-10	-0.853128
234973116	chr1:234973116:G:T	2.00884e-06	-2.36888e-10	-1.37734
234973467	chr1:234973467:T:C	9.42151e-07	-1.39469	-0.739795
234973612	chr1:234973612:T:C	2.13677e-06	-1.32964	0.0140309
234974051	chr1:234974051:A:C	2.06538e-06	-2.36888e-10	-1.34959
234974119	chr1:234974119:C:T	5.10428e-06	-2.36888e-10	-0.44482
234974266	chr1:234974266:T:C	4.5714e-06	-2.36888e-10	-0.555079
234974300	chr1:234974300:A:G	1.87093e-06	-1.44846	-9.11979e-10
234974348	chr1:234974348:A:G	2.59008e-06	-1.33865	0.21544
234974594	chr1:234974594:T:C	3.65125e-07	-1.57539	-1.50702
234974915	chr1:234974915:T:C	1.96215e-06	-2.36888e-10	-1.40086
234975089	chr1:234975089:C:G	2.3696e-06	-2.36888e-10	-1.21218
234975169	chr1:234975169:C:CT	3.04335e-06	0.522183	-1.48412
234975303	chr1:234975303:T:A	3.41759e-06	-1.23552	0.389553
234975581	chr1:234975581:C:T	3.56885e-06	-2.36888e-10	-0.802657
234976407	chr1:234976407:T:C	9.55989e-07	-1.57887	-0.541036
234976665	chr1:234976665:T:C	7.80143e-07	-1.35728	-0.965902
234976670	chr1:234976670:A:G	9.97217e-07	-1.27875	-0.798934
234976691	chr1:234976691:T:C	2.23913e-06	-1.26881	-9.11979e-10
234976987	chr1:234976987:T:C	2.15169e-06	-2.36888e-10	-1.30865
234976990	chr1:234976990:G:A	3.87378e-06	-0.279442	-0.441226
234977152	chr1:234977152:A:C	2.73778e-06	0.388874	-1.45662
234977261	chr1:234977261:G:A	7.4243e-06	1.43987	-1.51001
234977466	chr1:234977466:G:A	1.81712e-06	-2.36888e-10	-1.47764
234977558	chr1:234977558:A:G	1.26696e-05	-1.65802	2.12233
234977573	chr1:234977573:C:T	1.45185e-06	-1.48439	-0.217673
234977859	chr1:234977859:T:A	9.03837e-07	-1.17879	-0.997218
234978369	chr1:234978369:C:A	1.52867e-06	-1.09818	-0.552323
234978847	chr1:234978847:A:G	1.65754e-06	-1.3782	-0.191365
234978947	chr1:234978947:A:T	2.17479e-06	-2.36888e-10	-1.29797
234979312	chr1:234979312:C:T	2.88393e-06	-2.36888e-10	-1.01575
234979458	chr1:234979458:C:T	1.75728e-06	-2.36888e-10	-1.51113
234979499	chr1:234979499:C:T	2.48261e-06	-2.36888e-10	-1.16559
234979762	chr1:234979762:A:G	3.30527e-05	-0.831885	2.25509
234980466	chr1:234980466:A:G	1.33958e-05	-2.36888e-10	0.520042
234980660	chr1:234980660:T:C	1.5189e-06	-1.56774	-0.0891664
234980727	chr1:234980727:C:T	1.46489e-05	-2.36888e-10	0.609463
234981224	chr1:234981224:T:C	1.85262e-06	-1.5258	0.0674984
234981544	chr1:234981544:G:A	3.5225e-06	-1.1444	0.328668
234981832	chr1:234981832:C:T	1.94211e-06	-1.5431	0.131981
234981951	chr1:234981951:AAATC:A	8.65187e-06	0.082876	-9.11979e-10
234982263	chr1:234982263:T:C	2.05542e-06	0.137133	-1.49155
234982716	chr1:234982716:T:C	2.25589e-06	-2.36888e-10	-1.26136
234982826	chr1:234982826:T:C	5.46548e-06	-1.65266	1.27621
234983054	chr1:234983054:G:A	2.17814e-06	-2.36888e-10	-1.29643
234983188	chr1:234983188:T:C	4.62506e-07	-1.43153	-1.41447
234983293	chr1:234983293:C:T	4.72549e-07	-1.42954	-1.39498
234983720	chr1:234983720:A:G	2.85948e-06	-2.36888e-10	-1.02426
234983874	chr1:234983874:G:A	4.90804e-07	-1.27571	-1.5109
234984281	chr1:234984281:C:T	8.92004e-06	-2.36888e-10	0.113401
234984292	chr1:234984292:C:T	7.36561e-07	-1.01632	-1.36434
234984299	chr1:234984299:T:C	2.00889e-06	-2.36888e-10	-1.37732
234984666	chr1:234984666:A:T	8.08952e-07	-1.35835	-0.928566
234984795	chr1:234984795:T:G	5.68569e-05	-2.36888e-10	1.96564
234984828	chr1:234984828:C:T	1.93738e-06	-2.36888e-10	-1.41356
234984852	chr1:234984852:G:A	2.07003e-06	-2.36888e-10	-1.34733
234984974	chr1:234984974:C:A	1.94198e-06	-2.36888e-10	-1.41119
234985239	chr1:234985239:A:G	5.8581e-05	-2.36888e-10	1.99551
234985274	chr1:234985274:G:A	3.0372e-06	-0.963964	-9.11979e-10
234985414	chr1:234985414:T:C	5.8581e-05	-2.36888e-10	1.99551
234985912	chr1:234985912:G:A	4.73161e-05	-2.36888e-10	1.78195
234986108	chr1:234986108:C:T	1.87083e-05	-2.36888e-10	0.854068
234986124	chr1:234986124:G:A	1.32222e-06	-0.729308	-1.06628
234986353	chr1:234986353:T:C	6.92746e-05	-2.36888e-10	2.16318
234986362	chr1:234986362:T:G	6.05978e-05	-2.36888e-10	2.02936
234986479	chr1:234986479:A:G	4.59487e-05	-2.36888e-10	1.75263
234986486	chr1:234986486:T:C	0.000118774	-2.36888e-10	2.70232
234986491	chr1:234986491:T:C	0.000124977	-2.36888e-10	2.75323
234986492	chr1:234986492:T:C	9.79947e-05	-2.36888e-10	2.51001
234986493	chr1:234986493:A:G	7.6182e-05	-2.36888e-10	2.25823
234986497	chr1:234986497:A:T	3.11636e-05	-2.36888e-10	1.36435
234986508	chr1:234986508:T:C	8.18946e-05	-2.36888e-10	2.33053
234986774	chr1:234986774:C:G	5.02229e-05	-2.36888e-10	1.84157
234986790	chr1:234986790:C:CA	3.90956e-06	-2.36888e-10	-0.711476
234986793	chr1:234986793:G:A	3.90956e-06	-2.36888e-10	-0.711476
234986911	chr1:234986911:T:C	5.78466e-05	-2.36888e-10	1.9829
234986936	chr1:234986936:T:C	5.8327e-05	-2.36888e-10	1.99117
234987000	chr1:234987000:G:A	2.0202e-06	-2.36888e-10	-1.3717
234987549	chr1:234987549:G:A	1.89803e-05	0.868501	-9.11979e-10
234987672	chr1:234987672:A:G	1.51742e-06	-1.65788	-9.11979e-10
234987729	chr1:234987729:G:A	2.44479e-06	-2.36888e-10	-1.18094
234988075	chr1:234988075:C:T	7.20546e-06	-2.36888e-10	-0.10006
234988364	chr1:234988364:A:G	2.15529e-06	-2.36888e-10	-1.30697
234988851	chr1:234988851:T:G	3.23335e-06	-2.36888e-10	-0.901382
234989047	chr1:234989047:C:G	3.10258e-06	-0.942664	-9.11979e-10
234989204	chr1:234989204:C:T	8.66023e-07	-0.708425	-1.51032
234989264	chr1:234989264:C:A	2.00552e-06	-2.36888e-10	-1.379
234989624	chr1:234989624:G:A	1.27453e-05	-2.36888e-10	0.470263
234990397	chr1:234990397:G:A	5.31585e-07	-1.51937	-1.18742
234990402	chr1:234990402:C:T	1.94259e-06	-2.36888e-10	-1.41088
234990562	chr1:234990562:A:G	1.89946e-06	-2.36888e-10	-1.43333
234990740	chr1:234990740:C:T	7.7588e-07	-0.885367	-1.44329
234990921	chr1:234990921:C:T	1.77227e-06	-2.36888e-10	-1.50264
234991277	chr1:234991277:A:G	1.51771e-06	-1.65769	-9.11979e-10
234991582	chr1:234991582:A:G	2.28714e-06	-2.36888e-10	-1.2476
234991828	chr1:234991828:G:C	1.52633e-06	-1.65203	-9.11979e-10
234991851	chr1:234991851:G:A	5.98983e-07	-1.64194	-0.945485
234992577	chr1:234992577:G:A	4.42656e-07	-1.57695	-1.31291
234992592	chr1:234992592:C:A	2.02211e-06	-2.36888e-10	-1.37076
234992876	chr1:234992876:C:T	5.84839e-07	-1.55627	-1.05505
234992920	chr1:234992920:C:T	1.26407e-05	-2.36888e-10	0.462025
234993024	chr1:234993024:T:C	4.26189e-07	-1.57973	-1.34804
234993082	chr1:234993082:G:A	1.7608e-06	-2.36888e-10	-1.50913
234993090	chr1:234993090:T:C	2.14792e-06	-1.3104	-9.11979e-10
234993415	chr1:234993415:C:T	1.88952e-06	-2.36888e-10	-1.43858
234993467	chr1:234993467:A:G	4.60902e-07	-1.4597	-1.38976
234993493	chr1:234993493:G:A	8.65027e-07	-0.846774	-1.37312
234993553	chr1:234993553:A:G	4.39369e-07	-1.5562	-1.34112
234993847	chr1:234993847:G:C	1.96396e-06	-2.36888e-10	-1.39993
234994250	chr1:234994250:A:G	1.53705e-06	-1.64503	-9.11979e-10
234994261	chr1:234994261:C:T	3.18975e-06	-2.36888e-10	-0.914955
234994472	chr1:234994472:T:C	7.5236e-07	-1.65805	-0.701385
234994603	chr1:234994603:G:A	3.02751e-06	-2.36888e-10	-0.967158
234994699	chr1:234994699:G:T	1.92748e-06	-2.36888e-10	-1.41868
234994737	chr1:234994737:C:T	5.87442e-06	-2.36888e-10	-0.304292
234995068	chr1:234995068:T:C	2.37546e-05	-2.36888e-10	1.09288
234995235	chr1:234995235:C:A	3.34974e-06	-2.36888e-10	-0.866016
234995276	chr1:234995276:G:A	2.38698e-06	-2.36888e-10	-1.20487
234996068	chr1:234996068:T:C	2.20167e-06	-2.36888e-10	-1.28568
234996412	chr1:234996412:G:A	1.78247e-06	-2.36888e-10	-1.4969
234996432	chr1:234996432:T:C	1.78244e-06	-2.36888e-10	-1.49691
234996476	chr1:234996476:T:C	6.9827e-07	-1.65362	-0.780431
234996638	chr1:234996638:G:A	1.82877e-06	-2.36888e-10	-1.47125
234997102	chr1:234997102:A:G	3.9995e-07	-1.48275	-1.50857
234997348	chr1:234997348:G:C	1.88152e-06	-2.36888e-10	-1.44282
234997557	chr1:234997557:G:A	1.97236e-06	-1.39567	-9.11979e-10
234997835	chr1:234997835:A:G	5.13404e-07	-1.23054	-1.51105
234998100	chr1:234998100:C:T	6.3953e-07	-1.03144	-1.49048
234998168	chr1:234998168:C:T	1.84957e-06	-2.36888e-10	-1.45995
234999165	chr1:234999165:C:T	5.41088e-06	-2.36888e-10	-0.386488
234999166	chr1:234999166:G:A	2.58083e-06	-2.36888e-10	-1.12679
234999564	chr1:234999564:C:T	2.19425e-06	-2.36888e-10	-1.28906
234999893	chr1:234999893:G:C	6.42985e-07	-1.65035	-0.866185
234999895	chr1:234999895:G:A	4.80727e-07	-1.6213	-1.18605
234999955	chr1:234999955:C:T	4.15634e-06	-2.36888e-10	-0.650265
235000038	chr1:235000038:G:A	3.69037e-07	-1.59625	-1.4755
235000190	chr1:235000190:G:A	1.47903e-06	-1.61591	-0.0676041
235000356	chr1:235000356:G:A	3.41006e-07	-1.65087	-1.49988
235000872	chr1:235000872:G:A	1.37661e-05	-2.36888e-10	0.547308
235000980	chr1:235000980:G:A	2.6311e-06	-2.36888e-10	-1.1075
235001095	chr1:235001095:G:T	6.93743e-07	-1.07746	-1.36309
235001122	chr1:235001122:T:A	2.65626e-06	-2.36888e-10	-1.09798
235001725	chr1:235001725:T:C	4.68585e-07	-1.32263	-1.5103
235001873	chr1:235001873:A:G	7.72225e-07	-1.29662	-1.03675
235001953	chr1:235001953:A:G	9.73502e-07	-1.49538	-0.606378
235001962	chr1:235001962:G:A	1.24721e-06	-1.48944	-0.364549
235002090	chr1:235002090:G:A	6.17484e-07	-1.24884	-1.30816
235002157	chr1:235002157:A:C	4.20878e-06	-2.36888e-10	-0.637727
235002334	chr1:235002334:G:A	2.67971e-06	-2.36888e-10	-1.08919
235002402	chr1:235002402:G:A	3.94426e-07	-1.59062	-1.4146
235002573	chr1:235002573:GC:G	2.06522e-06	-2.36888e-10	-1.34966
235002576	chr1:235002576:AT:A	2.05634e-06	-2.36888e-10	-1.35397
235002736	chr1:235002736:T:G	4.10255e-07	-1.64055	-1.32533
235002896	chr1:235002896:A:G	3.33198e-06	-2.36888e-10	-0.871332
235003398	chr1:235003398:A:G	1.16917e-06	-1.21754	-0.701063
235003480	chr1:235003480:G:A	1.21947e-06	-1.17881	-0.697677
235003810	chr1:235003810:T:C	2.55333e-06	-2.36888e-10	-1.1375
235004010	chr1:235004010:G:A	2.05582e-06	-2.36888e-10	-1.35422
235004161	chr1:235004161:A:G	4.08866e-07	-1.64343	-1.32584
235004288	chr1:235004288:G:T	2.78115e-06	-2.36888e-10	-1.05204
235005027	chr1:235005027:C:T	3.8993e-06	-2.36888e-10	-0.714102
235005800	chr1:235005800:T:C	4.85562e-07	-1.51678	-1.28056
235006188	chr1:235006188:A:G	1.89681e-06	-2.36888e-10	-1.43473
235006311	chr1:235006311:TC:T	1.59816e-06	-1.60604	-9.11979e-10
235006486	chr1:235006486:G:A	3.5043e-06	-1.13324	0.312331
235006534	chr1:235006534:A:G	3.63814e-07	-1.65818	-1.42783
235007005	chr1:235007005:T:C	6.47987e-06	-1.21396	1.00776
235007338	chr1:235007338:A:C	3.59331e-07	-1.5875	-1.51091
235007632	chr1:235007632:G:A	4.50263e-06	-1.46612	0.895879
235007968	chr1:235007968:G:A	2.12238e-06	-2.36888e-10	-1.32236
235008680	chr1:235008680:C:T	1.77218e-06	-2.36888e-10	-1.50269
235008835	chr1:235008835:T:G	7.09829e-07	-1.39377	-1.02386
235008858	chr1:235008858:A:G	8.03437e-06	-1.24338	1.25221
235009303	chr1:235009303:C:T	4.20514e-07	-1.44258	-1.4986
235009533	chr1:235009533:G:A	4.46718e-07	-1.3699	-1.51083
235009682	chr1:235009682:G:C	4.56795e-07	-1.39588	-1.46254
235009787	chr1:235009787:T:C	4.32837e-07	-1.40369	-1.50861
235010242	chr1:235010242:C:A	4.94416e-07	-1.35983	-1.41945
235011416	chr1:235011416:G:A	2.93786e-06	-2.36888e-10	-0.997219
235011922	chr1:235011922:C:G	5.01853e-05	0.84662	0.994203
235012465	chr1:235012465:G:A	6.29035e-07	-1.17649	-1.36197
235012734	chr1:235012734:G:T	5.88715e-07	-1.12242	-1.48229
235012818	chr1:235012818:A:G	1.80829e-06	-2.36888e-10	-1.48252
235012823	chr1:235012823:C:G	3.79547e-06	-2.36888e-10	-0.741091
235013112	chr1:235013112:A:G	1.86089e-06	-2.36888e-10	-1.45385
235013113	chr1:235013113:A:C	1.85663e-06	-2.36888e-10	-1.45614
235013220	chr1:235013220:G:A	1.76134e-06	-2.36888e-10	-1.50883
235013514	chr1:235013514:C:A	4.49461e-07	-1.36658	-1.50803
235013694	chr1:235013694:C:T	4.48117e-07	-1.40781	-1.46979
235013937	chr1:235013937:G:A	7.35552e-07	-0.881253	-1.50078
235014452	chr1:235014452:G:T	2.91796e-06	-1.00401	-9.11979e-10
235014726	chr1:235014726:G:A	1.84688e-06	-2.36888e-10	-1.4614
235015302	chr1:235015302:C:G	5.04738e-07	-1.52569	-1.23292
235015413	chr1:235015413:C:A	6.57902e-07	-1.00913	-1.48447
235015491	chr1:235015491:G:A	8.82724e-07	-0.777325	-1.42232
235015667	chr1:235015667:G:A	4.08199e-07	-1.59524	-1.37566
235015733	chr1:235015733:T:C	1.82619e-06	-2.36888e-10	-1.47267
235016506	chr1:235016506:T:C	3.79948e-05	1.56255	-9.11979e-10
235017010	chr1:235017010:C:T	3.46843e-07	-1.62759	-1.5062
235017052	chr1:235017052:T:C	1.7917e-06	-2.36888e-10	-1.49174
235017395	chr1:235017395:C:T	3.46783e-07	-1.62829	-1.50567
235018227	chr1:235018227:T:C	1.70717e-06	-1.54006	-9.11979e-10
235018604	chr1:235018604:T:C	4.0354e-07	-1.65804	-1.32434
235019543	chr1:235019543:A:C	3.12692e-06	-2.36888e-10	-0.934851
235019600	chr1:235019600:G:A	1.93015e-06	-2.36888e-10	-1.4173
235019750	chr1:235019750:A:G	1.75727e-06	-2.36888e-10	-1.51114
235020026	chr1:235020026:C:A	3.3879e-06	-1.14874	0.294049
235020182	chr1:235020182:A:G	2.13435e-06	-1.64444	0.327701
235020510	chr1:235020510:G:A	2.08341e-06	-1.64212	0.301224
235020534	chr1:235020534:G:A	2.11723e-06	-2.36888e-10	-1.32479
235020706	chr1:235020706:A:G	8.52358e-07	-1.64024	-0.594412
235020746	chr1:235020746:G:A	1.88887e-06	-2.36888e-10	-1.43892
235020795	chr1:235020795:A:G	3.42949e-07	-1.63395	-1.51112
235020893	chr1:235020893:G:C	1.75489e-06	-1.64645	0.13396
235021143	chr1:235021143:C:A	3.17857e-06	-2.36888e-10	-0.918469
235021495	chr1:235021495:C:A	1.76005e-06	-2.36888e-10	-1.50956
235021508	chr1:235021508:G:A	2.45188e-06	-2.36888e-10	-1.17804
235021768	chr1:235021768:A:G	2.25353e-06	-2.36888e-10	-1.2624
235022274	chr1:235022274:T:G	1.21765e-05	-2.36888e-10	0.424606
235022414	chr1:235022414:G:A	8.02475e-06	-2.36888e-10	0.00763067
235022533	chr1:235022533:A:G	2.05284e-06	-2.36888e-10	-1.35567
235022805	chr1:235022805:C:T	4.89518e-07	-1.53594	-1.25329
235022806	chr1:235022806:G:A	4.11568e-06	-2.36888e-10	-0.660095
235022810	chr1:235022810:A:C	2.81289e-06	-2.36888e-10	-1.04069
235023113	chr1:235023113:A:G	2.2733e-05	-2.36888e-10	1.04892
235023398	chr1:235023398:A:G	3.39496e-06	-2.36888e-10	-0.852607
235023415	chr1:235023415:G:A	3.37814e-07	-1.65819	-1.50197
235023441	chr1:235023441:A:G	6.01696e-07	-1.65558	-0.927324
235023732	chr1:235023732:C:T	1.9786e-06	-2.36888e-10	-1.39251
235023876	chr1:235023876:A:AG	7.58636e-07	-1.55244	-0.798696
235023963	chr1:235023963:A:G	2.19663e-06	-2.36888e-10	-1.28797
235023994	chr1:235023994:C:T	2.12337e-06	-2.36888e-10	-1.32189
235023995	chr1:235023995:A:G	1.87814e-06	-2.36888e-10	-1.44462
235024123	chr1:235024123:G:A	4.86935e-06	-2.36888e-10	-0.491938
235024581	chr1:235024581:C:T	1.4185e-06	-1.49792	-0.227378
235024731	chr1:235024731:C:T	2.2441e-06	-2.36888e-10	-1.26659
235025125	chr1:235025125:C:T	6.73814e-07	-1.62205	-0.847651
235025174	chr1:235025174:G:A	8.89747e-07	-1.4499	-0.741822
235025554	chr1:235025554:C:T	2.29704e-06	-2.36888e-10	-1.24328
235025770	chr1:235025770:G:A	3.388e-06	-2.36888e-10	-0.85466
235025788	chr1:235025788:G:A	2.08921e-06	-2.36888e-10	-1.33811
235026193	chr1:235026193:T:C	1.76673e-06	-2.36888e-10	-1.50577
235026194	chr1:235026194:A:G	2.61857e-05	-0.485669	1.67598
235026279	chr1:235026279:C:G	1.94709e-06	-2.36888e-10	-1.40857
235026470	chr1:235026470:C:T	1.40041e-06	-1.49624	-0.241894
235026877	chr1:235026877:G:A	2.19746e-06	-2.36888e-10	-1.2876
235027137	chr1:235027137:G:A	1.77155e-06	-2.36888e-10	-1.50305
235027263	chr1:235027263:C:T	1.93087e-06	-2.36888e-10	-1.41693
235027418	chr1:235027418:G:T	1.95407e-06	-2.36888e-10	-1.40499
235027549	chr1:235027549:T:C	7.72835e-07	-1.64779	-0.684794
235027774	chr1:235027774:A:G	2.03346e-06	-2.36888e-10	-1.36516
235028056	chr1:235028056:A:T	1.99098e-06	-2.36888e-10	-1.38627
235028059	chr1:235028059:C:T	2.67006e-06	-2.36888e-10	-1.0928
235028547	chr1:235028547:C:T	3.08248e-06	-2.36888e-10	-0.949163
235028597	chr1:235028597:T:C	1.78207e-06	-2.36888e-10	-1.49712
235028832	chr1:235028832:C:T	1.59945e-06	-1.60524	-9.11979e-10
235028855	chr1:235028855:C:A	1.88995e-06	-2.36888e-10	-1.43835
235028880	chr1:235028880:G:A	2.18877e-06	-2.36888e-10	-1.29156
235029089	chr1:235029089:T:G	2.00289e-06	-2.36888e-10	-1.38031
235029092	chr1:235029092:C:T	2.87521e-06	-2.36888e-10	-1.01877
235029289	chr1:235029289:G:A	4.83602e-06	-1.48571	0.986901
235029312	chr1:235029312:C:T	3.18625e-06	-2.36888e-10	-0.916055
235029512	chr1:235029512:T:C	4.05329e-07	-1.63213	-1.34583
235029783	chr1:235029783:G:A	1.8597e-06	-2.36888e-10	-1.45448
235029786	chr1:235029786:G:A	8.97577e-06	-2.36888e-10	0.11963
235030212	chr1:235030212:A:C	1.76862e-06	-2.36888e-10	-1.5047
235030469	chr1:235030469:T:C	1.77122e-06	-2.36888e-10	-1.50323
235030916	chr1:235030916:G:A	2.45519e-06	-2.36888e-10	-1.1767
235031064	chr1:235031064:A:G	1.82203e-06	-2.36888e-10	-1.47495
235031073	chr1:235031073:G:A	3.13033e-06	-0.876015	-0.057746
235031106	chr1:235031106:G:T	2.48596e-06	-2.36888e-10	-1.16424
235031381	chr1:235031381:G:T	2.2719e-06	-2.36888e-10	-1.25428
235031730	chr1:235031730:AGATAAATTCAAAGAAATTTATCTTTGAATTTCTTTGAATTTAG:A	2.2139e-06	-2.36888e-10	-1.28014
235031984	chr1:235031984:C:A	2.60207e-06	-0.186636	-0.931955
235032010	chr1:235032010:G:A	1.78507e-06	-2.36888e-10	-1.49544
235032023	chr1:235032023:C:A	1.86095e-06	-2.36888e-10	-1.45381
235032253	chr1:235032253:A:G	1.95427e-06	-1.29478	-0.110107
235033223	chr1:235033223:A:T	3.74747e-06	-1.23628	0.48246
235033273	chr1:235033273:G:C	1.06232e-06	-1.42149	-0.59296
235033337	chr1:235033337:T:G	1.57084e-06	-1.62205	-0.001237
235033355	chr1:235033355:G:A	3.7833e-06	-2.36888e-10	-0.744303
235033377	chr1:235033377:T:C	1.83883e-06	-2.36888e-10	-1.46577
235033462	chr1:235033462:AAAT:A	4.57487e-07	-1.60617	-1.25073
235033514	chr1:235033514:G:A	1.87513e-06	-2.36888e-10	-1.44622
235033560	chr1:235033560:G:T	4.20279e-06	-1.24504	0.605885
235033571	chr1:235033571:T:C	1.89237e-06	-2.36888e-10	-1.43707
235033621	chr1:235033621:T:G	3.53304e-06	-2.36888e-10	-0.81274
235033751	chr1:235033751:C:T	3.17406e-06	-2.36888e-10	-0.919889
235033933	chr1:235033933:T:A	4.13048e-06	-2.36888e-10	-0.656505
235033972	chr1:235033972:A:G	2.77256e-06	-2.36888e-10	-1.05513
235034177	chr1:235034177:C:T	1.76672e-06	-2.36888e-10	-1.50577
235034249	chr1:235034249:T:A	5.96499e-07	-1.5241	-1.06748
235034820	chr1:235034820:A:G	3.89202e-06	-2.36888e-10	-0.71597
235035232	chr1:235035232:A:C	6.25182e-07	-1.23641	-1.30821
235035302	chr1:235035302:T:C	2.57131e-06	-0.214462	-0.916023
235035329	chr1:235035329:C:T	6.80772e-07	-1.20675	-1.25268
235035356	chr1:235035356:C:A	1.76502e-06	-2.36888e-10	-1.50674
235035570	chr1:235035570:A:G	1.76078e-06	-2.36888e-10	-1.50914
235035721	chr1:235035721:T:C	4.97529e-07	-1.38385	-1.38915
235035740	chr1:235035740:C:T	2.30248e-06	-2.36888e-10	-1.24091
235035837	chr1:235035837:T:C	4.74813e-07	-1.42771	-1.39202
235035898	chr1:235035898:G:A	1.77187e-06	-2.36888e-10	-1.50287
235035946	chr1:235035946:A:G	1.88243e-05	-2.36888e-10	0.860249
235035986	chr1:235035986:C:A	1.83718e-06	-2.36888e-10	-1.46667
235036072	chr1:235036072:C:T	5.64814e-07	-1.16663	-1.47953
235036230	chr1:235036230:C:T	4.49879e-07	-1.50408	-1.3696
235036335	chr1:235036335:T:C	8.5078e-06	-2.36888e-10	0.0660839
235036500	chr1:235036500:C:T	4.29303e-07	-1.41145	-1.50904
235036528	chr1:235036528:C:T	4.63816e-07	-1.42234	-1.42083
235037022	chr1:235037022:T:C	4.5351e-07	-1.38539	-1.48025
235037234	chr1:235037234:A:G	1.79379e-06	-2.36888e-10	-1.49057
235037311	chr1:235037311:C:T	2.52608e-06	-2.36888e-10	-1.14823
235037450	chr1:235037450:G:A	2.55916e-06	-0.973521	-0.161699
235037470	chr1:235037470:A:G	2.95105e-06	-0.992737	-9.11979e-10
235037491	chr1:235037491:G:A	2.2894e-06	-0.255836	-0.990775
235037685	chr1:235037685:C:T	3.838e-06	-2.36888e-10	-0.729948
235037804	chr1:235037804:G:A	2.50356e-06	-2.36888e-10	-1.15719
235037827	chr1:235037827:C:G	4.0768e-07	-1.46559	-1.50658
235037992	chr1:235037992:T:C	4.59223e-07	-1.4518	-1.40132
235038512	chr1:235038512:G:A	4.10881e-07	-1.46601	-1.49834
235038601	chr1:235038601:C:T	3.46358e-06	-2.36888e-10	-0.832596
235038602	chr1:235038602:A:G	4.24082e-07	-1.44043	-1.4923
235038825	chr1:235038825:T:C	2.9944e-06	-2.36888e-10	-0.978155
235039166	chr1:235039166:A:G	6.71776e-05	-2.36888e-10	2.13244
235039379	chr1:235039379:T:A	1.81482e-06	-2.36888e-10	-1.47891
235039464	chr1:235039464:C:T	1.76302e-06	-2.36888e-10	-1.50787
235040123	chr1:235040123:A:C	4.33666e-07	-1.59638	-1.314
235040187	chr1:235040187:C:T	4.62092e-07	-1.57077	-1.27612
235040454	chr1:235040454:G:A	0.000513897	2.27913	1.88799
235040469	chr1:235040469:T:C	3.87488e-06	-2.36888e-10	-0.720385
235040635	chr1:235040635:T:A	4.9371e-07	-1.5145	-1.26621
235040717	chr1:235040717:A:G	8.56972e-07	-0.73537	-1.49388
235040898	chr1:235040898:A:G	1.76135e-06	-2.36888e-10	-1.50882
235041561	chr1:235041561:C:A	2.56938e-06	-2.36888e-10	-1.13123
235041956	chr1:235041956:C:T	1.84764e-06	-2.36888e-10	-1.46099
235042061	chr1:235042061:A:T	2.25291e-06	-2.36888e-10	-1.26268
235042887	chr1:235042887:A:G	2.4294e-06	-2.36888e-10	-1.18725
235043139	chr1:235043139:C:T	4.07884e-07	-1.48036	-1.49131
235043212	chr1:235043212:A:C	3.46985e-06	-2.36888e-10	-0.830787
235043369	chr1:235043369:G:C	3.6992e-06	-0.766783	-9.11979e-10
235043539	chr1:235043539:T:C	2.76536e-06	-2.36888e-10	-1.05773
235043991	chr1:235043991:G:A	3.59181e-06	-2.36888e-10	-0.796243
235044479	chr1:235044479:A:C	3.75869e-07	-1.64559	-1.40783
235044541	chr1:235044541:C:T	3.17543e-06	-1.65623	0.736779
235044703	chr1:235044703:T:C	1.72712e-06	-1.52844	-9.11979e-10
235045140	chr1:235045140:C:T	1.88756e-05	0.179836	0.683136
235045175	chr1:235045175:C:T	5.00992e-07	-1.35839	-1.40768
235045408	chr1:235045408:T:C	4.54192e-06	-2.36888e-10	-0.561548
235045486	chr1:235045486:G:A	1.21479e-05	-2.36888e-10	0.422259
235045494	chr1:235045494:G:A	1.61614e-06	-1.59486	-9.11979e-10
235045535	chr1:235045535:T:C	7.06585e-06	-2.36888e-10	-0.119626
235045872	chr1:235045872:T:C	2.61448e-06	-2.36888e-10	-1.11383
235045986	chr1:235045986:A:G	4.13064e-07	-1.57329	-1.38576
235046199	chr1:235046199:A:C	1.76747e-06	-2.36888e-10	-1.50535
235046440	chr1:235046440:A:G	9.74128e-06	-2.36888e-10	0.201474
235046610	chr1:235046610:A:T	2.32411e-06	-1.63796	0.4064
235046875	chr1:235046875:G:A	1.77188e-06	-2.36888e-10	-1.50286
235047108	chr1:235047108:A:C	2.53367e-05	-1.64489	2.80225
235047432	chr1:235047432:C:T	1.77096e-06	-2.36888e-10	-1.50338
235047444	chr1:235047444:G:C	4.64747e-06	-1.65736	1.11879
235047524	chr1:235047524:A:G	4.107e-07	-1.59108	-1.37371
235047587	chr1:235047587:C:A	2.54095e-06	-2.36888e-10	-1.14236
235047652	chr1:235047652:A:G	2.55726e-06	-2.36888e-10	-1.13596
235047653	chr1:235047653:T:A	2.00724e-06	-2.36888e-10	-1.37814
235047701	chr1:235047701:G:A	5.1386e-06	-1.65808	1.21996
235047782	chr1:235047782:G:T	5.64878e-06	-2.36888e-10	-0.34346
235048848	chr1:235048848:G:A	3.52079e-06	-1.65086	0.834649
235049538	chr1:235049538:C:T	4.44075e-07	-1.60343	-1.28323
235050310	chr1:235050310:A:G	1.93785e-06	-2.36888e-10	-1.41332
235050428	chr1:235050428:C:T	4.37043e-07	-1.60795	-1.29467
235050431	chr1:235050431:G:A	4.44609e-07	-1.62004	-1.26541
235050603	chr1:235050603:C:T	9.80181e-07	-1.33193	-0.762988
235050827	chr1:235050827:A:T	3.3062e-06	-2.36888e-10	-0.8791
235050872	chr1:235050872:C:T	1.00053e-05	0.197813	0.0304043
235050898	chr1:235050898:G:A	1.52588e-06	-1.65233	-9.11979e-10
235050992	chr1:235050992:C:A	8.70291e-07	-1.57612	-0.637703
235051168	chr1:235051168:T:C	2.54596e-06	-0.739626	-0.400764
235051593	chr1:235051593:A:G	4.46308e-07	-1.62902	-1.25263
235051734	chr1:235051734:G:A	3.67405e-06	-2.36888e-10	-0.773606
235051925	chr1:235051925:ATATATATATT:A	1.59408e-06	-1.6086	-9.11979e-10
235051948	chr1:235051948:G:A	1.89826e-06	-1.65138	0.217423
235052559	chr1:235052559:C:T	6.08565e-07	-1.62455	-0.947004
235052595	chr1:235052595:G:A	5.18256e-06	-0.429601	-9.11979e-10
235052728	chr1:235052728:G:A	7.7974e-06	0.0379333	-0.059042
235053060	chr1:235053060:T:C	1.00575e-06	-1.40368	-0.665486
235053166	chr1:235053166:G:A	3.88756e-06	-2.36888e-10	-0.717116
235053260	chr1:235053260:G:T	3.9543e-06	-2.36888e-10	-0.700096
235053349	chr1:235053349:G:A	3.0678e-06	-2.36888e-10	-0.953937
235054551	chr1:235054551:G:A	1.82201e-06	-2.36888e-10	-1.47496
235054664	chr1:235054664:A:C	3.64321e-06	-1.64789	0.865859
235054748	chr1:235054748:T:C	2.16778e-06	-2.36888e-10	-1.3012
235055178	chr1:235055178:G:A	1.98027e-05	-2.36888e-10	0.910917
235055263	chr1:235055263:A:C	2.50416e-06	-0.73112	-0.425825
235056071	chr1:235056071:T:C	6.42939e-07	-1.08494	-1.43166
235056162	chr1:235056162:A:G	3.52079e-07	-1.65621	-1.46259
235056450	chr1:235056450:A:C	1.93349e-06	-2.36888e-10	-1.41557
235056643	chr1:235056643:T:TA	2.25668e-06	-2.36888e-10	-1.26101
235056923	chr1:235056923:T:C	1.87436e-06	-2.36888e-10	-1.44663
235057559	chr1:235057559:G:A	3.9542e-06	-2.36888e-10	-0.70012
235057602	chr1:235057602:C:T	5.62716e-07	-1.4819	-1.16798
235057705	chr1:235057705:A:G	1.83407e-06	-2.36888e-10	-1.46836
235057763	chr1:235057763:G:A	2.41463e-06	-2.36888e-10	-1.19335
235057961	chr1:235057961:A:C	1.88167e-06	-2.36888e-10	-1.44274
235058485	chr1:235058485:T:C	5.61014e-07	-1.50579	-1.14712
235058518	chr1:235058518:C:T	9.06301e-07	-1.40756	-0.765728
235058713	chr1:235058713:C:T	2.97937e-06	-1.65287	0.66968
235058768	chr1:235058768:A:C	6.86187e-07	-1.65788	-0.793624
235058883	chr1:235058883:AAGAT:A	1.5252e-06	-1.65277	-9.11979e-10
235058912	chr1:235058912:GAA:G	8.08383e-07	-1.65806	-0.629562
235059008	chr1:235059008:C:T	2.37313e-06	-1.65279	0.442097
235059107	chr1:235059107:G:A	1.51771e-06	-1.6577	-9.11979e-10
235059326	chr1:235059326:C:T	2.94689e-06	-1.65513	0.660978
235059547	chr1:235059547:C:T	1.43127e-06	-0.949661	-0.766678
235059664	chr1:235059664:C:T	7.43261e-06	-0.130948	0.0619269
235059740	chr1:235059740:G:C	3.17375e-06	-2.36888e-10	-0.919987
235059784	chr1:235059784:A:G	1.87861e-06	-2.36888e-10	-1.44437
235059926	chr1:235059926:T:C	2.4937e-06	-2.36888e-10	-1.16113
235059956	chr1:235059956:G:A	1.90507e-06	-2.36888e-10	-1.43038
235060164	chr1:235060164:G:A	1.76315e-06	-1.5078	-9.11979e-10
235060372	chr1:235060372:A:T	7.94587e-07	-1.65803	-0.646802
235060598	chr1:235060598:C:T	3.62095e-06	-2.36888e-10	-0.788162
235060641	chr1:235060641:T:C	8.63683e-07	-1.6545	-0.566948
235060837	chr1:235060837:G:A	1.94574e-06	-2.36888e-10	-1.40926
235060879	chr1:235060879:A:G	5.33819e-07	-1.57068	-1.13192
235061518	chr1:235061518:T:G	1.86486e-06	-2.36888e-10	-1.45171
235061570	chr1:235061570:G:A	1.45098e-05	-0.734757	1.33468
235061656	chr1:235061656:C:T	2.5455e-06	-1.14057	-9.11979e-10
235061756	chr1:235061756:T:C	9.90334e-07	-1.65421	-0.430402
235062124	chr1:235062124:A:G	1.50386e-05	-0.260474	0.896193
235062355	chr1:235062355:G:A	6.06113e-07	-1.52027	-1.05532
235062660	chr1:235062660:C:A	1.96885e-06	-2.36888e-10	-1.39745
235062676	chr1:235062676:G:A	6.29025e-07	-1.52878	-1.00971
235062726	chr1:235062726:C:T	1.53602e-06	-1.64571	-9.11979e-10
235063047	chr1:235063047:C:T	1.82807e-06	-1.65356	0.181926
235063661	chr1:235063661:G:C	2.04607e-06	-2.36888e-10	-1.35898
235064072	chr1:235064072:C:T	1.75986e-06	-2.36888e-10	-1.50967
235064151	chr1:235064151:T:C	7.68726e-07	-1.55983	-0.778095
235064218	chr1:235064218:C:T	2.14837e-06	-2.36888e-10	-1.31019
235064479	chr1:235064479:AG:A	1.89909e-06	-1.43352	-9.11979e-10
235065409	chr1:235065409:T:C	1.80251e-06	-2.36888e-10	-1.48572
235065659	chr1:235065659:T:C	4.13198e-06	-2.36888e-10	-0.656143
235065697	chr1:235065697:C:T	1.84247e-06	-2.36888e-10	-1.46379
235066486	chr1:235066486:A:G	4.74717e-07	-1.64556	-1.17438
235066499	chr1:235066499:T:C	1.91016e-06	-2.36888e-10	-1.42771
235066557	chr1:235066557:G:T	1.70745e-06	-1.5399	-9.11979e-10
235066593	chr1:235066593:G:A	1.53547e-06	-1.64606	-9.11979e-10
235066633	chr1:235066633:G:A	2.49898e-06	-2.36888e-10	-1.15901
235066758	chr1:235066758:T:TG	2.16265e-06	-2.36888e-10	-1.30356
235066792	chr1:235066792:C:A	8.45983e-07	-1.08671	-1.15545
235066976	chr1:235066976:C:T	6.97301e-07	-1.52767	-0.907764
235067425	chr1:235067425:G:A	1.16874e-06	-1.65785	-0.261115
235067491	chr1:235067491:G:A	2.82095e-06	-2.36888e-10	-1.03782
235067499	chr1:235067499:C:T	8.30759e-06	0.0422697	-9.11979e-10
235067708	chr1:235067708:G:A	1.92913e-06	-2.36888e-10	-1.41783
235068067	chr1:235068067:C:A	4.76187e-06	-2.36888e-10	-0.514259
235068463	chr1:235068463:T:C	1.87027e-06	-2.36888e-10	-1.44882
235068571	chr1:235068571:C:T	1.94467e-06	-2.36888e-10	-1.40981
235068809	chr1:235068809:A:G	2.16088e-06	-2.36888e-10	-1.30438
235069360	chr1:235069360:T:C	7.5005e-07	-1.32472	-1.03779
235069604	chr1:235069604:T:C	1.79009e-06	-2.36888e-10	-1.49263
235069774	chr1:235069774:A:T	1.57391e-06	-1.62133	-9.11979e-10
235069780	chr1:235069780:C:T	1.25693e-06	-1.26515	-0.581077
235069901	chr1:235069901:T:C	2.8061e-06	0.380322	-1.42343
235070211	chr1:235070211:C:T	6.74733e-07	-1.42095	-1.04739
235070998	chr1:235070998:C:T	4.11882e-07	-1.57782	-1.38409
235071435	chr1:235071435:T:C	1.84541e-06	-2.36888e-10	-1.4622
235071651	chr1:235071651:A:G	3.85938e-07	-1.54627	-1.4807
235072009	chr1:235072009:G:A	8.83984e-07	-1.47707	-0.721146
235072379	chr1:235072379:A:G	1.09413e-06	-0.725762	-1.25918
235072419	chr1:235072419:C:T	8.64146e-07	-1.48006	-0.740856
235072440	chr1:235072440:T:C	2.42048e-06	-1.19093	-9.11979e-10
235072611	chr1:235072611:T:C	1.96579e-06	0.0241025	-1.42311
235072718	chr1:235072718:G:T	1.76596e-06	-2.36888e-10	-1.50621
235073659	chr1:235073659:A:G	2.21062e-06	-2.36888e-10	-1.28163
235073686	chr1:235073686:A:G	2.99764e-06	0.387393	-1.36447
235073869	chr1:235073869:C:A	4.04774e-07	-1.56862	-1.4107
235073878	chr1:235073878:G:A	1.28311e-06	-0.359989	-1.46562
235074335	chr1:235074335:G:A	1.05962e-06	-0.520386	-1.49661
235074841	chr1:235074841:G:A	2.01841e-06	-2.36888e-10	-1.37259
235075100	chr1:235075100:C:T	1.74549e-06	-1.51787	-9.11979e-10
235075215	chr1:235075215:C:T	2.10362e-06	-2.36888e-10	-1.33124
235075370	chr1:235075370:C:T	1.64014e-06	-0.379762	-1.20035
235075730	chr1:235075730:C:T	1.94224e-06	-1.11343	-0.297621
235075767	chr1:235075767:G:A	2.43264e-06	-2.36888e-10	-1.18592
235075976	chr1:235075976:G:A	4.14143e-07	-1.59989	-1.35655
235076038	chr1:235076038:C:T	2.07014e-06	-1.34728	-9.11979e-10
235076253	chr1:235076253:A:G	1.29173e-05	-2.36888e-10	0.483665
235076549	chr1:235076549:G:T	1.13293e-06	-0.53992	-1.41018
235076628	chr1:235076628:T:A	4.03565e-07	-1.49192	-1.49039
235076780	chr1:235076780:C:T	1.82399e-06	-2.36888e-10	-1.47387
235077650	chr1:235077650:G:C	1.75761e-06	-2.36888e-10	-1.51094
235077812	chr1:235077812:C:T	1.7661e-06	-2.36888e-10	-1.50613
235077910	chr1:235077910:G:A	1.78957e-06	-2.36888e-10	-1.49292
235078889	chr1:235078889:G:A	4.04111e-06	-2.36888e-10	-0.678381
235079538	chr1:235079538:G:A	8.16242e-06	0.0246413	-9.11979e-10
235079950	chr1:235079950:G:A	4.30569e-07	-1.43697	-1.48058
235080178	chr1:235080178:A:G	1.80651e-06	-2.36888e-10	-1.4835
235080754	chr1:235080754:G:A	4.33566e-07	-1.40185	-1.50876
235081050	chr1:235081050:C:G	9.27341e-07	-0.662483	-1.48785
235081493	chr1:235081493:T:C	2.02814e-06	-2.36888e-10	-1.36778
235081853	chr1:235081853:G:A	1.88553e-06	-2.36888e-10	-1.44069
235081949	chr1:235081949:C:T	3.44378e-06	-2.36888e-10	-0.838331
235082096	chr1:235082096:A:C	9.64958e-06	-2.36888e-10	0.192015
235082482	chr1:235082482:C:G	2.04641e-06	-2.36888e-10	-1.35881
235082905	chr1:235082905:A:G	1.76305e-06	-2.36888e-10	-1.50785
235083025	chr1:235083025:G:A	1.76271e-06	-2.36888e-10	-1.50805
235083033	chr1:235083033:G:T	7.38675e-07	-0.903902	-1.4739
235083335	chr1:235083335:G:A	7.86038e-07	-1.49496	-0.820695
235084152	chr1:235084152:C:T	1.76388e-06	-2.36888e-10	-1.50738
235084359	chr1:235084359:G:A	2.15375e-06	-2.36888e-10	-1.30769
235084439	chr1:235084439:T:A	2.93554e-06	-2.36888e-10	-0.998008
235084440	chr1:235084440:C:A	2.88904e-06	-2.36888e-10	-1.01398
235084726	chr1:235084726:G:A	1.9998e-06	0.128754	-1.51061
235085058	chr1:235085058:G:A	1.78317e-06	-2.36888e-10	-1.49651
235085095	chr1:235085095:C:T	2.38333e-05	-2.36888e-10	1.09618
235085097	chr1:235085097:C:T	3.64113e-06	0.659265	-1.44187
235085390	chr1:235085390:C:T	4.99785e-07	-1.47697	-1.2915
235085403	chr1:235085403:C:T	3.43228e-07	-1.65168	-1.49258
235085590	chr1:235085590:G:A	2.10209e-05	0.512998	0.45762
235085662	chr1:235085662:G:A	2.58795e-06	-2.36888e-10	-1.12403
235085700	chr1:235085700:T:C	1.81573e-06	-2.36888e-10	-1.47841
235085780	chr1:235085780:T:C	1.96099e-06	-2.36888e-10	-1.40145
235085888	chr1:235085888:A:G	5.90212e-07	-1.42403	-1.17814
235086025	chr1:235086025:C:T	8.09987e-07	-1.1976	-1.08804
235086279	chr1:235086279:G:T	1.77623e-06	-2.36888e-10	-1.50041
235086422	chr1:235086422:C:T	3.31761e-06	0.604753	-1.48041
235086768	chr1:235086768:A:G	9.7719e-07	-0.590858	-1.50712
235087795	chr1:235087795:G:A	1.54906e-06	-1.63725	-9.11979e-10
235087823	chr1:235087823:T:G	1.566e-06	-1.62637	-9.11979e-10
235087829	chr1:235087829:T:C	1.79755e-06	-2.36888e-10	-1.48847
235087960	chr1:235087960:G:A	1.8333e-06	-2.36888e-10	-1.46878
235088009	chr1:235088009:A:G	1.8157e-06	-2.36888e-10	-1.47843
235088208	chr1:235088208:T:C	2.04507e-06	-2.36888e-10	-1.35947
235089284	chr1:235089284:T:A	4.41747e-07	-1.54356	-1.34835
235089293	chr1:235089293:TCGG:T	8.89677e-06	0.635868	-0.525079
235089520	chr1:235089520:T:C	3.81854e-06	-2.36888e-10	-0.73503
235089601	chr1:235089601:A:G	1.79711e-06	-2.36888e-10	-1.48872
235090312	chr1:235090312:T:C	4.13504e-07	-1.45258	-1.50541
235090346	chr1:235090346:G:A	1.77065e-06	-2.36888e-10	-1.50355
235090846	chr1:235090846:G:A	1.38769e-06	-1.11447	-0.632794
235090873	chr1:235090873:T:C	6.48452e-06	-2.36888e-10	-0.205481
235090945	chr1:235090945:G:A	5.58842e-07	-1.44835	-1.20844
235091212	chr1:235091212:C:A	7.6452e-06	-2.36888e-10	-0.0408207
235091308	chr1:235091308:T:C	2.58583e-06	-0.61641	-0.508443
235091527	chr1:235091527:C:T	6.38116e-07	-1.48047	-1.04366
235092129	chr1:235092129:G:A	2.25737e-06	-2.36888e-10	-1.2607
235092810	chr1:235092810:A:G	1.57687e-06	-1.61946	-9.11979e-10
235092820	chr1:235092820:T:A	1.65257e-06	-1.57257	-9.11979e-10
235092833	chr1:235092833:G:A	4.70237e-07	-1.57963	-1.24978
235093027	chr1:235093027:C:T	2.5442e-06	-2.36888e-10	-1.14108
235093110	chr1:235093110:A:G	5.02585e-06	-2.36888e-10	-0.460305
235093306	chr1:235093306:A:G	4.39153e-05	1.47744	0.22992
235093576	chr1:235093576:A:G	3.41308e-06	-2.36888e-10	-0.847285
235094523	chr1:235094523:A:G	4.45861e-07	-1.64897	-1.23368
235094556	chr1:235094556:C:A	3.02934e-05	1.33603	-9.11979e-10
235094585	chr1:235094585:C:T	1.83813e-06	-2.36888e-10	-1.46615
235094733	chr1:235094733:G:C	9.84396e-07	-0.599256	-1.49137
235094867	chr1:235094867:T:C	2.37118e-06	-2.36888e-10	-1.21151
235094868	chr1:235094868:A:G	1.03401e-06	-1.54953	-0.491929
235095316	chr1:235095316:C:T	1.93612e-06	-2.36888e-10	-1.41422
235095806	chr1:235095806:G:T	5.02984e-07	-1.59678	-1.16531
235096425	chr1:235096425:T:C	8.54246e-07	-1.61746	-0.614976
235097126	chr1:235097126:T:C	5.62981e-06	-0.346823	-9.11979e-10
235097254	chr1:235097254:G:A	4.79965e-07	-1.53554	-1.2734
235097623	chr1:235097623:G:A	2.92162e-06	0.39441	-1.39717
235097778	chr1:235097778:C:A	1.61684e-05	-2.36888e-10	0.70816
235098279	chr1:235098279:T:A	2.35913e-06	-2.36888e-10	-1.21661
235098489	chr1:235098489:GA:G	2.50311e-06	-2.36888e-10	-1.15737
235098697	chr1:235098697:G:C	9.55867e-07	-0.689542	-1.43049
235098725	chr1:235098725:A:C	9.43857e-07	-1.65233	-0.480349
235098854	chr1:235098854:G:A	8.73398e-07	-1.65734	-0.552921
235099031	chr1:235099031:C:T	8.17728e-07	-0.772713	-1.50341
235099681	chr1:235099681:G:A	4.49855e-07	-1.48696	-1.38677
235099847	chr1:235099847:T:C	5.64942e-07	-1.6475	-0.998433
235100011	chr1:235100011:C:T	1.83609e-06	-2.36888e-10	-1.46726
235100809	chr1:235100809:C:T	4.47944e-06	-0.575401	-9.11979e-10
235100818	chr1:235100818:G:A	2.41587e-06	-2.36888e-10	-1.19284
235100920	chr1:235100920:C:T	8.37319e-07	-1.6326	-0.619846
235101008	chr1:235101008:G:C	1.69611e-06	-1.54656	-9.11979e-10
235101434	chr1:235101434:A:C	1.95367e-06	-2.36888e-10	-1.40519
235101529	chr1:235101529:TAAC:T	7.61857e-07	-1.63297	-0.713923
235103241	chr1:235103241:C:G	2.21254e-06	-2.36888e-10	-1.28076
235103321	chr1:235103321:C:T	2.01358e-06	-2.36888e-10	-1.37499
235103812	chr1:235103812:G:A	1.8869e-06	0.0599268	-1.49989
235104120	chr1:235104120:TCTC:T	2.60629e-06	-2.36888e-10	-1.11697
235104702	chr1:235104702:T:G	2.31294e-06	-0.428363	-0.808017
235104719	chr1:235104719:G:A	1.21042e-06	-0.74543	-1.1385
235105918	chr1:235105918:T:G	9.78161e-07	-1.60555	-0.491432
235106258	chr1:235106258:G:A	4.38453e-07	-1.63107	-1.26833
235106272	chr1:235106272:A:G	1.58244e-06	-0.447955	-1.16798
235106315	chr1:235106315:G:C	9.64531e-07	-1.62023	-0.490778
235106560	chr1:235106560:A:G	1.51777e-06	-1.65766	-9.11979e-10
235106570	chr1:235106570:C:T	1.76236e-06	-2.36888e-10	-1.50825
235106706	chr1:235106706:A:G	1.42126e-06	-0.597717	-1.12564
235106925	chr1:235106925:C:G	3.33494e-06	-2.36888e-10	-0.870443
235107068	chr1:235107068:C:T	4.47558e-06	-2.36888e-10	-0.576263
235107368	chr1:235107368:GCAT:G	1.07021e-06	-1.04078	-0.966262
235107971	chr1:235107971:C:A	6.68495e-07	-1.15792	-1.3197
235108129	chr1:235108129:G:A	2.53955e-06	-2.36888e-10	-1.14291
235108723	chr1:235108723:A:T	3.20318e-06	-2.36888e-10	-0.910755
235108743	chr1:235108743:T:C	2.16892e-06	-0.352648	-0.948023
235108871	chr1:235108871:C:T	6.98142e-07	-1.47579	-0.958438
235109092	chr1:235109092:C:T	4.91111e-06	-2.36888e-10	-0.4834
235109113	chr1:235109113:G:A	2.4616e-06	-2.36888e-10	-1.17409
235109230	chr1:235109230:G:A	2.04338e-06	-2.36888e-10	-1.36029
235109410	chr1:235109410:C:T	2.94865e-06	-2.36888e-10	-0.993551
235109669	chr1:235109669:C:A	2.64481e-06	-2.36888e-10	-1.1023
235109810	chr1:235109810:T:C	3.91615e-06	-2.36888e-10	-0.709791
235109987	chr1:235109987:G:A	2.60688e-06	-2.36888e-10	-1.11675
235111867	chr1:235111867:C:A	1.97301e-06	-2.36888e-10	-1.39534
235112288	chr1:235112288:T:C	4.68595e-06	-2.36888e-10	-0.530331
235112365	chr1:235112365:A:T	1.81872e-06	-1.47676	-9.11979e-10
235112529	chr1:235112529:C:G	8.32445e-07	-1.24616	-1.01212
235112707	chr1:235112707:G:C	4.68595e-06	-2.36888e-10	-0.530331
235112974	chr1:235112974:C:T	1.20609e-06	-0.978659	-0.908857
235113310	chr1:235113310:C:T	4.91111e-06	-2.36888e-10	-0.4834
235114516	chr1:235114516:A:G	2.07229e-06	-2.36888e-10	-1.34624
235114623	chr1:235114623:G:A	5.05671e-06	-2.36888e-10	-0.454183
235114843	chr1:235114843:C:T	3.21723e-06	-2.36888e-10	-0.90638
235114908	chr1:235114908:C:T	3.20877e-06	-2.36888e-10	-0.909011
235114930	chr1:235114930:T:A	6.64597e-07	-1.28526	-1.19822
235114969	chr1:235114969:A:G	5.23368e-07	-1.31318	-1.40919
235115351	chr1:235115351:C:T	4.66058e-06	-2.36888e-10	-0.535758
235115730	chr1:235115730:T:C	8.00399e-07	-1.28452	-1.01302
235115827	chr1:235115827:A:T	6.64134e-07	-1.2994	-1.18477
235116133	chr1:235116133:A:G	6.37859e-07	-1.25114	-1.27339
235116233	chr1:235116233:A:G	1.78938e-06	-0.456167	-1.03686
235116322	chr1:235116322:C:T	4.53618e-06	-2.36888e-10	-0.562813
235116337	chr1:235116337:G:A	9.92492e-07	-1.22726	-0.855171
235116557	chr1:235116557:A:G	5.23618e-07	-1.23232	-1.48957
235116664	chr1:235116664:C:T	1.00916e-06	-0.958376	-1.10741
235116807	chr1:235116807:C:T	5.19659e-07	-1.23302	-1.49646
235116862	chr1:235116862:A:G	2.81827e-06	-2.36888e-10	-1.03878
235116865	chr1:235116865:C:G	1.80121e-06	-2.36888e-10	-1.48644
235117046	chr1:235117046:G:A	2.67491e-06	-1.09098	-9.11979e-10
235117390	chr1:235117390:A:G	2.17254e-06	-0.838124	-0.460879
235117892	chr1:235117892:G:C	4.68595e-06	-2.36888e-10	-0.530331
235118903	chr1:235118903:A:T	5.48125e-06	-2.36888e-10	-0.373566
235118990	chr1:235118990:C:T	1.86951e-06	-1.44922	-9.11979e-10
235119124	chr1:235119124:C:T	1.80134e-06	-2.36888e-10	-1.48637
235119152	chr1:235119152:G:T	1.00054e-06	-1.31738	-0.756979
235119391	chr1:235119391:T:A	1.54249e-06	-1.6415	-9.11979e-10
235119916	chr1:235119916:TAATA:T	2.11718e-06	-2.36888e-10	-1.32482
235120953	chr1:235120953:G:C	4.85052e-06	-2.36888e-10	-0.495814
235120997	chr1:235120997:C:T	6.3179e-07	-1.3539	-1.1802
235121285	chr1:235121285:C:T	4.5741e-06	-2.36888e-10	-0.55449
235121406	chr1:235121406:AATCT:A	1.21536e-05	-2.36888e-10	0.42273
235121722	chr1:235121722:C:T	4.90956e-07	-1.63573	-1.15057
235121746	chr1:235121746:G:A	9.07712e-07	-1.28995	-0.881778
235122081	chr1:235122081:ATT:A	1.92214e-06	-2.36888e-10	-1.42146
235122083	chr1:235122083:T:TAGAAAAAA	1.92744e-06	-2.36888e-10	-1.4187
235122105	chr1:235122105:T:C	4.68595e-06	-2.36888e-10	-0.530331
235122142	chr1:235122142:C:T	1.05277e-06	-0.95829	-1.06518
235122396	chr1:235122396:T:A	4.67878e-06	-2.36888e-10	-0.531862
235122425	chr1:235122425:C:T	7.10869e-07	-1.08972	-1.32645
235122434	chr1:235122434:T:A	6.47524e-06	-2.36888e-10	-0.206913
235122990	chr1:235122990:C:T	1.93258e-06	-2.36888e-10	-1.41604
235123038	chr1:235123038:T:C	1.76222e-06	-2.36888e-10	-1.50832
235123701	chr1:235123701:A:C	1.5297e-06	-1.64983	-9.11979e-10
235123873	chr1:235123873:G:A	1.10936e-05	-2.36888e-10	0.331466
235124145	chr1:235124145:A:G	6.27467e-07	-1.37561	-1.16535
235124282	chr1:235124282:G:A	4.31697e-06	-2.36888e-10	-0.612345
235124307	chr1:235124307:A:C	5.12421e-07	-1.6573	-1.08621
235124322	chr1:235124322:G:A	4.84592e-06	-2.36888e-10	-0.496762
235124560	chr1:235124560:A:G	7.3507e-07	-1.37102	-1.01167
235125097	chr1:235125097:C:T	6.28047e-07	-1.38051	-1.15953
235125254	chr1:235125254:G:A	1.55423e-06	-1.63392	-9.11979e-10
235125574	chr1:235125574:A:C	4.93403e-07	-1.39288	-1.38845
235126047	chr1:235126047:C:T	4.03844e-07	-1.62703	-1.3546
235126608	chr1:235126608:A:T	1.95454e-06	-2.36888e-10	-1.40475
235127266	chr1:235127266:A:G	4.82768e-06	-2.36888e-10	-0.500533
235127447	chr1:235127447:C:A	4.82967e-06	-2.36888e-10	-0.500122
235127607	chr1:235127607:C:A	9.8561e-07	-0.794676	-1.29472
235128259	chr1:235128259:T:C	4.89078e-07	-1.41876	-1.37137
235128337	chr1:235128337:T:C	1.15368e-06	-0.925181	-1.00676
235129236	chr1:235129236:T:A	9.65562e-07	-1.35188	-0.758063
235129612	chr1:235129612:A:T	2.53634e-06	-2.36888e-10	-1.14418
235129799	chr1:235129799:C:T	5.92786e-07	-1.65722	-0.940597
235129945	chr1:235129945:AATGTCCTG:A	6.16429e-07	-1.1929	-1.36581
235129962	chr1:235129962:A:G	4.67117e-06	-2.36888e-10	-0.533489
235130155	chr1:235130155:G:C	2.14242e-06	-2.36888e-10	-1.31296
235130366	chr1:235130366:T:C	8.8699e-07	-1.08695	-1.10788
235130496	chr1:235130496:A:C	4.15196e-07	-1.55826	-1.39564
235130800	chr1:235130800:T:C	6.16473e-07	-1.37268	-1.18596
235131222	chr1:235131222:G:C	4.54637e-06	-0.560569	-9.11979e-10
235131489	chr1:235131489:C:T	1.80242e-06	-2.36888e-10	-1.48577
235131899	chr1:235131899:T:C	9.66087e-06	-2.36888e-10	0.193184
235132236	chr1:235132236:A:G	2.09298e-06	-2.36888e-10	-1.33631
235133488	chr1:235133488:A:G	4.57878e-06	-2.36888e-10	-0.553466
235133640	chr1:235133640:T:C	9.89536e-06	-2.36888e-10	0.217166
235134737	chr1:235134737:G:A	4.36041e-06	-2.36888e-10	-0.602334
235135582	chr1:235135582:T:A	5.07249e-06	-2.36888e-10	-0.451067
235136177	chr1:235136177:C:T	4.67052e-06	-0.533629	-9.11979e-10
235136391	chr1:235136391:T:C	1.75966e-06	-2.36888e-10	-1.50978
235136452	chr1:235136452:T:C	2.56691e-06	-2.36888e-10	-1.1322
235136472	chr1:235136472:G:A	2.35638e-06	-1.21777	-9.11979e-10
235136569	chr1:235136569:C:T	2.64478e-06	-2.36888e-10	-1.10231
235136594	chr1:235136594:T:C	4.65231e-06	-2.36888e-10	-0.537536
235137116	chr1:235137116:A:G	2.10669e-06	-2.36888e-10	-1.32978
235137968	chr1:235137968:G:A	2.78895e-06	-2.36888e-10	-1.04923
235138342	chr1:235138342:AAAT:A	4.85158e-06	-2.36888e-10	-0.495595
235138570	chr1:235138570:C:T	4.44548e-06	-2.36888e-10	-0.583011
235138804	chr1:235138804:CT:C	5.13134e-07	-1.40439	-1.33773
235138941	chr1:235138941:T:C	5.58451e-07	-1.24514	-1.41234
235138997	chr1:235138997:C:T	1.79996e-06	-2.36888e-10	-1.48713
235139616	chr1:235139616:C:T	4.03812e-06	-2.36888e-10	-0.679121
235139835	chr1:235139835:G:A	8.13492e-07	-1.55105	-0.730272
235140360	chr1:235140360:G:T	2.13533e-06	-2.36888e-10	-1.31628
235141001	chr1:235141001:G:A	4.88384e-06	-2.36888e-10	-0.488967
235141803	chr1:235141803:T:C	2.04148e-06	-0.725186	-0.636039
235141817	chr1:235141817:T:C	9.42054e-07	-0.666511	-1.46808
235141902	chr1:235141902:G:A	4.60777e-07	-1.35606	-1.49368
235142352	chr1:235142352:C:T	5.28813e-07	-1.37106	-1.34096
235142844	chr1:235142844:G:C	6.31465e-07	-1.36822	-1.16639
235143051	chr1:235143051:A:G	5.31322e-07	-1.40341	-1.30388
235143063	chr1:235143063:T:C	4.60168e-06	-2.36888e-10	-0.548479
235143154	chr1:235143154:T:C	5.27568e-07	-1.41401	-1.30036
235143248	chr1:235143248:C:T	7.87579e-07	-1.22518	-1.08851
235143344	chr1:235143344:G:A	1.85905e-06	-2.36888e-10	-1.45483
235143408	chr1:235143408:T:C	2.71318e-06	-1.07678	-9.11979e-10
235143458	chr1:235143458:G:A	1.12186e-06	-1.3123	-0.647613
235143507	chr1:235143507:G:A	3.40589e-06	-0.849393	-9.11979e-10
235144224	chr1:235144224:C:T	2.15202e-06	-2.36888e-10	-1.30849
235144299	chr1:235144299:CAT:C	5.86161e-07	-1.25351	-1.35555
235144800	chr1:235144800:T:C	4.58261e-06	-2.36888e-10	-0.552631
235145118	chr1:235145118:G:A	1.96041e-06	-2.36888e-10	-1.40175
235145340	chr1:235145340:C:T	4.09978e-06	-2.36888e-10	-0.663965
235145449	chr1:235145449:T:G	5.92635e-07	-1.38865	-1.20942
235146373	chr1:235146373:TATAAAA:T	1.78138e-06	-2.36888e-10	-1.49751
235147612	chr1:235147612:G:A	1.13438e-06	-1.00416	-0.944653
235147966	chr1:235147966:T:A	5.38949e-07	-1.36728	-1.32576
235148277	chr1:235148277:C:G	1.57021e-06	-1.62369	-9.11979e-10
235148452	chr1:235148452:C:T	6.37747e-06	-0.222127	-9.11979e-10
235148791	chr1:235148791:G:A	4.08285e-06	-2.36888e-10	-0.668103
235148928	chr1:235148928:C:T	6.48173e-07	-1.30536	-1.20314
235149017	chr1:235149017:G:A	2.60367e-06	-2.36888e-10	-1.11798
235149111	chr1:235149111:G:A	2.04515e-06	-2.36888e-10	-1.35943
235149155	chr1:235149155:A:G	2.80646e-06	-2.36888e-10	-1.04298
235149255	chr1:235149255:G:A	5.90405e-07	-1.6576	-0.944244
235149581	chr1:235149581:A:T	1.28826e-05	0.480982	-9.11979e-10
235149978	chr1:235149978:G:T	5.2063e-07	-1.33512	-1.39249
235150106	chr1:235150106:G:A	4.98527e-06	-2.36888e-10	-0.468411
235150606	chr1:235150606:G:A	1.25037e-06	-1.5495	-0.301961
235150710	chr1:235150710:T:TA	9.34915e-07	-1.50411	-0.638086
235150892	chr1:235150892:G:T	1.79816e-06	-2.36888e-10	-1.48814
235151365	chr1:235151365:T:C	8.91198e-07	-1.50253	-0.68756
235151825	chr1:235151825:G:A	4.98527e-06	-2.36888e-10	-0.468411
235152177	chr1:235152177:A:G	3.56724e-06	-2.36888e-10	-0.803108
235152356	chr1:235152356:T:C	1.32653e-06	-0.637737	-1.1546
235153148	chr1:235153148:G:C	3.23949e-06	-2.36888e-10	-0.899484
235153481	chr1:235153481:G:A	1.61892e-06	-1.59314	-9.11979e-10
235153562	chr1:235153562:T:G	1.66012e-06	-1.56801	-9.11979e-10
235154136	chr1:235154136:C:G	3.83538e-06	-2.36888e-10	-0.730632
235154351	chr1:235154351:C:T	2.05461e-06	-2.36888e-10	-1.35481
235154426	chr1:235154426:C:T	1.47402e-06	-0.444691	-1.24222
235154432	chr1:235154432:C:T	1.40955e-06	-1.46148	-0.270151
235154437	chr1:235154437:G:A	5.20371e-07	-1.34047	-1.38764
235155328	chr1:235155328:T:C	4.87255e-06	-2.36888e-10	-0.491282
235155396	chr1:235155396:T:C	1.5309e-06	-1.41503	-0.234017
235155402	chr1:235155402:C:T	4.7789e-06	-2.36888e-10	-0.510688
235156547	chr1:235156547:C:T	4.98527e-06	-2.36888e-10	-0.468411
235157439	chr1:235157439:C:T	2.45001e-06	-2.36888e-10	-1.17881
235158049	chr1:235158049:T:G	2.1084e-06	-1.32897	-9.11979e-10
235158637	chr1:235158637:T:C	6.10685e-06	-2.36888e-10	-0.265488
235158962	chr1:235158962:C:T	4.57142e-07	-1.34992	-1.50774
235159041	chr1:235159041:C:T	2.15681e-06	-2.36888e-10	-1.30627
235159139	chr1:235159139:G:A	1.52116e-06	-1.65543	-9.11979e-10
235159192	chr1:235159192:G:A	2.8783e-06	-2.36888e-10	-1.0177
235159345	chr1:235159345:T:C	4.66858e-07	-1.65755	-1.17908
235159421	chr1:235159421:G:A	1.14254e-06	-1.26343	-0.678221
235159523	chr1:235159523:T:C	4.75751e-07	-1.32353	-1.49423
235159912	chr1:235159912:T:C	1.2233e-06	-0.635668	-1.23768
235160336	chr1:235160336:G:C	4.87397e-06	-2.36888e-10	-0.49099
235160468	chr1:235160468:A:G	1.86132e-06	-2.36888e-10	-1.45361
235160732	chr1:235160732:A:C	4.94907e-07	-1.27209	-1.50619
235160835	chr1:235160835:T:C	4.64766e-06	-2.36888e-10	-0.538534
235160961	chr1:235160961:C:T	1.89015e-06	-2.36888e-10	-1.43824
235160983	chr1:235160983:T:C	3.84903e-07	-1.51853	-1.51113
235161230	chr1:235161230:T:A	9.00587e-07	-1.41819	-0.761415
235161669	chr1:235161669:T:C	2.85384e-06	-1.42411	0.397874
235161960	chr1:235161960:ACTGT:A	2.87316e-06	-2.36888e-10	-1.01949
235162158	chr1:235162158:A:C	2.562e-06	-1.13411	-9.11979e-10
235162173	chr1:235162173:AG:A	2.3332e-06	-2.36888e-10	-1.22766
235162719	chr1:235162719:T:C	1.30891e-06	-0.669194	-1.13651
235163493	chr1:235163493:G:C	2.34175e-06	-1.224	-9.11979e-10
235163664	chr1:235163664:G:A	1.09611e-05	-2.36888e-10	0.31945
235163823	chr1:235163823:T:C	1.02343e-06	-0.615001	-1.43674
235164081	chr1:235164081:G:A	7.91267e-07	-1.58916	-0.719863
235164208	chr1:235164208:A:G	1.6121e-06	-1.18608	-0.411281
235164444	chr1:235164444:C:T	7.41174e-06	-2.36888e-10	-0.0718339
235165026	chr1:235165026:G:A	9.35711e-07	-0.751921	-1.38943
235165132	chr1:235165132:T:C	1.85629e-06	-2.36888e-10	-1.45632
235165267	chr1:235165267:T:C	1.56125e-06	-1.27598	-0.353434
235165395	chr1:235165395:T:G	7.33449e-07	-0.884805	-1.50009
235165416	chr1:235165416:T:C	9.16259e-07	-0.75175	-1.41061
235165600	chr1:235165600:A:G	1.61024e-06	-1.2658	-0.332717
235166319	chr1:235166319:CTT:C	9.75164e-06	-2.36888e-10	0.202536
235169156	chr1:235169156:G:A	9.95364e-06	-2.36888e-10	0.223039
235169204	chr1:235169204:G:C	5.62092e-06	-2.36888e-10	-0.348404
235169240	chr1:235169240:G:T	2.40301e-06	-0.636066	-0.56211
235169318	chr1:235169318:A:G	1.90135e-06	-2.36888e-10	-1.43234
235169672	chr1:235169672:T:C	6.12169e-06	-2.36888e-10	-0.263062
235169954	chr1:235169954:G:A	1.78019e-06	-2.36888e-10	-1.49818
235170003	chr1:235170003:T:A	1.8441e-06	-2.36888e-10	-1.46291
235170235	chr1:235170235:T:C	1.6376e-06	-1.19288	-0.388785
235170249	chr1:235170249:G:A	2.09473e-06	-1.33547	-9.11979e-10
235170446	chr1:235170446:A:C	2.06573e-06	-2.36888e-10	-1.34941
235170461	chr1:235170461:G:A	1.59588e-06	-1.60747	-9.11979e-10
235170687	chr1:235170687:A:G	1.49107e-06	-0.73339	-0.942017
235171027	chr1:235171027:CCTTTT:C	2.88477e-06	-1.01545	-9.11979e-10
235171788	chr1:235171788:C:T	1.03684e-05	-2.36888e-10	0.263866
235171830	chr1:235171830:C:T	2.16902e-06	-2.36888e-10	-1.30062
235171862	chr1:235171862:G:A	6.62729e-07	-1.24527	-1.24102
235172955	chr1:235172955:G:A	1.00398e-06	-1.55142	-0.519516
235173397	chr1:235173397:A:G	1.04453e-05	-2.36888e-10	0.271253
235173623	chr1:235173623:G:A	1.99451e-06	-2.36888e-10	-1.3845
235174103	chr1:235174103:A:G	8.58994e-07	-0.717719	-1.50917
235174418	chr1:235174418:C:T	9.30747e-07	-0.726302	-1.42036
235174446	chr1:235174446:T:C	8.71196e-07	-0.723783	-1.489
235175086	chr1:235175086:A:G	1.82774e-06	-1.47182	-9.11979e-10
235176532	chr1:235176532:C:T	3.22887e-06	-2.36888e-10	-0.902766
235176588	chr1:235176588:A:G	1.05077e-05	-2.36888e-10	0.277211
235176997	chr1:235176997:A:G	1.76471e-06	-2.36888e-10	-1.50691
235177695	chr1:235177695:A:G	1.76683e-06	-2.36888e-10	-1.50571
235178031	chr1:235178031:T:C	1.60243e-06	-1.22024	-0.383133
235178777	chr1:235178777:A:G	1.5309e-06	-1.26784	-0.381206
235179602	chr1:235179602:C:T	1.57449e-06	-1.62097	-9.11979e-10
235179890	chr1:235179890:G:A	1.83437e-06	-2.36888e-10	-1.4682
235179911	chr1:235179911:A:C	1.65063e-06	-0.739513	-0.834231
235180146	chr1:235180146:T:C	1.75825e-06	-2.36888e-10	-1.51058
235180541	chr1:235180541:G:A	1.63797e-06	-1.24526	-0.336186
235182031	chr1:235182031:C:T	5.57717e-06	-0.219177	-0.13704
235182042	chr1:235182042:G:A	2.6021e-06	-1.11858	-9.11979e-10
235182971	chr1:235182971:T:C	6.23748e-07	-1.43133	-1.11558
235183456	chr1:235183456:C:A	1.88742e-06	-2.36888e-10	-1.43969
235184912	chr1:235184912:A:G	6.14912e-07	-1.30589	-1.25529
235185924	chr1:235185924:C:T	8.60655e-07	-1.31989	-0.905069
235186155	chr1:235186155:G:A	2.16192e-06	-1.3039	-9.11979e-10
235186488	chr1:235186488:A:G	8.2748e-07	-0.753299	-1.51097
235186892	chr1:235186892:T:C	9.81119e-07	-0.686638	-1.40732
235187184	chr1:235187184:T:C	1.84918e-06	-2.36888e-10	-1.46016
235187239	chr1:235187239:A:G	9.45934e-07	-0.740274	-1.39021
235188121	chr1:235188121:T:G	8.2383e-07	-0.759403	-1.50929
235188132	chr1:235188132:G:A	9.35526e-07	-0.764378	-1.37717
235188252	chr1:235188252:A:G	1.40148e-05	0.565216	-9.11979e-10
235188352	chr1:235188352:T:C	6.16263e-06	-2.36888e-10	-0.256395
235189050	chr1:235189050:G:A	9.67477e-07	-0.762981	-1.34498
235189790	chr1:235189790:T:C	5.10081e-07	-1.36187	-1.38622
235190797	chr1:235190797:A:G	1.82263e-06	-2.36888e-10	-1.47462
235191240	chr1:235191240:C:G	8.83172e-07	-0.773972	-1.42516
235191254	chr1:235191254:TTTA:T	1.79706e-06	-2.36888e-10	-1.48875
235191929	chr1:235191929:A:T	9.38087e-07	-0.79879	-1.34002
235191995	chr1:235191995:T:G	2.49285e-06	-2.36888e-10	-1.16147
235192010	chr1:235192010:C:T	1.57355e-06	-1.62157	-9.11979e-10
235192617	chr1:235192617:A:G	8.2197e-07	-1.38038	-0.890575
235192986	chr1:235192986:A:G	1.04964e-06	-0.626979	-1.39948
235193110	chr1:235193110:C:A	1.28358e-06	-0.655634	-1.16961
235193154	chr1:235193154:C:T	7.54284e-06	-2.36888e-10	-0.0542998
235193988	chr1:235193988:A:ATG	1.2837e-06	-0.666937	-1.15821
235194145	chr1:235194145:A:G	6.18903e-06	-2.36888e-10	-0.252121
235195218	chr1:235195218:A:T	1.05491e-05	-2.36888e-10	0.281142
235196490	chr1:235196490:T:A	5.99894e-06	-2.36888e-10	-0.283316
235196660	chr1:235196660:A:T	1.27799e-06	-0.839171	-0.990439
235197220	chr1:235197220:T:C	1.56929e-06	-1.62428	-9.11979e-10
235199021	chr1:235199021:C:A	9.98813e-06	-2.36888e-10	0.226498
235199610	chr1:235199610:C:T	3.93749e-06	-2.36888e-10	-0.704357
235199645	chr1:235199645:T:C	8.41454e-07	-0.762622	-1.4849
235200214	chr1:235200214:G:A	1.80445e-06	-2.36888e-10	-1.48464
235200320	chr1:235200320:G:A	7.52429e-06	-2.36888e-10	-0.0567631
235200425	chr1:235200425:T:G	7.62862e-07	-1.45372	-0.891862
235200593	chr1:235200593:T:C	6.51918e-07	-1.42556	-1.07717
235200639	chr1:235200639:AAAG:A	1.6125e-06	-1.23059	-0.366525
235200790	chr1:235200790:G:C	9.60099e-07	-1.29576	-0.819859
235200832	chr1:235200832:A:G	4.71866e-06	-0.523373	-9.11979e-10
235201011	chr1:235201011:G:A	2.84373e-06	-2.36888e-10	-1.02978
235201718	chr1:235201718:T:C	1.84048e-06	-2.36888e-10	-1.46487
235201855	chr1:235201855:A:G	1.25034e-06	-0.508047	-1.34344
235202017	chr1:235202017:T:C	1.5736e-06	-1.62153	-9.11979e-10
235202042	chr1:235202042:T:C	9.05813e-06	-2.36888e-10	0.128764
235202514	chr1:235202514:G:A	1.53468e-06	-1.64658	-9.11979e-10
235202631	chr1:235202631:C:A	1.65413e-06	-1.24052	-0.331106
235202706	chr1:235202706:C:T	3.66938e-06	-2.36888e-10	-0.774876
235202840	chr1:235202840:A:G	1.48829e-06	-1.26891	-0.408366
235203214	chr1:235203214:T:C	3.95236e-06	-2.36888e-10	-0.700588
235203587	chr1:235203587:C:A	5.03058e-07	-1.26857	-1.49337
235203986	chr1:235203986:T:C	1.84626e-06	-2.36888e-10	-1.46174
235204254	chr1:235204254:G:A	5.78864e-06	-2.36888e-10	-0.319002
235204962	chr1:235204962:T:A	1.51252e-06	-0.229207	-1.43192
235205409	chr1:235205409:T:G	1.5205e-05	0.646724	-9.11979e-10
235207508	chr1:235207508:T:C	9.49989e-06	-2.36888e-10	0.176381
235207848	chr1:235207848:G:A	1.89885e-06	-2.36888e-10	-1.43365
235207885	chr1:235207885:C:T	2.47471e-06	-2.36888e-10	-1.16878
235208044	chr1:235208044:T:C	1.78804e-06	-2.36888e-10	-1.49378
235208287	chr1:235208287:A:G	1.63955e-06	-0.0833074	-1.49717
235208409	chr1:235208409:CTACT:C	1.7595e-06	-2.36888e-10	-1.50987
235208536	chr1:235208536:CTT:C	1.58918e-06	-0.11532	-1.49636
235208862	chr1:235208862:T:C	1.8948e-06	-2.36888e-10	-1.43579
235209229	chr1:235209229:C:G	1.08353e-05	-2.36888e-10	0.307911
235209252	chr1:235209252:C:T	1.00235e-05	-2.36888e-10	0.230029
235209265	chr1:235209265:G:A	1.2553e-06	-0.963332	-0.884193
235209308	chr1:235209308:T:C	2.2804e-06	-2.36888e-10	-1.25055
235209361	chr1:235209361:C:T	2.64583e-06	-2.36888e-10	-1.10191
235209574	chr1:235209574:T:G	2.45432e-06	-1.16058	-0.01647
235209855	chr1:235209855:G:A	1.03897e-05	-2.36888e-10	0.265918
235210547	chr1:235210547:CTGAT:C	2.64238e-06	-1.17129	0.068075
235210703	chr1:235210703:G:A	1.00653e-05	-2.36888e-10	0.234191
235210731	chr1:235210731:C:T	2.48648e-06	-1.19874	0.0347132
235210878	chr1:235210878:ATTCT:A	7.95101e-07	-0.897697	-1.40649
235211221	chr1:235211221:C:T	2.10434e-06	-2.36888e-10	-1.3309
235211311	chr1:235211311:T:A	9.33251e-06	-2.36888e-10	0.158605
235211815	chr1:235211815:T:C	1.00416e-05	-2.36888e-10	0.231834
235211922	chr1:235211922:T:C	2.51039e-06	-1.16863	0.0141736
235212118	chr1:235212118:G:A	1.84017e-06	-2.36888e-10	-1.46504
235212504	chr1:235212504:G:A	9.84428e-07	-1.15588	-0.934714
235213570	chr1:235213570:A:G	1.75826e-06	-2.36888e-10	-1.51057
235214945	chr1:235214945:G:A	1.94944e-06	-2.36888e-10	-1.40736
235215029	chr1:235215029:G:A	1.30415e-06	-0.355135	-1.45421
235215344	chr1:235215344:C:T	7.3563e-07	-0.938891	-1.44304
235215452	chr1:235215452:T:G	8.17341e-07	-1.16752	-1.10908
235215581	chr1:235215581:A:G	4.01575e-06	-0.684674	-9.11979e-10
235215906	chr1:235215906:T:C	1.81773e-06	-2.36888e-10	-1.47731
235215955	chr1:235215955:T:C	6.11792e-06	-2.36888e-10	-0.263678
235216632	chr1:235216632:C:T	1.76839e-06	-2.36888e-10	-1.50483
235216818	chr1:235216818:T:C	2.20666e-06	-2.36888e-10	-1.28342
235218640	chr1:235218640:G:C	1.53698e-06	-1.64508	-9.11979e-10
235218757	chr1:235218757:A:G	1.8822e-06	-2.36888e-10	-1.44246
235219460	chr1:235219460:T:C	1.21276e-06	-0.984888	-0.897112
235219862	chr1:235219862:T:C	2.48007e-06	-2.36888e-10	-1.16661
235219873	chr1:235219873:A:G	1.81213e-06	-0.130141	-1.35025
235220036	chr1:235220036:T:C	1.31762e-06	-0.949723	-0.84935
235220191	chr1:235220191:TAAAC:T	6.51327e-07	-1.55389	-0.949758
235220799	chr1:235220799:T:C	1.24921e-06	-0.964475	-0.887911
235221523	chr1:235221523:G:A	1.06144e-06	-1.17309	-0.842191
235222099	chr1:235222099:A:G	3.06331e-06	-2.36888e-10	-0.955404
235222619	chr1:235222619:A:G	2.28209e-06	-0.110807	-1.139
235223130	chr1:235223130:A:G	2.22131e-06	-2.36888e-10	-1.2768
235224329	chr1:235224329:C:T	1.07959e-05	-2.36888e-10	0.304268
235224610	chr1:235224610:T:G	1.85008e-06	-2.36888e-10	-1.45967
235225192	chr1:235225192:C:T	1.04702e-05	-2.36888e-10	0.273633
235225387	chr1:235225387:G:A	1.87157e-06	-2.36888e-10	-1.44812
235225918	chr1:235225918:T:C	1.34988e-06	-0.936586	-0.838296
235226039	chr1:235226039:T:C	1.05563e-06	-1.04647	-0.974295
235226462	chr1:235226462:G:A	1.63014e-06	-1.58623	-9.11979e-10
235226587	chr1:235226587:T:C	5.24523e-07	-1.35562	-1.36454
235226976	chr1:235226976:T:C	1.75785e-06	-2.36888e-10	-1.51081
235227081	chr1:235227081:T:C	1.73139e-06	-0.0958077	-1.43017
235227588	chr1:235227588:T:C	2.94094e-06	-2.36888e-10	-0.996169
235227949	chr1:235227949:C:T	1.04342e-06	-1.10836	-0.924036
235228085	chr1:235228085:C:T	2.16832e-06	-1.30095	-9.11979e-10
235228131	chr1:235228131:T:C	1.37704e-06	-0.258614	-1.49635
235228708	chr1:235228708:C:T	5.24238e-06	-2.36888e-10	-0.418123
235228715	chr1:235228715:G:C	2.36958e-06	-1.03852	-0.173665
235229039	chr1:235229039:T:A	1.60448e-06	-0.194587	-1.40751
235229050	chr1:235229050:A:T	1.72051e-06	-1.53228	-9.11979e-10
235229231	chr1:235229231:T:C	1.65806e-06	-0.164919	-1.40434
235229592	chr1:235229592:T:C	2.27798e-06	-2.36888e-10	-1.25161
235229740	chr1:235229740:A:ATCAAACAGTAT	1.80034e-06	-2.36888e-10	-1.48692
235229848	chr1:235229848:T:C	1.87637e-06	-2.36888e-10	-1.44556
235230855	chr1:235230855:A:G	2.42459e-06	-1.36081	0.171576
235230902	chr1:235230902:A:T	2.5051e-06	-1.21882	0.0622518
235230963	chr1:235230963:G:T	1.09563e-06	-1.18504	-0.798522
235231360	chr1:235231360:G:T	4.28845e-06	-2.36888e-10	-0.618974
235232240	chr1:235232240:T:C	1.75725e-06	-2.36888e-10	-1.51115
235232280	chr1:235232280:T:C	7.12985e-07	-0.997929	-1.41526
235232608	chr1:235232608:C:T	1.90847e-06	-0.915261	-0.513334
235232668	chr1:235232668:T:A	3.29233e-06	-0.883303	-9.11979e-10
235233017	chr1:235233017:T:C	1.97176e-06	-1.39597	-9.11979e-10
235233027	chr1:235233027:G:A	1.87126e-06	-2.36888e-10	-1.44829
235233030	chr1:235233030:G:A	1.15286e-06	-1.00254	-0.930117
235233262	chr1:235233262:A:C	1.19751e-06	-0.929531	-0.965125
235233382	chr1:235233382:A:G	1.60987e-06	-0.192208	-1.40654
235233707	chr1:235233707:A:G	2.63144e-06	-1.04059	-0.0667826
235233718	chr1:235233718:T:TA	1.63737e-06	-1.58181	-9.11979e-10
235233768	chr1:235233768:C:T	1.09123e-05	-2.36888e-10	0.314993
235233803	chr1:235233803:C:T	2.47202e-06	-1.1619	-0.0079631
235233934	chr1:235233934:C:G	7.17227e-07	-1.50537	-0.901889
235233952	chr1:235233952:A:G	1.59885e-06	-0.184077	-1.42154
235236017	chr1:235236017:C:T	1.12637e-06	-1.00551	-0.950387
235237511	chr1:235237511:T:C	1.53852e-06	-0.243966	-1.40011
235238027	chr1:235238027:C:A	1.27113e-06	-1.03925	-0.795744
235238126	chr1:235238126:A:G	2.51047e-06	-1.15443	-9.11979e-10
235238487	chr1:235238487:T:C	1.00275e-05	-2.36888e-10	0.230433
235238497	chr1:235238497:TTTTG:T	1.45018e-05	-2.36888e-10	0.599377
235238818	chr1:235238818:G:A	9.18856e-07	-1.05716	-1.10237
235238915	chr1:235238915:A:G	1.43184e-06	-0.20517	-1.51077
235240280	chr1:235240280:G:T	2.61915e-06	-1.11895	0.00689624
235240789	chr1:235240789:C:T	2.23761e-06	-1.26949	-9.11979e-10
235240951	chr1:235240951:C:T	3.99544e-06	-2.36888e-10	-0.689745
235241118	chr1:235241118:T:C	2.70057e-06	-1.07692	-0.00451493
235241136	chr1:235241136:G:A	2.16051e-06	-1.30456	-9.11979e-10
235241809	chr1:235241809:C:A	6.69705e-06	-0.173232	-9.11979e-10
235241896	chr1:235241896:G:A	1.72548e-06	-1.28681	-0.242581
235241930	chr1:235241930:C:G	1.06373e-06	-1.14685	-0.866272
235242002	chr1:235242002:C:T	1.00671e-05	-2.36888e-10	0.234369
235242011	chr1:235242011:G:A	7.57672e-06	-2.36888e-10	-0.049819
235242058	chr1:235242058:G:T	1.19373e-05	-2.36888e-10	0.40477
235242203	chr1:235242203:G:A	2.72336e-06	-1.06155	-0.0114811
235242339	chr1:235242339:C:T	1.62328e-06	-0.185987	-1.40446
235243709	chr1:235243709:C:T	1.71679e-05	-2.36888e-10	0.768144
235244616	chr1:235244616:G:A	1.88029e-06	-2.36888e-10	-1.44348
235244906	chr1:235244906:G:A	2.77902e-06	-1.0902	0.0374044
235245095	chr1:235245095:T:C	1.01928e-06	-1.06311	-0.992692
235245379	chr1:235245379:G:T	6.12428e-06	-2.36888e-10	-0.262638
235245559	chr1:235245559:G:C	2.89772e-06	-1.05336	0.0423863
235245801	chr1:235245801:A:C	1.68744e-06	-1.55169	-9.11979e-10
235245810	chr1:235245810:G:A	2.56307e-06	-2.36888e-10	-1.13369
235245868	chr1:235245868:G:A	1.28561e-05	-2.36888e-10	0.478921
235246088	chr1:235246088:G:C	2.79503e-06	-1.04706	-9.11979e-10
235246609	chr1:235246609:G:T	1.90403e-06	-2.36888e-10	-1.43093
235246709	chr1:235246709:G:A	1.11616e-06	-1.03943	-0.925578
235246985	chr1:235246985:T:C	1.03055e-05	-2.36888e-10	0.257779
235247727	chr1:235247727:G:A	1.2494e-05	-2.36888e-10	0.450352
235247784	chr1:235247784:T:A	1.26379e-05	-2.36888e-10	0.461801
235247898	chr1:235247898:G:A	2.08313e-06	-2.36888e-10	-1.34103
235248603	chr1:235248603:C:A	1.31869e-05	0.504327	-9.11979e-10
235248812	chr1:235248812:C:T	2.61838e-06	-1.25414	0.141794
235248819	chr1:235248819:G:A	8.60047e-07	-1.20135	-1.02432
235248913	chr1:235248913:C:T	1.75847e-06	-2.36888e-10	-1.51046
235249082	chr1:235249082:C:T	1.92351e-06	-2.36888e-10	-1.42075
235249266	chr1:235249266:G:C	2.28227e-06	-2.36888e-10	-1.24973
235249381	chr1:235249381:A:G	1.89063e-06	-2.36888e-10	-1.43799
235249664	chr1:235249664:G:A	1.01132e-05	-2.36888e-10	0.238938
235249918	chr1:235249918:G:A	1.95593e-06	-2.36888e-10	-1.40403
235250015	chr1:235250015:C:G	2.35265e-06	-2.36888e-10	-1.21936
235251934	chr1:235251934:A:G	9.70728e-06	-2.36888e-10	0.197977
235252362	chr1:235252362:T:C	1.85367e-05	0.844852	-9.11979e-10
235252397	chr1:235252397:G:A	2.8059e-06	-2.36888e-10	-1.04318
235253195	chr1:235253195:G:A	2.12939e-06	-2.36888e-10	-1.31906
235254458	chr1:235254458:G:A	1.63062e-06	-0.182971	-1.40297
235254530	chr1:235254530:A:G	1.04265e-05	-2.36888e-10	0.269447
235255005	chr1:235255005:T:C	1.53803e-06	-1.6444	-9.11979e-10
235255076	chr1:235255076:T:C	1.92899e-06	-2.36888e-10	-1.4179
235255158	chr1:235255158:A:G	4.5784e-06	-2.36888e-10	-0.55355
235255355	chr1:235255355:T:C	2.00279e-06	-2.36888e-10	-1.38036
235256003	chr1:235256003:G:A	1.95599e-06	-1.404	-9.11979e-10
235256035	chr1:235256035:G:A	1.82747e-06	-1.1866	-0.285366
235256087	chr1:235256087:T:C	1.20815e-06	-0.929297	-0.956511
235256696	chr1:235256696:A:C	2.70184e-06	-1.15791	0.0769457
235257178	chr1:235257178:G:A	1.9023e-06	-1.43183	-9.11979e-10
235257529	chr1:235257529:T:C	1.91612e-06	-2.36888e-10	-1.4246
235257589	chr1:235257589:C:T	1.85159e-06	-2.36888e-10	-1.45886
235258620	chr1:235258620:T:C	2.81559e-06	-1.17903	0.139305
235258794	chr1:235258794:T:C	1.26461e-05	-2.36888e-10	0.462453
235259025	chr1:235259025:T:C	1.90573e-06	-1.43004	-9.11979e-10
235259405	chr1:235259405:C:T	4.01997e-06	-2.36888e-10	-0.683624
235260292	chr1:235260292:T:C	1.72388e-06	-1.22287	-0.307446
235260576	chr1:235260576:T:G	2.78164e-06	-2.36888e-10	-1.05186
235261027	chr1:235261027:C:T	2.02265e-06	-2.36888e-10	-1.37049
235261430	chr1:235261430:G:T	7.21447e-06	-2.36888e-10	-0.0988106
235261515	chr1:235261515:C:T	2.7644e-06	-1.16788	0.109803
235261516	chr1:235261516:C:G	2.72319e-06	-1.17101	0.0979164
235261821	chr1:235261821:A:G	1.60918e-05	-2.36888e-10	0.703412
235262056	chr1:235262056:G:A	2.85099e-06	-1.16153	0.134302
235262155	chr1:235262155:AAAG:A	2.68135e-06	-1.17067	0.0820894
235262196	chr1:235262196:A:G	2.25704e-06	-2.36888e-10	-1.26085
235262363	chr1:235262363:T:C	1.82359e-06	-2.36888e-10	-1.47409
235262429	chr1:235262429:T:C	2.67098e-06	-1.14821	0.055759
235262560	chr1:235262560:C:T	1.55221e-06	-0.25358	-1.38164
235262644	chr1:235262644:T:C	1.7687e-06	-1.27008	-0.234574
235262806	chr1:235262806:A:T	1.63324e-06	-0.204949	-1.37939
235262984	chr1:235262984:G:C	1.86029e-06	-2.36888e-10	-1.45417
235263272	chr1:235263272:G:A	1.85973e-06	-2.36888e-10	-1.45447
235263520	chr1:235263520:G:A	1.94889e-06	-1.40764	-9.11979e-10
235263556	chr1:235263556:T:C	1.03729e-05	-2.36888e-10	0.264296
235263602	chr1:235263602:C:T	1.51176e-06	-0.282066	-1.37956
235263716	chr1:235263716:C:T	2.01947e-06	-1.37206	-9.11979e-10
235263911	chr1:235263911:G:A	7.89486e-07	-1.20887	-1.1024
235264011	chr1:235264011:A:C	1.84994e-06	-2.36888e-10	-1.45974
235264192	chr1:235264192:C:T	6.09379e-06	-2.36888e-10	-0.267629
235264610	chr1:235264610:A:G	1.85806e-06	-2.36888e-10	-1.45537
235264889	chr1:235264889:T:C	1.58579e-06	-0.95525	-0.65857
235264992	chr1:235264992:G:A	1.97631e-06	-2.36888e-10	-1.39367
235265141	chr1:235265141:G:A	7.65731e-06	-2.36888e-10	-0.0392382
235265635	chr1:235265635:G:A	1.90662e-06	-2.36888e-10	-1.42957
235265882	chr1:235265882:C:T	2.25055e-06	-2.36888e-10	-1.26372
235266377	chr1:235266377:G:A	1.55414e-06	-0.314284	-1.3197
235267448	chr1:235267448:A:C	1.08353e-05	-2.36888e-10	0.307911
235267599	chr1:235267599:G:A	1.77746e-06	-2.36888e-10	-1.49971
235267604	chr1:235267604:G:A	2.60863e-06	-1.11607	-9.11979e-10
235267797	chr1:235267797:G:A	1.00425e-06	-1.19148	-0.879176
235267834	chr1:235267834:G:A	2.25301e-06	-2.36888e-10	-1.26263
235267941	chr1:235267941:A:G	2.65523e-06	-1.3027	0.204331
235268098	chr1:235268098:G:A	2.44157e-06	-0.891023	-0.291234
235268111	chr1:235268111:G:A	1.88343e-06	-2.36888e-10	-1.44181
235268563	chr1:235268563:C:G	1.87405e-06	-2.36888e-10	-1.4468
235268909	chr1:235268909:G:A	2.666e-06	-1.09432	-9.11979e-10
235269227	chr1:235269227:A:T	1.89731e-06	-2.36888e-10	-1.43446
235269426	chr1:235269426:C:T	1.58286e-06	-1.61566	-9.11979e-10
235269452	chr1:235269452:A:G	7.3572e-07	-1.24242	-1.13939
235269605	chr1:235269605:A:G	1.87925e-06	-2.36888e-10	-1.44403
235269608	chr1:235269608:T:C	2.64636e-06	-1.30555	0.203837
235269704	chr1:235269704:A:G	1.75769e-06	-2.36888e-10	-1.5109
235269753	chr1:235269753:T:C	1.87992e-06	-2.36888e-10	-1.44367
235270193	chr1:235270193:G:A	1.08785e-05	-2.36888e-10	0.311886
235270262	chr1:235270262:G:A	2.76728e-06	-1.05703	-9.11979e-10
235270464	chr1:235270464:T:C	1.24545e-06	-0.348537	-1.50686
235270468	chr1:235270468:C:T	1.29225e-06	-0.311682	-1.50683
235271155	chr1:235271155:C:T	1.01334e-06	-1.07884	-0.982806
235271228	chr1:235271228:A:G	7.97279e-07	-1.33382	-0.967632
235271295	chr1:235271295:C:T	7.91734e-07	-1.33389	-0.974535
235271333	chr1:235271333:G:C	1.83206e-06	-2.36888e-10	-1.46946
235271987	chr1:235271987:CACCA:C	1.49664e-06	-1.09107	-0.580607
235272215	chr1:235272215:T:C	1.79869e-06	-2.36888e-10	-1.48784
235272262	chr1:235272262:A:G	3.0736e-06	-2.36888e-10	-0.952051
235272335	chr1:235272335:T:C	2.43402e-06	-1.16513	-0.0202271
235272740	chr1:235272740:AATAC:A	9.57003e-07	-1.13509	-0.98376
235273211	chr1:235273211:G:A	2.48938e-06	-1.16903	0.00616261
235273316	chr1:235273316:C:T	1.32424e-06	-0.286989	-1.50707
235273776	chr1:235273776:T:C	2.70196e-06	-2.36888e-10	-1.08092
235274083	chr1:235274083:T:C	9.98813e-06	-2.36888e-10	0.226498
235274890	chr1:235274890:C:T	1.50252e-06	-0.266552	-1.4012
235275054	chr1:235275054:G:A	1.78473e-06	-2.36888e-10	-1.49563
235275372	chr1:235275372:G:A	1.21621e-06	-1.03078	-0.848382
235275389	chr1:235275389:A:G	3.83899e-06	-2.36888e-10	-0.729689
235275589	chr1:235275589:C:T	1.71737e-06	-1.53411	-9.11979e-10
235276002	chr1:235276002:T:C	2.85519e-06	-1.02576	-9.11979e-10
235276099	chr1:235276099:T:C	9.68076e-06	-2.36888e-10	0.195242
235276893	chr1:235276893:G:A	2.2881e-06	-2.36888e-10	-1.24718
235276974	chr1:235276974:A:G	8.2096e-07	-0.876386	-1.39579
235277096	chr1:235277096:A:T	1.58515e-06	-1.28189	-0.332329
235277147	chr1:235277147:G:A	2.40264e-06	-2.36888e-10	-1.19833
235277344	chr1:235277344:A:G	9.04096e-06	-2.36888e-10	0.126866
235277463	chr1:235277463:C:T	1.90242e-06	-2.36888e-10	-1.43177
235277514	chr1:235277514:G:A	1.76283e-06	-2.36888e-10	-1.50798
235277552	chr1:235277552:T:A	1.55086e-06	-1.63609	-9.11979e-10
235278525	chr1:235278525:T:C	2.39461e-06	-2.36888e-10	-1.20168
235279311	chr1:235279311:A:G	1.587e-06	-0.256769	-1.35628
235279461	chr1:235279461:A:T	1.02897e-06	-1.07014	-0.976202
235279665	chr1:235279665:T:G	2.33892e-06	-1.22521	-9.11979e-10
235280021	chr1:235280021:C:T	2.50467e-06	-1.20097	0.0442265
235280235	chr1:235280235:ATTATT:A	9.35861e-07	-1.33256	-0.808629
235280707	chr1:235280707:C:T	1.79894e-06	-2.36888e-10	-1.4877
235280734	chr1:235280734:A:G	1.54499e-06	-0.262943	-1.37694
235280736	chr1:235280736:A:G	1.56245e-06	-0.263856	-1.36479
235280871	chr1:235280871:C:T	1.88999e-06	-1.43833	-9.11979e-10
235281112	chr1:235281112:A:ATGTATAGTTGCTTTATGCTCTATG	3.91133e-06	-2.36888e-10	-0.711022
235281328	chr1:235281328:C:T	2.32993e-06	-1.21348	-0.0155785
235281475	chr1:235281475:CAA:C	8.71257e-07	-1.28339	-0.929324
235281984	chr1:235281984:G:C	1.21725e-05	-2.36888e-10	0.424278
235282763	chr1:235282763:C:G	9.52199e-07	-1.12616	-0.997723
235283058	chr1:235283058:G:A	7.35863e-07	-1.24207	-1.13954
235283071	chr1:235283071:T:C	4.6818e-06	-2.36888e-10	-0.531217
235283537	chr1:235283537:T:A	2.16845e-06	-1.30089	-9.11979e-10
235283748	chr1:235283748:G:A	1.53975e-06	-1.64328	-9.11979e-10
235283863	chr1:235283863:T:C	2.52977e-06	-1.20957	0.0627977
235284780	chr1:235284780:A:T	7.27814e-07	-1.21301	-1.1796
235284913	chr1:235284913:T:A	2.02762e-06	-2.36888e-10	-1.36804
235285267	chr1:235285267:A:C	1.84041e-06	-1.22065	-0.244257
235285298	chr1:235285298:G:A	1.83261e-06	-2.36888e-10	-1.46916
235285880	chr1:235285880:T:C	9.93368e-07	-1.10902	-0.972529
235285932	chr1:235285932:A:C	1.31371e-05	-2.36888e-10	0.500541
235286332	chr1:235286332:G:C	1.05654e-06	-1.08176	-0.938141
235286444	chr1:235286444:T:C	3.96622e-06	-2.36888e-10	-0.697085
235287191	chr1:235287191:G:A	8.19244e-07	-1.18538	-1.08889
235287372	chr1:235287372:C:T	9.77692e-07	-1.10759	-0.989869
235287857	chr1:235287857:G:T	1.65547e-06	-0.263686	-1.30713
235288167	chr1:235288167:C:T	2.39273e-06	-1.18384	-0.0186294
235288175	chr1:235288175:G:T	9.856e-07	-1.24407	-0.845331
235288852	chr1:235288852:G:A	9.48802e-07	-1.31191	-0.81554
235289316	chr1:235289316:C:T	2.41133e-06	-1.19237	-0.00235075
235289519	chr1:235289519:T:C	2.1299e-06	-2.36888e-10	-1.31882
235290922	chr1:235290922:C:T	1.36339e-06	-0.260222	-1.50471
235290953	chr1:235290953:G:A	1.85385e-06	-2.36888e-10	-1.45763
235291324	chr1:235291324:C:T	2.53421e-06	-2.36888e-10	-1.14502
235291509	chr1:235291509:G:A	2.50187e-06	-1.18585	0.0279927
235291999	chr1:235291999:T:C	2.43076e-06	-1.19234	0.00564625
235292547	chr1:235292547:C:G	1.75727e-06	-2.36888e-10	-1.51114
235293131	chr1:235293131:A:G	2.47738e-06	-1.16958	0.00188457
235293472	chr1:235293472:A:G	1.2152e-05	-2.36888e-10	0.422591
235294265	chr1:235294265:G:A	1.02242e-06	-1.00864	-1.04408
235294657	chr1:235294657:C:T	2.07915e-06	-1.19506	-0.147874
235295459	chr1:235295459:G:A	1.13128e-05	0.351032	-9.11979e-10
235296167	chr1:235296167:T:C	1.55412e-06	-1.63399	-9.11979e-10
235296194	chr1:235296194:T:C	1.78037e-06	-0.25367	-1.24441
235296246	chr1:235296246:T:C	1.83414e-06	-2.36888e-10	-1.46832
235296452	chr1:235296452:T:C	9.4184e-06	-2.36888e-10	0.167766
235296943	chr1:235296943:C:T	3.07487e-06	-0.951635	-9.11979e-10
235297275	chr1:235297275:C:T	2.23482e-06	-2.36888e-10	-1.27074
235297404	chr1:235297404:C:G	1.49393e-06	-0.272465	-1.40102
235297463	chr1:235297463:T:C	6.22252e-06	-2.36888e-10	-0.246725
235297552	chr1:235297552:C:T	2.422e-06	-1.15021	-0.0400949
235297669	chr1:235297669:G:A	1.84331e-06	-2.36888e-10	-1.46334
235297846	chr1:235297846:A:C	2.75115e-06	-2.36888e-10	-1.06288
235298049	chr1:235298049:C:T	2.37343e-06	-1.19464	-0.0159201
235298112	chr1:235298112:A:T	1.19353e-05	-2.36888e-10	0.404601
235298353	chr1:235298353:T:C	6.21217e-07	-1.22527	-1.32571
235298630	chr1:235298630:C:T	2.85006e-06	-1.02756	-9.11979e-10
235299179	chr1:235299179:G:A	2.35761e-06	-1.19756	-0.0196864
235299267	chr1:235299267:G:A	2.29574e-06	-1.21468	-0.0291664
235299429	chr1:235299429:T:G	6.87142e-07	-1.13883	-1.31128
235299443	chr1:235299443:T:A	6.87979e-07	-1.1378	-1.3111
235299452	chr1:235299452:T:A	6.4968e-07	-1.18789	-1.31828
235299527	chr1:235299527:C:T	2.4238e-06	-1.17364	-0.0159201
235299858	chr1:235299858:T:G	1.21809e-06	-0.412851	-1.46477
235299991	chr1:235299991:C:T	4.80434e-06	-2.36888e-10	-0.505379
235300572	chr1:235300572:T:G	1.14348e-06	-1.03568	-0.905141
235300573	chr1:235300573:G:A	6.17602e-07	-1.23301	-1.3238
235300915	chr1:235300915:C:A	1.89045e-06	-2.36888e-10	-1.43809
235301047	chr1:235301047:T:C	3.12645e-06	-2.36888e-10	-0.935
235301261	chr1:235301261:A:G	1.99741e-06	-2.36888e-10	-1.38305
235301305	chr1:235301305:A:C	1.01748e-06	-1.02703	-1.03054
235301730	chr1:235301730:G:T	1.41284e-06	-0.227892	-1.5014
235301744	chr1:235301744:C:T	1.04628e-06	-1.09651	-0.933152
235301889	chr1:235301889:G:A	1.55072e-06	-0.253116	-1.38306
235302806	chr1:235302806:G:C	7.15381e-05	2.19533	-9.11979e-10
235302932	chr1:235302932:T:C	4.59409e-06	-2.36888e-10	-0.550129
235303372	chr1:235303372:A:G	1.10492e-06	-1.06245	-0.912676
235303427	chr1:235303427:C:T	2.82181e-06	-1.03752	-9.11979e-10
235303485	chr1:235303485:G:A	1.48406e-06	-0.285852	-1.39427
235303786	chr1:235303786:C:T	2.00442e-06	-2.36888e-10	-1.37955
235304292	chr1:235304292:G:A	3.49446e-07	-1.63664	-1.48966
235304398	chr1:235304398:AT:A	7.07115e-07	-1.47986	-0.941601
235304432	chr1:235304432:A:G	1.86157e-06	-2.36888e-10	-1.45348
235304618	chr1:235304618:T:C	2.39563e-06	-1.21764	0.0163911
235304625	chr1:235304625:C:T	1.46534e-06	-0.297961	-1.39485
235304812	chr1:235304812:C:A	2.41281e-06	-1.20591	0.011803
235304991	chr1:235304991:C:G	2.35823e-06	-1.19788	-0.019102
235305565	chr1:235305565:G:A	1.01886e-06	-1.08812	-0.968094
235305717	chr1:235305717:A:G	1.49403e-06	-0.279693	-1.39373
235305748	chr1:235305748:G:A	9.97439e-06	-2.36888e-10	0.225121
235306426	chr1:235306426:A:G	1.89981e-06	-2.36888e-10	-1.43314
235306867	chr1:235306867:G:A	2.27571e-06	-1.21326	-0.0393455
235307888	chr1:235307888:G:C	2.37744e-06	-1.19709	-0.0117886
235308268	chr1:235308268:TTTGTA:T	1.6278e-06	-0.231654	-1.35601
235308396	chr1:235308396:C:T	1.62459e-05	-2.36888e-10	0.712939
235308571	chr1:235308571:C:T	2.27181e-06	-1.19068	-0.0636384
235308990	chr1:235308990:G:A	5.09621e-06	-2.36888e-10	-0.446403
235309357	chr1:235309357:G:A	3.74137e-06	-2.36888e-10	-0.755447
235309466	chr1:235309466:G:C	1.52359e-06	-1.65383	-9.11979e-10
235310005	chr1:235310005:T:A	1.5586e-06	-1.63111	-9.11979e-10
235310171	chr1:235310171:CAATAAAAAAA:C	4.33443e-06	-2.36888e-10	-0.608309
235310257	chr1:235310257:C:CT	1.36764e-06	-0.255491	-1.50632
235310290	chr1:235310290:T:G	1.85385e-06	-2.36888e-10	-1.45763
235310960	chr1:235310960:C:T	2.65385e-06	-1.09411	-0.00478062
235310961	chr1:235310961:G:A	2.75301e-06	-2.36888e-10	-1.0622
235311182	chr1:235311182:C:A	1.85412e-06	-2.36888e-10	-1.45749
235311425	chr1:235311425:T:C	2.48472e-06	-1.17671	0.0119702
235311846	chr1:235311846:C:T	1.77842e-06	-2.36888e-10	-1.49917
235312365	chr1:235312365:A:T	1.87644e-06	-2.36888e-10	-1.44552
235312664	chr1:235312664:A:C	1.95023e-06	-1.40695	-9.11979e-10
235312841	chr1:235312841:C:T	2.91678e-06	-1.00442	-9.11979e-10
235313418	chr1:235313418:A:G	1.87362e-06	-2.36888e-10	-1.44703
235313686	chr1:235313686:A:C	9.94297e-06	-2.36888e-10	0.221966
235314440	chr1:235314440:T:C	5.63224e-06	-0.346391	-9.11979e-10
235314491	chr1:235314491:G:C	9.07276e-07	-1.10298	-1.06923
235314806	chr1:235314806:C:T	2.32773e-06	-2.36888e-10	-1.23001
235315103	chr1:235315103:G:A	2.42067e-06	-1.16399	-0.0268633
235315409	chr1:235315409:C:T	2.44562e-06	-1.17897	-0.0016285
235315493	chr1:235315493:T:A	1.09786e-06	-1.07051	-0.911036
235316129	chr1:235316129:G:A	1.87958e-06	-2.36888e-10	-1.44385
235316192	chr1:235316192:G:A	6.58523e-06	-2.36888e-10	-0.19007
235316471	chr1:235316471:T:C	1.77099e-06	-1.50336	-9.11979e-10
235316487	chr1:235316487:C:T	2.16796e-06	-1.09607	-0.205039
235316868	chr1:235316868:AAC:A	2.3601e-06	-1.18235	-0.0338469
235317593	chr1:235317593:A:G	2.41182e-06	-1.18375	-0.0107695
235317636	chr1:235317636:T:C	1.19721e-06	-1.13528	-0.759632
235317817	chr1:235317817:A:G	1.03266e-05	-2.36888e-10	0.25982
235318949	chr1:235318949:A:G	2.20379e-06	-2.36888e-10	-1.28472
235318957	chr1:235318957:T:C	9.29897e-07	-1.15083	-0.996747
235319148	chr1:235319148:C:T	1.62508e-06	-0.247475	-1.34187
235319177	chr1:235319177:G:A	2.94322e-06	-2.36888e-10	-0.995396
235319316	chr1:235319316:A:G	2.26958e-06	-1.19469	-0.0606132
235319424	chr1:235319424:A:G	1.4754e-06	-0.288703	-1.39727
235319814	chr1:235319814:A:T	1.90561e-05	0.872487	-9.11979e-10
235319818	chr1:235319818:C:A	2.38256e-06	-1.1803	-0.0264215
235319986	chr1:235319986:A:G	1.68673e-06	-0.242338	-1.30977
235320145	chr1:235320145:T:A	2.89679e-06	-2.36888e-10	-1.0113
235320299	chr1:235320299:C:T	1.82081e-06	-2.36888e-10	-1.47562
235321575	chr1:235321575:G:A	5.76644e-07	-1.33398	-1.29145
235321988	chr1:235321988:A:G	1.52374e-05	0.648852	-9.11979e-10
235322034	chr1:235322034:T:A	1.67901e-06	-1.55669	-9.11979e-10
235322212	chr1:235322212:G:A	6.54924e-06	-2.36888e-10	-0.19555
235322299	chr1:235322299:T:C	1.88343e-06	-2.36888e-10	-1.4418
235322305	chr1:235322305:A:C	1.46181e-06	-0.310635	-1.38459
235322355	chr1:235322355:C:T	2.47004e-06	-1.14706	-0.0236088
235322370	chr1:235322370:T:C	1.2596e-06	-1.13241	-0.711691
235322453	chr1:235322453:C:T	1.50169e-06	-0.289467	-1.37884
235322538	chr1:235322538:T:C	5.71974e-06	1.16976	-1.50074
235322758	chr1:235322758:G:A	1.97423e-06	-2.36888e-10	-1.39472
235323184	chr1:235323184:T:C	1.53742e-06	-1.6448	-9.11979e-10
235323779	chr1:235323779:C:T	9.50508e-07	-1.11953	-1.00613
235324737	chr1:235324737:C:G	1.49471e-06	-0.271293	-1.40168
235325869	chr1:235325869:C:A	1.64892e-06	-0.239995	-1.33478
235325875	chr1:235325875:G:A	8.2659e-06	-2.36888e-10	0.0372388
235326035	chr1:235326035:C:A	1.82192e-06	-2.36888e-10	-1.47501
235326394	chr1:235326394:A:T	1.85104e-06	-2.36888e-10	-1.45915
235326535	chr1:235326535:C:T	1.10698e-06	-1.07867	-0.894591
235326998	chr1:235326998:A:C	2.54306e-06	-1.14153	-9.11979e-10
235327076	chr1:235327076:CA:C	2.0439e-06	0.0145029	-1.37454
235327741	chr1:235327741:C:T	1.91757e-06	-2.36888e-10	-1.42384
235327891	chr1:235327891:G:A	1.77763e-06	-2.36888e-10	-1.49962
235329217	chr1:235329217:C:G	5.93457e-06	-2.36888e-10	-0.294104
235329221	chr1:235329221:T:G	1.67164e-06	-1.5611	-9.11979e-10
235329633	chr1:235329633:TA:T	1.65595e-05	2.17107	-1.43901
235330489	chr1:235330489:G:A	1.07074e-06	-0.596095	-1.41046
235330551	chr1:235330551:C:G	5.53763e-06	-2.36888e-10	-0.363332
235330598	chr1:235330598:C:CTTG	8.5798e-07	-1.46856	-0.759515
235330768	chr1:235330768:A:C	1.85272e-06	-2.36888e-10	-1.45825
235330920	chr1:235330920:C:G	3.71118e-07	-1.64607	-1.42006
235331167	chr1:235331167:C:G	3.83752e-06	-0.730074	-9.11979e-10
235331765	chr1:235331765:T:C	1.84552e-06	-2.36888e-10	-1.46214
235331886	chr1:235331886:A:G	4.47596e-06	-2.36888e-10	-0.576179
235332161	chr1:235332161:G:T	5.6012e-07	-1.17338	-1.48112
235332332	chr1:235332332:T:C	4.25738e-06	-2.36888e-10	-0.626245
235332438	chr1:235332438:A:AT	7.79731e-06	-0.0232376	0.00211663
235332509	chr1:235332509:A:G	2.11391e-06	-2.36888e-10	-1.32636
235332692	chr1:235332692:A:G	1.83741e-06	-2.36888e-10	-1.46654
235333267	chr1:235333267:C:G	7.62227e-06	-0.0438244	-9.11979e-10
235333625	chr1:235333625:G:C	8.49658e-07	-1.47411	-0.763714
235334197	chr1:235334197:TA:T	1.83524e-06	-2.36888e-10	-1.46772
235334489	chr1:235334489:T:C	1.14585e-06	-1.0421	-0.896656
235334744	chr1:235334744:G:T	1.02176e-06	-1.0481	-1.00528
235335061	chr1:235335061:C:T	2.55062e-06	-2.36888e-10	-1.13856
235335062	chr1:235335062:G:A	1.55577e-06	-1.45173	-0.181202
235335738	chr1:235335738:A:G	1.48294e-06	-1.52474	-0.156137
235335895	chr1:235335895:C:T	4.26429e-06	-2.36888e-10	-0.624624
235335948	chr1:235335948:G:A	1.11171e-06	-1.03004	-0.938959
235336450	chr1:235336450:CAG:C	2.15332e-06	-2.36888e-10	-1.30789
235336645	chr1:235336645:AAAG:A	1.76801e-06	-2.36888e-10	-1.50504
235337160	chr1:235337160:A:G	7.39917e-06	-2.36888e-10	-0.0735313
235337259	chr1:235337259:T:TA	1.1979e-06	-1.3516	-0.542727
235337326	chr1:235337326:G:A	1.77731e-06	-2.36888e-10	-1.4998
235338890	chr1:235338890:G:A	2.73309e-06	-2.36888e-10	-1.06947
235339602	chr1:235339602:T:A	1.01931e-06	-0.654165	-1.40161
235339643	chr1:235339643:C:T	6.81489e-06	-2.36888e-10	-0.15579
235339688	chr1:235339688:G:A	1.83029e-06	-2.36888e-10	-1.47042
235339941	chr1:235339941:A:G	1.15384e-06	-1.3519	-0.579903
235340125	chr1:235340125:T:C	7.72403e-06	-2.36888e-10	-0.0305633
235340197	chr1:235340197:T:C	1.7792e-06	-2.36888e-10	-1.49874
235340200	chr1:235340200:A:G	9.31765e-07	-0.721441	-1.42413
235340217	chr1:235340217:A:C	1.51761e-06	-1.52298	-0.134781
235340889	chr1:235340889:G:A	1.77643e-06	-2.36888e-10	-1.50029
235340900	chr1:235340900:T:TC	1.77456e-06	-2.36888e-10	-1.50135
235341338	chr1:235341338:A:T	1.82126e-06	-2.36888e-10	-1.47537
235341424	chr1:235341424:G:A	7.68411e-06	-0.0750173	0.0392722
235341434	chr1:235341434:A:C	1.77365e-06	-2.36888e-10	-1.50186
235341941	chr1:235341941:A:G	1.81867e-06	-2.36888e-10	-1.47679
235342064	chr1:235342064:T:C	2.15229e-06	-2.36888e-10	-1.30837
235342869	chr1:235342869:A:G	2.12504e-06	-2.36888e-10	-1.32111
235342883	chr1:235342883:G:A	1.77666e-06	-2.36888e-10	-1.50017
235343198	chr1:235343198:C:T	1.77731e-06	-2.36888e-10	-1.4998
235343327	chr1:235343327:G:A	1.94793e-06	-1.40813	-9.11979e-10
235343529	chr1:235343529:T:C	1.78282e-06	-2.36888e-10	-1.4967
235343538	chr1:235343538:G:A	9.91701e-07	-1.52762	-0.555608
235343688	chr1:235343688:C:T	1.7703e-06	-2.36888e-10	-1.50375
235343798	chr1:235343798:T:C	1.37347e-06	-1.53497	-0.222586
235344068	chr1:235344068:TG:T	5.13413e-06	-2.36888e-10	-0.438988
235344747	chr1:235344747:C:T	6.6965e-05	2.12927	-9.11979e-10
235345148	chr1:235345148:C:T	8.88382e-07	-1.42185	-0.771407
235345378	chr1:235345378:C:T	1.4638e-06	-1.55996	-0.133897
235346052	chr1:235346052:G:A	1.78068e-06	-2.36888e-10	-1.4979
235346071	chr1:235346071:T:G	1.77638e-06	-2.36888e-10	-1.50032
235346147	chr1:235346147:A:T	1.77216e-06	-2.36888e-10	-1.5027
235346206	chr1:235346206:C:G	1.77518e-06	-2.36888e-10	-1.501
235346395	chr1:235346395:A:G	8.72358e-07	-1.15095	-1.0605
235346466	chr1:235346466:A:C	1.77904e-06	-2.36888e-10	-1.49882
235346698	chr1:235346698:A:G	1.34808e-06	-1.54388	-0.23234
235347496	chr1:235347496:G:A	1.83578e-06	-2.36888e-10	-1.46743
235348995	chr1:235348995:C:A	4.87231e-07	-1.36753	-1.42639
235349015	chr1:235349015:A:T	1.06135e-06	-1.13262	-0.882731
235349066	chr1:235349066:G:A	1.22396e-06	-1.30386	-0.568942
235349202	chr1:235349202:G:A	1.83466e-06	-2.36888e-10	-1.46804
235349534	chr1:235349534:G:A	1.76342e-06	-2.36888e-10	-1.50765
235349733	chr1:235349733:A:G	1.85366e-06	-2.36888e-10	-1.45773
235349767	chr1:235349767:A:G	1.87821e-06	-2.36888e-10	-1.44458
235350291	chr1:235350291:TTAAAA:T	1.7916e-06	-2.36888e-10	-1.49179
235350397	chr1:235350397:G:A	1.79416e-06	-2.36888e-10	-1.49036
235350438	chr1:235350438:A:G	2.01709e-06	-2.36888e-10	-1.37324
235351140	chr1:235351140:T:G	4.88067e-07	-1.32698	-1.46522
235352019	chr1:235352019:A:G	1.8016e-06	-2.36888e-10	-1.48623
235352219	chr1:235352219:C:T	4.65806e-07	-1.33958	-1.4993
235352840	chr1:235352840:G:A	1.75725e-06	-2.36888e-10	-1.51115
235352842	chr1:235352842:G:A	1.763e-06	-2.36888e-10	-1.50788
235353058	chr1:235353058:T:C	5.97207e-07	-1.09456	-1.49583
235353061	chr1:235353061:G:T	1.95031e-06	-2.36888e-10	-1.40691
235353111	chr1:235353111:AG:A	1.75969e-06	-2.36888e-10	-1.50976
235354064	chr1:235354064:C:T	1.76714e-06	-2.36888e-10	-1.50554
235354242	chr1:235354242:T:G	8.80487e-07	-0.87523	-1.32695
235354292	chr1:235354292:C:G	6.63866e-07	-1.12045	-1.36412
235354320	chr1:235354320:G:C	1.89054e-06	-2.36888e-10	-1.43803
235354422	chr1:235354422:T:C	1.7599e-06	-2.36888e-10	-1.50964
235354567	chr1:235354567:G:C	1.75728e-06	-2.36888e-10	-1.51113
235354965	chr1:235354965:G:A	1.75746e-06	-2.36888e-10	-1.51103
235355030	chr1:235355030:G:A	1.75736e-06	-2.36888e-10	-1.51109
235355199	chr1:235355199:A:C	1.75758e-06	-2.36888e-10	-1.51096
235355586	chr1:235355586:T:G	6.4617e-07	-1.18353	-1.32806
235355662	chr1:235355662:A:T	1.75725e-06	-2.36888e-10	-1.51115
235355675	chr1:235355675:A:C	1.75744e-06	-2.36888e-10	-1.51104
235355803	chr1:235355803:C:G	1.75748e-06	-2.36888e-10	-1.51102
235355809	chr1:235355809:C:T	1.75763e-06	-2.36888e-10	-1.51093
235355903	chr1:235355903:G:A	2.0448e-06	-2.36888e-10	-1.3596
235356861	chr1:235356861:A:G	9.79705e-07	-0.744409	-1.35099
235356913	chr1:235356913:C:G	1.01162e-06	-0.737057	-1.32629
235357370	chr1:235357370:C:T	1.7728e-05	0.800245	-9.11979e-10
235357507	chr1:235357507:A:G	2.07493e-06	-2.36888e-10	-1.34497
235357733	chr1:235357733:G:C	1.75734e-06	-2.36888e-10	-1.5111
235357739	chr1:235357739:C:G	5.79039e-07	-1.23268	-1.3886
235357824	chr1:235357824:G:A	1.64943e-06	-1.57447	-9.11979e-10
235357920	chr1:235357920:A:G	9.73352e-07	-0.734314	-1.3676
235359313	chr1:235359313:C:T	2.05537e-06	-2.36888e-10	-1.35444
235359644	chr1:235359644:A:G	6.58498e-07	-0.99313	-1.49956
235359752	chr1:235359752:C:A	6.72185e-07	-1.64705	-0.825075
235359832	chr1:235359832:C:T	2.89985e-06	-2.36888e-10	-1.01024
235360051	chr1:235360051:C:T	1.09483e-06	-0.979634	-1.00467
235360165	chr1:235360165:C:T	1.01828e-06	-0.992414	-1.06437
235360240	chr1:235360240:T:G	9.87764e-07	-1.02457	-1.06264
235361295	chr1:235361295:C:A	5.75988e-06	0.533472	-0.857454
235361885	chr1:235361885:G:A	3.04506e-06	-2.36888e-10	-0.961378
235361938	chr1:235361938:G:A	1.34299e-06	-0.667154	-1.11285
235362101	chr1:235362101:A:G	1.76652e-06	-2.36888e-10	-1.50589
235362333	chr1:235362333:CA:C	6.19816e-06	-2.36888e-10	-0.250646
235362921	chr1:235362921:T:C	1.74531e-06	-1.51797	-9.11979e-10
235363172	chr1:235363172:T:TA	1.50556e-06	-0.707444	-0.95829
235363184	chr1:235363184:A:G	5.98165e-07	-1.57105	-1.01774
235363548	chr1:235363548:G:A	1.63629e-06	-0.727412	-0.855055
235363739	chr1:235363739:A:G	9.80964e-06	1.4934	-1.28493
235363915	chr1:235363915:TAGG:T	7.72807e-07	-1.16981	-1.16281
235364159	chr1:235364159:C:T	6.96239e-06	1.20914	-1.34352
235364664	chr1:235364664:G:A	8.54176e-07	-1.0938	-1.13872
235364932	chr1:235364932:C:T	7.63638e-07	-1.18189	-1.16267
235365190	chr1:235365190:A:G	7.46033e-07	-1.22273	-1.14515
235365394	chr1:235365394:A:G	5.87967e-07	-1.65814	-0.94784
235365678	chr1:235365678:C:T	1.64835e-06	-0.671237	-0.903886
235365804	chr1:235365804:T:C	7.44054e-07	-1.18909	-1.18145
235367234	chr1:235367234:AC:A	5.48405e-06	1.03841	-1.41146
235368071	chr1:235368071:A:G	1.87269e-06	-2.36888e-10	-1.44752
235368136	chr1:235368136:T:C	9.1698e-07	-1.0216	-1.13997
235368262	chr1:235368262:G:A	7.33172e-06	-2.36888e-10	-0.0826895
235368414	chr1:235368414:C:T	2.44609e-06	-2.36888e-10	-1.18041
235368643	chr1:235368643:C:T	6.77861e-06	0.917987	-1.07911
235368663	chr1:235368663:A:T	9.15786e-07	-1.01435	-1.14852
235368791	chr1:235368791:C:A	1.00194e-06	-0.954172	-1.11879
235368815	chr1:235368815:T:C	9.65064e-07	-0.986038	-1.12442
235368837	chr1:235368837:G:A	1.00374e-06	-0.949348	-1.12182
235368930	chr1:235368930:C:T	9.53016e-07	-0.999435	-1.12359
235368948	chr1:235368948:T:C	9.83316e-07	-0.968136	-1.12359
235368951	chr1:235368951:C:T	9.70033e-07	-0.981736	-1.12359
235369040	chr1:235369040:C:G	5.46007e-07	-1.30368	-1.37634
235369062	chr1:235369062:G:A	9.60413e-07	-0.991703	-1.12359
235369069	chr1:235369069:C:T	1.7855e-06	-2.36888e-10	-1.4952
235369202	chr1:235369202:T:C	7.55323e-07	-1.06285	-1.29266
235369208	chr1:235369208:T:C	7.3939e-07	-1.07346	-1.30337
235369335	chr1:235369335:C:T	6.29437e-07	-1.43809	-1.09973
235369544	chr1:235369544:G:A	6.03679e-06	-2.36888e-10	-0.277026
235369599	chr1:235369599:A:G	1.78518e-06	-2.36888e-10	-1.49538
235369841	chr1:235369841:A:G	6.0255e-06	-2.36888e-10	-0.278899
235369859	chr1:235369859:C:T	7.94073e-07	-1.65464	-0.650838
235369867	chr1:235369867:A:T	2.78648e-06	-2.36888e-10	-1.05012
235369909	chr1:235369909:G:T	1.84924e-06	-2.36888e-10	-1.46012
235370088	chr1:235370088:G:A	3.62026e-07	-1.58034	-1.5106
235370121	chr1:235370121:G:A	1.1056e-06	-1.49256	-0.481948
235370546	chr1:235370546:C:T	4.3319e-07	-1.59137	-1.3201
235370743	chr1:235370743:T:G	1.20622e-06	-1.64542	-0.24198
235370808	chr1:235370808:G:C	4.4591e-07	-1.4218	-1.46074
235371205	chr1:235371205:C:T	1.58084e-06	-1.6526	0.0356557
235371238	chr1:235371238:T:C	2.09535e-06	-2.36888e-10	-1.33518
235371564	chr1:235371564:T:C	2.14071e-06	-2.36888e-10	-1.31376
235371870	chr1:235371870:C:T	1.75737e-06	-2.36888e-10	-1.51108
235371963	chr1:235371963:T:C	8.46445e-07	-1.6543	-0.587308
235372194	chr1:235372194:A:G	1.56424e-06	-1.6275	-9.11979e-10
235372198	chr1:235372198:C:T	2.72152e-06	-2.36888e-10	-1.07371
235372232	chr1:235372232:A:C	3.66134e-06	-2.36888e-10	-0.777071
235372250	chr1:235372250:A:G	9.84374e-07	-1.65472	-0.435933
235372562	chr1:235372562:T:A	2.09835e-06	-2.36888e-10	-1.33375
235372781	chr1:235372781:G:A	2.70758e-06	-2.36888e-10	-1.07884
235372785	chr1:235372785:G:A	1.10102e-06	-1.65724	-0.321424
235372881	chr1:235372881:A:G	9.36155e-07	-1.65775	-0.483119
235372882	chr1:235372882:C:T	3.7679e-07	-1.5466	-1.50437
235373071	chr1:235373071:A:G	1.76e-06	-2.36888e-10	-1.50959
235373358	chr1:235373358:G:A	4.763e-06	-2.36888e-10	-0.514021
235373604	chr1:235373604:C:T	4.29916e-07	-1.4911	-1.42796
235373809	chr1:235373809:T:C	1.3039e-06	-1.64079	-0.16875
235374584	chr1:235374584:T:C	2.87321e-06	-2.36888e-10	-1.01947
235374680	chr1:235374680:T:C	3.29531e-06	-2.36888e-10	-0.882398
235375001	chr1:235375001:A:G	1.82588e-06	-1.47284	-9.11979e-10
235375022	chr1:235375022:A:G	2.43143e-06	-1.18642	-9.11979e-10
235375143	chr1:235375143:A:G	9.51897e-07	-1.65542	-0.468782
235375152	chr1:235375152:C:T	6.55719e-07	-1.34138	-1.15554
235375705	chr1:235375705:A:G	8.66073e-07	-1.65129	-0.567399
235375893	chr1:235375893:A:G	1.88431e-06	-2.36888e-10	-1.44134
235376842	chr1:235376842:C:T	1.10723e-06	-1.65773	-0.315307
235377501	chr1:235377501:T:C	1.76335e-06	-2.36888e-10	-1.50768
235378110	chr1:235378110:A:G	9.12881e-07	-1.6396	-0.526445
235378549	chr1:235378549:A:G	1.98785e-06	-2.36888e-10	-1.38785
235378619	chr1:235378619:A:G	1.1994e-06	-1.65163	-0.241447
235378735	chr1:235378735:C:T	3.39506e-06	-0.852578	-9.11979e-10
235379088	chr1:235379088:C:T	1.56333e-06	-1.62808	-9.11979e-10
235379249	chr1:235379249:C:T	2.8165e-06	-1.0394	-9.11979e-10
235380400	chr1:235380400:A:G	3.21819e-06	-2.36888e-10	-0.906081
235380560	chr1:235380560:AC:A	1.99301e-06	-2.36888e-10	-1.38525
235380825	chr1:235380825:A:G	2.02585e-06	-2.36888e-10	-1.36891
235380946	chr1:235380946:C:T	1.98778e-06	-2.36888e-10	-1.38788
235380967	chr1:235380967:G:T	2.00641e-06	-2.36888e-10	-1.37855
235380986	chr1:235380986:T:C	1.90302e-06	-2.36888e-10	-1.43146
235381003	chr1:235381003:TCGAA:T	1.30431e-06	-1.65805	-0.151175
235381022	chr1:235381022:T:C	2.02301e-06	-2.36888e-10	-1.37031
235381381	chr1:235381381:C:G	1.96983e-06	-2.36888e-10	-1.39695
235381430	chr1:235381430:T:A	2.02819e-06	-2.36888e-10	-1.36775
235381557	chr1:235381557:A:G	2.00596e-06	-2.36888e-10	-1.37878
235381573	chr1:235381573:A:G	2.33284e-06	-2.36888e-10	-1.22781
235381733	chr1:235381733:A:G	8.23589e-07	-1.65542	-0.61356
235382109	chr1:235382109:C:T	2.26274e-06	-2.36888e-10	-1.25832
235382354	chr1:235382354:G:C	3.53046e-07	-1.65457	-1.46148
235382890	chr1:235382890:C:T	1.59289e-06	-1.64986	0.0405129
235382897	chr1:235382897:A:G	7.58432e-07	-0.840588	-1.51081
235383878	chr1:235383878:C:T	1.75725e-06	-2.36888e-10	-1.51115
235384336	chr1:235384336:G:C	2.79156e-06	-2.36888e-10	-1.0483
235384380	chr1:235384380:C:T	2.06059e-06	-2.36888e-10	-1.35191
235384731	chr1:235384731:G:A	1.7945e-06	-1.49017	-9.11979e-10
235384945	chr1:235384945:G:A	2.10329e-06	-2.36888e-10	-1.3314
235385027	chr1:235385027:C:T	3.46808e-06	-2.36888e-10	-0.831299
235385384	chr1:235385384:G:C	1.4986e-06	-1.64368	-0.02669
235385436	chr1:235385436:C:T	1.50867e-06	-1.65817	-0.00549719
235385438	chr1:235385438:T:A	1.64127e-06	-1.65713	0.0777033
235385518	chr1:235385518:A:G	8.53298e-07	-0.728997	-1.50455
235386167	chr1:235386167:A:G	1.98657e-06	-2.36888e-10	-1.38849
235386197	chr1:235386197:G:C	1.02739e-06	-1.6465	-0.401382
235386293	chr1:235386293:C:T	1.95199e-06	-2.36888e-10	-1.40605
235386566	chr1:235386566:T:C	1.93659e-06	-2.36888e-10	-1.41397
235386887	chr1:235386887:G:A	1.99799e-06	-1.38276	-9.11979e-10
235386988	chr1:235386988:C:A	4.09158e-07	-1.49933	-1.46923
235387094	chr1:235387094:A:G	2.0136e-06	-2.36888e-10	-1.37498
235387157	chr1:235387157:A:G	1.99075e-06	-2.36888e-10	-1.38639
235387181	chr1:235387181:G:C	1.98657e-06	-2.36888e-10	-1.38849
235387236	chr1:235387236:A:G	2.04826e-06	-2.36888e-10	-1.35791
235387261	chr1:235387261:TGAG:T	1.56673e-06	-1.62591	-9.11979e-10
235387287	chr1:235387287:A:T	3.49758e-07	-1.65546	-1.46996
235387338	chr1:235387338:G:A	1.18101e-06	-1.65201	-0.256521
235387635	chr1:235387635:T:G	4.97678e-06	-0.470117	-9.11979e-10
235387782	chr1:235387782:T:A	1.98657e-06	-2.36888e-10	-1.38849
235388607	chr1:235388607:G:A	1.19452e-06	-1.65202	-0.245132
235388664	chr1:235388664:A:G	3.01523e-06	-2.36888e-10	-0.971223
235389004	chr1:235389004:T:C	3.60251e-06	-2.36888e-10	-0.79327
235389521	chr1:235389521:C:T	4.24168e-07	-1.51857	-1.41395
235390701	chr1:235390701:C:T	1.98634e-06	-2.36888e-10	-1.38861
235391102	chr1:235391102:T:C	2.10474e-06	-2.36888e-10	-1.33071
235391280	chr1:235391280:G:A	1.48091e-06	-1.65761	-0.0246292
235391434	chr1:235391434:G:A	3.81155e-07	-1.65251	-1.38694
235391441	chr1:235391441:C:T	2.04507e-06	-2.36888e-10	-1.35947
235391546	chr1:235391546:T:C	2.04068e-06	-2.36888e-10	-1.36162
235391848	chr1:235391848:C:G	1.96642e-06	-1.39868	-9.11979e-10
235391902	chr1:235391902:C:T	2.78421e-06	-2.36888e-10	-1.05093
235392045	chr1:235392045:G:C	1.76552e-06	-1.65817	0.151714
235392099	chr1:235392099:A:T	1.98793e-06	-2.36888e-10	-1.3878
235392201	chr1:235392201:T:TAAA	2.01912e-06	-2.36888e-10	-1.37224
235392277	chr1:235392277:C:G	1.73027e-06	-1.52662	-9.11979e-10
235392380	chr1:235392380:T:C	1.97156e-06	-2.36888e-10	-1.39608
235392591	chr1:235392591:G:A	1.09107e-06	-1.65526	-0.332488
235392681	chr1:235392681:G:C	1.99012e-06	-2.36888e-10	-1.38671
235392701	chr1:235392701:A:T	1.20674e-06	-1.63902	-0.247956
235392702	chr1:235392702:C:T	1.21862e-06	-1.64147	-0.235716
235392757	chr1:235392757:T:G	1.13567e-06	-1.64863	-0.299049
235392780	chr1:235392780:T:C	1.60228e-06	-1.65738	0.0539097
235392802	chr1:235392802:A:G	2.10613e-06	-2.36888e-10	-1.33005
235392804	chr1:235392804:T:C	1.63728e-06	-1.6571	0.0752388
235393021	chr1:235393021:A:T	1.02865e-06	-1.65558	-0.391072
235393168	chr1:235393168:T:C	1.76164e-06	-2.36888e-10	-1.50865
235393380	chr1:235393380:TACAA:T	2.4733e-06	-2.36888e-10	-1.16935
235393479	chr1:235393479:G:A	4.19953e-06	-2.36888e-10	-0.639926
235393794	chr1:235393794:T:G	1.88806e-06	-2.36888e-10	-1.43935
235393894	chr1:235393894:G:C	2.04253e-06	-2.36888e-10	-1.36071
235394077	chr1:235394077:T:TTTTA	2.01857e-06	-2.36888e-10	-1.37251
235394239	chr1:235394239:T:C	3.79018e-06	-2.36888e-10	-0.742487
235394343	chr1:235394343:G:C	2.70464e-06	-2.36888e-10	-1.07993
235394616	chr1:235394616:G:C	1.79443e-06	-2.36888e-10	-1.49021
235395191	chr1:235395191:A:T	1.38234e-06	-1.65298	-0.0981378
235395391	chr1:235395391:C:T	1.14589e-06	-1.64698	-0.291732
235395489	chr1:235395489:C:G	1.2077e-06	-1.32364	-0.562546
235395955	chr1:235395955:C:T	2.10646e-06	-2.36888e-10	-1.32989
235396473	chr1:235396473:A:G	2.60863e-06	-2.36888e-10	-1.11608
235397214	chr1:235397214:T:C	3.61375e-06	-2.36888e-10	-0.790154
235397356	chr1:235397356:G:T	1.5274e-06	-1.65134	-9.11979e-10
235397499	chr1:235397499:C:T	2.02126e-06	-2.36888e-10	-1.37118
235397741	chr1:235397741:C:T	1.30605e-06	-1.6519	-0.155984
235397872	chr1:235397872:T:A	2.0262e-06	-2.36888e-10	-1.36874
235398442	chr1:235398442:G:A	2.7812e-06	-1.27479	0.222773
235399387	chr1:235399387:G:C	4.01944e-07	-1.47547	-1.51087
235399453	chr1:235399453:C:CTA	1.5325e-06	-1.648	-9.11979e-10
235399923	chr1:235399923:A:G	1.9291e-06	-2.36888e-10	-1.41785
235399944	chr1:235399944:C:T	6.91117e-07	-1.63389	-0.810455
235399977	chr1:235399977:A:G	3.98002e-07	-1.48724	-1.50896
235400086	chr1:235400086:T:C	2.01282e-06	-2.36888e-10	-1.37536
235400757	chr1:235400757:T:C	2.00985e-06	-2.36888e-10	-1.37684
235400779	chr1:235400779:C:T	3.55028e-06	-2.36888e-10	-0.807874
235400905	chr1:235400905:GCCAGTCTCGA:G	8.53434e-07	-0.72969	-1.5037
235400939	chr1:235400939:G:A	4.81073e-07	-1.29636	-1.51027
235401065	chr1:235401065:C:T	3.26283e-06	-2.36888e-10	-0.892305
235401097	chr1:235401097:G:A	1.93099e-06	-1.64868	0.231818
235401416	chr1:235401416:C:T	1.80958e-06	-2.36888e-10	-1.4818
235401448	chr1:235401448:G:A	1.92595e-06	-2.36888e-10	-1.41948
235401609	chr1:235401609:G:T	8.84826e-07	-1.43207	-0.765191
235401811	chr1:235401811:G:A	1.92659e-06	-2.36888e-10	-1.41915
235402000	chr1:235402000:T:C	7.37079e-07	-1.63581	-0.744153
235402171	chr1:235402171:C:T	1.88457e-06	-2.36888e-10	-1.4412
235402282	chr1:235402282:C:T	1.932e-06	-2.36888e-10	-1.41634
235402296	chr1:235402296:T:C	2.06107e-06	-2.36888e-10	-1.35168
235402357	chr1:235402357:C:T	1.96774e-06	-2.36888e-10	-1.39801
235402573	chr1:235402573:C:T	1.75849e-06	-2.36888e-10	-1.51044
235402597	chr1:235402597:C:T	4.0606e-07	-1.6571	-1.31906
235402770	chr1:235402770:G:A	1.83227e-06	-2.36888e-10	-1.46934
235402888	chr1:235402888:C:T	2.40153e-06	-2.36888e-10	-1.19879
235404001	chr1:235404001:G:A	1.92595e-06	-2.36888e-10	-1.41948
235404254	chr1:235404254:G:A	2.09133e-06	-2.36888e-10	-1.3371
235404289	chr1:235404289:AAATT:A	3.98868e-07	-1.59055	-1.40347
235404319	chr1:235404319:T:C	1.92321e-06	-2.36888e-10	-1.42091
235404385	chr1:235404385:C:T	1.9281e-06	-2.36888e-10	-1.41836
235404673	chr1:235404673:T:A	2.33248e-06	-2.36888e-10	-1.22797
235404939	chr1:235404939:C:T	1.92212e-06	-2.36888e-10	-1.42147
235404958	chr1:235404958:T:C	1.89285e-06	-2.36888e-10	-1.43681
235405107	chr1:235405107:C:T	1.89376e-06	-2.36888e-10	-1.43634
235405205	chr1:235405205:T:C	1.92687e-06	-2.36888e-10	-1.419
235405266	chr1:235405266:G:A	1.92255e-06	-2.36888e-10	-1.42125
235405457	chr1:235405457:T:G	1.92432e-06	-2.36888e-10	-1.42033
235405498	chr1:235405498:T:C	1.9272e-06	-2.36888e-10	-1.41883
235405831	chr1:235405831:G:A	1.75831e-06	-2.36888e-10	-1.51055
235405918	chr1:235405918:C:T	1.92595e-06	-2.36888e-10	-1.41948
235405947	chr1:235405947:A:G	1.62972e-06	-1.58649	-9.11979e-10
235406072	chr1:235406072:C:T	1.9267e-06	-2.36888e-10	-1.41909
235406124	chr1:235406124:A:C	1.86959e-06	-2.36888e-10	-1.44918
235406556	chr1:235406556:G:A	1.92595e-06	-2.36888e-10	-1.41948
235406559	chr1:235406559:T:C	1.92595e-06	-2.36888e-10	-1.41948
235406645	chr1:235406645:C:A	1.93735e-06	-2.36888e-10	-1.41358
235406676	chr1:235406676:C:T	3.64553e-07	-1.58198	-1.502
235406762	chr1:235406762:A:C	1.91699e-06	-2.36888e-10	-1.42414
235407131	chr1:235407131:C:T	1.55504e-06	-1.6334	-9.11979e-10
235407208	chr1:235407208:G:A	3.95315e-07	-1.53683	-1.46614
235407463	chr1:235407463:A:G	2.05559e-06	-2.36888e-10	-1.35434
235408028	chr1:235408028:C:T	1.18217e-06	-1.64596	-0.261589
235408087	chr1:235408087:T:A	1.15102e-06	-1.65448	-0.279775
235408264	chr1:235408264:A:G	2.09967e-06	-2.36888e-10	-1.33312
235408719	chr1:235408719:G:A	1.12213e-06	-1.65316	-0.306515
235408722	chr1:235408722:C:T	1.75726e-06	-2.36888e-10	-1.51115
235409031	chr1:235409031:A:G	8.58541e-07	-1.64041	-0.58701
235409354	chr1:235409354:T:C	4.25088e-07	-1.47104	-1.45932
235409440	chr1:235409440:C:T	1.92402e-06	-2.36888e-10	-1.42048
235409499	chr1:235409499:G:A	1.9512e-06	-2.36888e-10	-1.40646
235410460	chr1:235410460:G:C	4.314e-06	-0.613034	-9.11979e-10
235410648	chr1:235410648:T:C	2.38382e-06	-1.20619	-9.11979e-10
235410711	chr1:235410711:T:A	6.68153e-06	-2.36888e-10	-0.175552
235411082	chr1:235411082:T:G	1.95475e-06	-2.36888e-10	-1.40464
235411330	chr1:235411330:A:G	2.37398e-06	-2.36888e-10	-1.21033
235411445	chr1:235411445:TC:T	2.77595e-06	-2.36888e-10	-1.05391
235411449	chr1:235411449:CT:C	1.99757e-06	-2.36888e-10	-1.38297
235411659	chr1:235411659:C:T	1.95942e-06	-2.36888e-10	-1.40225
235411809	chr1:235411809:A:G	1.94706e-06	-2.36888e-10	-1.40858
235411866	chr1:235411866:C:T	4.81848e-06	-0.502441	-9.11979e-10
235412006	chr1:235412006:C:T	5.80573e-07	-1.62501	-0.993624
235412567	chr1:235412567:C:T	1.85298e-06	-2.36888e-10	-1.4581
235412745	chr1:235412745:C:T	3.71875e-06	-2.36888e-10	-0.761511
235412857	chr1:235412857:G:A	2.20813e-06	-2.36888e-10	-1.28275
235413172	chr1:235413172:G:A	1.06526e-06	-1.54887	-0.462814
235413335	chr1:235413335:G:A	3.01068e-06	-2.36888e-10	-0.972734
235413569	chr1:235413569:A:G	4.75186e-07	-1.4752	-1.34374
235413634	chr1:235413634:G:T	3.75982e-07	-1.58023	-1.47288
235414953	chr1:235414953:T:C	4.40958e-06	-2.36888e-10	-0.591121
235415448	chr1:235415448:CTGGCCAGGCCT:C	1.51816e-06	-1.6574	-9.11979e-10
235415879	chr1:235415879:G:A	8.4779e-07	-1.65819	-0.581837
235416104	chr1:235416104:C:T	1.59797e-06	-1.60616	-9.11979e-10
235416412	chr1:235416412:A:G	1.14744e-06	-1.32189	-0.615478
235416523	chr1:235416523:C:T	1.87378e-06	-2.36888e-10	-1.44694
235416597	chr1:235416597:T:A	1.15524e-06	-1.34092	-0.589665
235417067	chr1:235417067:A:G	1.23042e-06	-1.33682	-0.530719
235417412	chr1:235417412:A:G	1.21282e-06	-1.29041	-0.591546
235417462	chr1:235417462:A:G	2.3007e-06	-2.36888e-10	-1.24169
235417506	chr1:235417506:A:G	1.15192e-06	-1.30842	-0.625049
235417613	chr1:235417613:G:A	5.8542e-07	-1.61093	-0.9994
235417951	chr1:235417951:T:C	1.76888e-06	-2.36888e-10	-1.50455
235418168	chr1:235418168:C:T	1.22491e-06	-0.614647	-1.25739
235418222	chr1:235418222:G:T	2.24165e-06	-2.36888e-10	-1.26769
235418957	chr1:235418957:A:G	4.33957e-07	-1.50142	-1.40829
235419073	chr1:235419073:A:G	3.98971e-07	-1.64765	-1.34612
235419145	chr1:235419145:T:C	7.09032e-07	-1.60916	-0.809595
235419228	chr1:235419228:C:T	1.3402e-06	-0.503246	-1.27883
235419609	chr1:235419609:T:G	1.32937e-06	-0.602572	-1.18762
235419761	chr1:235419761:C:G	1.33857e-06	-0.594953	-1.18835
235419818	chr1:235419818:T:G	1.28705e-06	-0.621862	-1.20069
235419869	chr1:235419869:C:T	1.13305e-06	-0.767609	-1.18238
235419888	chr1:235419888:A:C	7.06893e-07	-1.584	-0.83777
235420039	chr1:235420039:C:T	3.88999e-07	-1.57551	-1.44357
235420109	chr1:235420109:T:G	1.2361e-06	-0.597704	-1.26524
235420169	chr1:235420169:C:T	3.113e-06	-2.36888e-10	-0.939313
235420375	chr1:235420375:C:T	4.65424e-07	-1.54358	-1.29612
235420400	chr1:235420400:C:T	4.58356e-07	-1.53757	-1.31744
235420463	chr1:235420463:C:T	9.22847e-07	-1.64355	-0.51164
235420464	chr1:235420464:G:A	1.39714e-06	-0.699249	-1.04122
235420619	chr1:235420619:G:A	5.32637e-07	-1.65662	-1.04819
235420735	chr1:235420735:C:A	1.26553e-06	-0.587579	-1.25183
235420740	chr1:235420740:C:T	1.80371e-06	-2.36888e-10	-1.48505
235420878	chr1:235420878:G:A	9.8328e-07	-1.63397	-0.457786
235421078	chr1:235421078:T:C	9.67833e-07	-0.599484	-1.50811
235421085	chr1:235421085:T:C	1.20104e-06	-0.646579	-1.24513
235421108	chr1:235421108:G:A	1.16336e-06	-0.585524	-1.33806
235421245	chr1:235421245:A:C	2.33846e-06	-2.36888e-10	-1.22541
235421399	chr1:235421399:C:T	1.92563e-06	-2.36888e-10	-1.41965
235421483	chr1:235421483:G:A	1.77335e-06	-1.50203	-9.11979e-10
235421640	chr1:235421640:C:T	2.33169e-06	-2.36888e-10	-1.22831
235421772	chr1:235421772:C:T	1.23413e-06	-0.593371	-1.27117
235422093	chr1:235422093:A:G	1.23885e-06	-0.603	-1.25772
235422123	chr1:235422123:A:G	5.38815e-06	-2.36888e-10	-0.390697
235422299	chr1:235422299:G:C	3.9909e-07	-1.64449	-1.34897
235423015	chr1:235423015:T:A	3.98972e-07	-1.64479	-1.34897
235423016	chr1:235423016:T:A	1.20736e-06	-0.63463	-1.25183
235423061	chr1:235423061:C:T	9.76635e-07	-1.01293	-1.08561
235423116	chr1:235423116:T:G	1.39338e-06	-0.717706	-1.02546
235423195	chr1:235423195:G:T	1.80391e-06	-2.36888e-10	-1.48494
235423229	chr1:235423229:C:T	1.24662e-06	-0.503862	-1.3506
235423298	chr1:235423298:C:T	1.13198e-06	-1.22286	-0.72807
235423428	chr1:235423428:G:T	1.80371e-06	-2.36888e-10	-1.48505
235423578	chr1:235423578:T:C	1.25327e-06	-0.566315	-1.28282
235423659	chr1:235423659:A:G	8.45011e-07	-0.77567	-1.46763
235423797	chr1:235423797:A:G	4.98292e-06	-2.36888e-10	-0.468882
235423858	chr1:235423858:A:G	1.75933e-06	-2.36888e-10	-1.50996
235424094	chr1:235424094:G:T	6.61364e-06	-2.36888e-10	-0.185765
235424230	chr1:235424230:T:G	2.13465e-06	-2.36888e-10	-1.3166
235424388	chr1:235424388:G:A	3.31458e-06	-2.36888e-10	-0.876569
235424954	chr1:235424954:T:G	3.19397e-06	-0.913634	-9.11979e-10
235425094	chr1:235425094:C:A	9.8466e-07	-1.64181	-0.44855
235425617	chr1:235425617:G:A	1.82198e-06	-2.36888e-10	-1.47498
235425650	chr1:235425650:C:T	3.61015e-07	-1.58577	-1.50796
235425987	chr1:235425987:T:C	3.02192e-06	-2.36888e-10	-0.969006
235426133	chr1:235426133:G:A	2.60493e-06	-2.36888e-10	-1.11749
235426919	chr1:235426919:T:C	3.43121e-06	-2.36888e-10	-0.841987
235427244	chr1:235427244:G:A	1.05548e-06	-1.64858	-0.372326
235427470	chr1:235427470:G:A	3.01119e-06	-2.36888e-10	-0.972563
235427471	chr1:235427471:C:G	2.99731e-06	-2.36888e-10	-0.977183
235427504	chr1:235427504:A:G	3.00592e-06	-2.36888e-10	-0.974314
235427530	chr1:235427530:A:G	3.01119e-06	-2.36888e-10	-0.972563
235427622	chr1:235427622:A:T	7.68561e-07	-1.65416	-0.683974
235427645	chr1:235427645:A:G	3.01577e-06	-2.36888e-10	-0.971042
235427828	chr1:235427828:T:C	2.95796e-06	-2.36888e-10	-0.990401
235428024	chr1:235428024:C:T	1.59637e-06	-1.60717	-9.11979e-10
235428184	chr1:235428184:C:T	2.12969e-06	-2.36888e-10	-1.31892
235428467	chr1:235428467:A:ATG	2.98614e-06	-2.36888e-10	-0.980919
235428595	chr1:235428595:C:A	2.87715e-06	-2.36888e-10	-1.0181
235428800	chr1:235428800:C:T	5.65314e-07	-1.26086	-1.38441
235428844	chr1:235428844:A:G	1.80077e-06	-2.36888e-10	-1.48669
235429488	chr1:235429488:A:G	5.34742e-06	-2.36888e-10	-0.398286
235429545	chr1:235429545:G:A	2.38144e-06	-2.36888e-10	-1.20719
235429580	chr1:235429580:A:G	1.82198e-06	-2.36888e-10	-1.47498
235429790	chr1:235429790:T:C	3.09994e-06	-2.36888e-10	-0.943516
235429803	chr1:235429803:C:T	3.94254e-07	-1.56049	-1.44517
235429997	chr1:235429997:C:T	3.11606e-06	-2.36888e-10	-0.938331
235430007	chr1:235430007:C:T	2.9958e-06	-2.36888e-10	-0.977688
235430058	chr1:235430058:ATGTGAG:A	4.26247e-07	-1.53337	-1.39426
235430122	chr1:235430122:G:A	1.55006e-06	-1.63661	-9.11979e-10
235430201	chr1:235430201:C:T	2.00785e-06	-2.36888e-10	-1.37784
235430210	chr1:235430210:T:G	3.01119e-06	-2.36888e-10	-0.972563
235430443	chr1:235430443:A:G	3.09956e-06	-2.36888e-10	-0.94364
235430758	chr1:235430758:T:C	3.01119e-06	-2.36888e-10	-0.972563
235430867	chr1:235430867:A:G	6.7564e-07	-1.61864	-0.848357
235430935	chr1:235430935:A:G	4.39393e-07	-1.5501	-1.34716
235431101	chr1:235431101:A:G	3.00176e-06	-2.36888e-10	-0.975701
235431636	chr1:235431636:G:C	6.37787e-07	-1.62247	-0.902176
235431650	chr1:235431650:C:T	3.1096e-06	-2.36888e-10	-0.940407
235431828	chr1:235431828:A:G	3.13596e-06	-2.36888e-10	-0.931965
235432068	chr1:235432068:C:T	1.6451e-06	-1.5771	-9.11979e-10
235432107	chr1:235432107:C:T	2.11358e-06	-2.36888e-10	-1.32652
235432128	chr1:235432128:C:T	2.81515e-06	-2.36888e-10	-1.03988
235432223	chr1:235432223:A:C	7.79193e-07	-1.63512	-0.689279
235432275	chr1:235432275:T:C	6.33491e-07	-1.62023	-0.911179
235432298	chr1:235432298:T:G	2.88166e-06	-2.36888e-10	-1.01653
235432391	chr1:235432391:C:T	2.16133e-06	-2.36888e-10	-1.30417
235432505	chr1:235432505:C:T	3.72893e-06	-0.758778	-9.11979e-10
235432680	chr1:235432680:G:C	2.88434e-06	-2.36888e-10	-1.0156
235432873	chr1:235432873:ATAT:A	2.958e-06	-2.36888e-10	-0.990387
235432914	chr1:235432914:T:TA	2.86677e-06	-2.36888e-10	-1.02171
235433008	chr1:235433008:C:T	2.86331e-06	-2.36888e-10	-1.02292
235433366	chr1:235433366:G:A	6.00514e-07	-1.52718	-1.05769
235433466	chr1:235433466:T:C	2.73866e-06	-2.36888e-10	-1.06743
235433508	chr1:235433508:A:C	2.92934e-06	-2.36888e-10	-1.00012
235434067	chr1:235434067:C:CAT	2.8329e-06	-2.36888e-10	-1.0336
235434520	chr1:235434520:T:C	2.7968e-06	-2.36888e-10	-1.04642
235435098	chr1:235435098:TTTTGTTTTG:T	2.469e-06	-2.36888e-10	-1.17109
235435348	chr1:235435348:G:A	2.9783e-06	-2.36888e-10	-0.983545
235435529	chr1:235435529:A:G	1.59895e-06	-1.60555	-9.11979e-10
235435571	chr1:235435571:C:T	5.29087e-07	-1.3922	-1.3193
235435572	chr1:235435572:G:A	3.40178e-06	-2.36888e-10	-0.850601
235435656	chr1:235435656:A:G	1.79442e-06	-2.36888e-10	-1.49022
235435658	chr1:235435658:C:T	5.4003e-07	-1.60241	-1.08862
235436250	chr1:235436250:C:CT	2.02957e-06	-2.36888e-10	-1.36707
235436309	chr1:235436309:T:G	3.74279e-07	-1.55358	-1.50408
235436316	chr1:235436316:C:T	4.23985e-06	-2.36888e-10	-0.63037
235436734	chr1:235436734:A:C	5.14895e-07	-1.48482	-1.25387
235436738	chr1:235436738:A:AC	1.82756e-06	-2.36888e-10	-1.47192
235436814	chr1:235436814:T:C	5.15412e-07	-1.65524	-1.08245
235436840	chr1:235436840:C:T	5.26629e-06	-0.413574	-9.11979e-10
235436841	chr1:235436841:G:A	2.86462e-06	-2.36888e-10	-1.02246
235436893	chr1:235436893:C:T	4.28492e-07	-1.6363	-1.28608
235437290	chr1:235437290:C:T	1.84444e-06	-1.46272	-9.11979e-10
235437356	chr1:235437356:G:C	2.29074e-06	-2.36888e-10	-1.24602
235437408	chr1:235437408:A:G	1.7576e-06	-2.36888e-10	-1.51095
235437426	chr1:235437426:A:G	4.92926e-07	-1.45284	-1.32946
235437987	chr1:235437987:T:C	1.78838e-06	-2.36888e-10	-1.49359
235438237	chr1:235438237:C:T	2.12685e-06	-2.36888e-10	-1.32026
235438518	chr1:235438518:A:C	9.94546e-07	-1.24061	-0.839754
235438878	chr1:235438878:A:G	2.96516e-06	-2.36888e-10	-0.987968
235439214	chr1:235439214:G:A	2.46214e-06	-2.36888e-10	-1.17387
235439246	chr1:235439246:T:C	4.03646e-07	-1.49909	-1.48303
235439257	chr1:235439257:T:C	3.96399e-07	-1.5131	-1.48714
235439258	chr1:235439258:G:A	3.88611e-07	-1.52838	-1.4917
235439266	chr1:235439266:T:C	3.97499e-07	-1.48963	-1.50783
235439277	chr1:235439277:G:C	4.13959e-07	-1.45003	-1.50685
235439299	chr1:235439299:A:G	3.65306e-07	-1.61212	-1.4698
235439315	chr1:235439315:C:G	1.76595e-06	-2.36888e-10	-1.50621
235439846	chr1:235439846:G:A	6.25831e-06	-2.36888e-10	-0.240989
235440100	chr1:235440100:G:A	1.68189e-06	-1.55498	-9.11979e-10
235440217	chr1:235440217:A:G	2.31501e-06	-2.36888e-10	-1.23548
235440377	chr1:235440377:G:C	6.85268e-07	-1.3573	-1.09554
235440380	chr1:235440380:T:C	9.18756e-07	-1.05304	-1.10659
235440483	chr1:235440483:C:G	3.81169e-06	-2.36888e-10	-0.736828
235440959	chr1:235440959:A:G	4.63265e-06	-2.36888e-10	-0.541771
235441065	chr1:235441065:A:G	6.03986e-06	-2.36888e-10	-0.276518
235441757	chr1:235441757:G:C	1.7574e-06	-2.36888e-10	-1.51106
235442146	chr1:235442146:C:T	4.62587e-07	-1.62074	-1.22508
235442235	chr1:235442235:A:G	2.52363e-06	-1.1492	-9.11979e-10
235442248	chr1:235442248:G:A	3.54143e-07	-1.62357	-1.48938
235442464	chr1:235442464:CCT:C	2.11119e-06	-2.36888e-10	-1.32765
235442604	chr1:235442604:G:A	3.73539e-06	-2.36888e-10	-0.757048
235442663	chr1:235442663:A:G	1.86315e-06	-2.36888e-10	-1.45263
235442666	chr1:235442666:G:A	1.86291e-06	-2.36888e-10	-1.45276
235443398	chr1:235443398:C:T	3.77264e-06	-2.36888e-10	-0.747124
235443450	chr1:235443450:G:A	1.95189e-06	-2.36888e-10	-1.4061
235443915	chr1:235443915:A:T	2.25888e-06	-2.36888e-10	-1.26003
235444241	chr1:235444241:A:C	3.75837e-07	-1.55958	-1.49391
235444704	chr1:235444704:A:G	8.00575e-07	-1.65727	-0.640056
235444707	chr1:235444707:C:T	1.81504e-06	-2.36888e-10	-1.47879
235445074	chr1:235445074:T:TAG	2.12229e-06	-2.36888e-10	-1.3224
235445410	chr1:235445410:C:T	9.11281e-07	-1.4134	-0.754402
235445434	chr1:235445434:G:A	6.70783e-07	-1.64801	-0.826196
235445602	chr1:235445602:A:G	3.5851e-07	-1.59328	-1.50741
235446716	chr1:235446716:C:T	3.01118e-06	-0.972566	-9.11979e-10
235447778	chr1:235447778:A:G	5.44593e-07	-1.65393	-1.02868
235447978	chr1:235447978:G:A	4.8279e-07	-1.55203	-1.25104
235448018	chr1:235448018:G:A	2.97349e-06	-2.36888e-10	-0.985163
235448085	chr1:235448085:A:G	4.03889e-06	-0.678929	-9.11979e-10
235448125	chr1:235448125:G:A	3.80163e-07	-1.63022	-1.41183
235448206	chr1:235448206:A:C	1.83227e-06	-1.46934	-9.11979e-10
235449314	chr1:235449314:ATCT:A	3.77958e-07	-1.55115	-1.49672
235449512	chr1:235449512:T:C	1.76575e-06	-2.36888e-10	-1.50632
235449775	chr1:235449775:C:CTGA	3.97126e-06	-2.36888e-10	-0.695817
235449983	chr1:235449983:C:T	2.51448e-06	-2.36888e-10	-1.15284
235450009	chr1:235450009:T:G	2.22992e-06	-2.36888e-10	-1.27293
235450114	chr1:235450114:C:T	3.40146e-06	-2.36888e-10	-0.850694
235450412	chr1:235450412:A:G	5.43386e-07	-1.35456	-1.33028
235450708	chr1:235450708:G:A	2.22784e-06	-2.36888e-10	-1.27387
235450794	chr1:235450794:T:C	3.53944e-06	-2.36888e-10	-0.810932
235451047	chr1:235451047:CAG:C	2.62435e-06	-2.36888e-10	-1.11007
235451063	chr1:235451063:A:G	3.68161e-07	-1.65791	-1.41622
235451248	chr1:235451248:A:G	3.96688e-06	-2.36888e-10	-0.696919
235451630	chr1:235451630:C:T	1.99659e-06	-2.36888e-10	-1.38346
235451642	chr1:235451642:ACTATC:A	3.29324e-06	-2.36888e-10	-0.883028
235451690	chr1:235451690:T:C	2.34831e-06	-2.36888e-10	-1.2212
235452486	chr1:235452486:A:G	1.79269e-06	-2.36888e-10	-1.49118
235452997	chr1:235452997:T:C	5.91266e-07	-1.62767	-0.972716
235453494	chr1:235453494:C:T	2.81024e-06	-2.36888e-10	-1.04163
235453642	chr1:235453642:T:C	4.79632e-07	-1.6552	-1.15444
235453971	chr1:235453971:T:A	3.6085e-07	-1.59822	-1.49598
235455717	chr1:235455717:C:T	3.99459e-06	-2.36888e-10	-0.689959
235456144	chr1:235456144:C:T	1.92882e-06	-1.41799	-9.11979e-10
235456445	chr1:235456445:A:G	2.33335e-06	-2.36888e-10	-1.22759
235456453	chr1:235456453:T:C	3.29324e-06	-2.36888e-10	-0.883028
235456709	chr1:235456709:C:T	2.9374e-06	-2.36888e-10	-0.997373
235456942	chr1:235456942:C:T	3.67459e-07	-1.56496	-1.51109
235457718	chr1:235457718:G:A	5.30554e-07	-1.65099	-1.05774
235457953	chr1:235457953:C:A	3.60836e-07	-1.58865	-1.50558
235459385	chr1:235459385:A:G	7.67106e-07	-1.63874	-0.701289
235459816	chr1:235459816:CAG:C	1.52782e-06	-1.65106	-9.11979e-10
235459982	chr1:235459982:C:T	4.82584e-07	-1.41937	-1.38413
235460285	chr1:235460285:T:A	5.33314e-06	-2.36888e-10	-0.400959
235460442	chr1:235460442:C:T	5.71453e-07	-1.63177	-1.0027
235460716	chr1:235460716:G:A	1.91756e-06	-1.42385	-9.11979e-10
235463092	chr1:235463092:T:C	5.21503e-07	-1.6336	-1.09234
235463235	chr1:235463235:G:A	2.0381e-06	-2.36888e-10	-1.36288
235463382	chr1:235463382:T:C	1.7219e-06	-1.53147	-9.11979e-10
235463715	chr1:235463715:C:T	6.4936e-07	-1.64604	-0.860625
235464560	chr1:235464560:C:G	1.78007e-06	-2.36888e-10	-1.49824
235464659	chr1:235464659:T:C	6.11186e-06	-2.36888e-10	-0.264668
235465591	chr1:235465591:A:G	5.15052e-07	-1.35546	-1.38293
235465909	chr1:235465909:C:G	1.60334e-06	-1.60281	-9.11979e-10
235466009	chr1:235466009:T:C	5.04526e-06	-2.36888e-10	-0.45645
235466054	chr1:235466054:G:A	4.06846e-06	-2.36888e-10	-0.671634
235466186	chr1:235466186:T:A	3.23445e-06	-0.90104	-9.11979e-10
235466245	chr1:235466245:T:C	5.45951e-06	-2.36888e-10	-0.377539
235466486	chr1:235466486:A:G	5.44669e-07	-1.32767	-1.3548
235467016	chr1:235467016:T:C	1.80898e-06	-2.36888e-10	-1.48213
235467305	chr1:235467305:T:C	2.72619e-06	-2.36888e-10	-1.072
235467383	chr1:235467383:C:T	1.87552e-06	-2.36888e-10	-1.44601
235467953	chr1:235467953:T:A	2.23162e-06	-2.36888e-10	-1.27217
235468645	chr1:235468645:A:G	3.41123e-07	-1.65239	-1.49802
235468781	chr1:235468781:C:T	3.51185e-07	-1.62829	-1.49305
235469631	chr1:235469631:C:A	2.96867e-06	-2.36888e-10	-0.986785
235469748	chr1:235469748:G:A	4.82858e-07	-1.33484	-1.46809
235469911	chr1:235469911:G:T	3.4007e-07	-1.64829	-1.50521
235470524	chr1:235470524:G:A	5.10146e-06	-2.36888e-10	-0.445372
235471494	chr1:235471494:G:C	1.84574e-06	-2.36888e-10	-1.46202
235471831	chr1:235471831:T:A	7.62039e-07	-1.47574	-0.870921
235471861	chr1:235471861:C:T	3.99229e-07	-1.49472	-1.4984
235472596	chr1:235472596:C:T	2.1923e-06	-2.36888e-10	-1.28995
235472970	chr1:235472970:G:A	5.04338e-07	-1.35996	-1.39945
235473242	chr1:235473242:A:C	3.68981e-07	-1.57221	-1.4997
235473448	chr1:235473448:C:T	1.78914e-06	-2.36888e-10	-1.49317
```
