## Supplementary material for "Characterization of shared and ancestry-specific signals driving complex traits using multi-ancestry fine-mapping": susiex_nc3.cs80.cs

```
CS_ID	SNP	BP	REF_ALLELE	ALT_ALLELE	REF_FRQ	BETA	SE	-LOG10P	CS_PIP	OVRL_PIP
1	chr1:234722850:A:T	234722850	T,T	A,A	1,1	-inf,inf	inf,inf	6.59231,0.6004	0.325701	0.325701
1	chr1:234721929:T:C	234721929	C,C	T,T	1,1	-inf,-inf	inf,inf	6.58369,0.235116	0.130457	0.130457
1	chr1:234717013:C:T	234717013	T,T	C,C	1,1	-inf,-inf	inf,inf	6.41332,0.300405	0.0948169	0.0948169
1	chr1:234719032:C:T	234719032	T,T	C,C	1,1	-inf,inf	inf,inf	6.34513,0.0603281	0.0821827	0.0821827
1	chr1:234712965:G:A	234712965	A,A	G,G	1,1	-inf,-inf	inf,inf	6.14729,0.494128	0.0638736	0.0638736
1	chr1:234715418:A:C	234715418	C,C	A,A	1,1	-inf,-inf	inf,inf	6.13803,0.347903	0.05445	0.05445
1	chr1:234712862:G:A	234712862	A,A	G,G	1,1	-inf,-inf	inf,inf	6.10754,0.356359	0.051365	0.051365
```
