## Supplementary material for "Characterization of shared and ancestry-specific signals driving complex traits using multi-ancestry fine-mapping": susiex_nc3.cs80.snp

```
BP	SNP	PIP(CS1)	LogBF(CS1,Pop1)	LogBF(CS1,Pop2)
234218115	chr1:234218115:C:T	1.92168e-06	-1.42481	-9.11979e-10
234218201	chr1:234218201:G:A	5.85888e-07	-1.11326	-1.49937
234218424	chr1:234218424:G:A	6.99089e-07	-0.925354	-1.51063
234218474	chr1:234218474:A:G	8.54675e-07	-1.22443	-1.01061
234218498	chr1:234218498:A:G	5.9593e-07	-1.0901	-1.50553
234218884	chr1:234218884:A:G	1.78658e-06	-2.36888e-10	-1.4977
234218918	chr1:234218918:G:A	8.76427e-07	-1.40354	-0.806362
234219015	chr1:234219015:C:T	7.18311e-06	-2.36888e-10	-0.106271
234219485	chr1:234219485:G:A	2.03928e-06	-1.36541	-9.11979e-10
234219749	chr1:234219749:G:T	1.77917e-06	-2.36888e-10	-1.50186
234220030	chr1:234220030:C:T	2.10447e-06	-1.33394	-9.11979e-10
234220034	chr1:234220034:G:A	1.96409e-06	-2.36888e-10	-1.40298
234220295	chr1:234220295:T:G	1.76444e-06	-2.36888e-10	-1.51017
234220413	chr1:234220413:G:A	2.21176e-06	-2.36888e-10	-1.28421
234220567	chr1:234220567:A:G	1.73456e-06	-0.734546	-0.792706
234220930	chr1:234220930:G:A	4.99984e-07	-1.41001	-1.36118
234221038	chr1:234221038:G:A	1.52268e-06	-1.65753	-9.11979e-10
234221116	chr1:234221116:G:A	1.76271e-06	-2.36888e-10	-1.51115
234221555	chr1:234221555:C:T	3.89832e-07	-1.65106	-1.36898
234221693	chr1:234221693:G:A	5.69022e-07	-1.35765	-1.28419
234221960	chr1:234221960:C:G	1.85768e-06	-2.36888e-10	-1.45867
234222106	chr1:234222106:A:G	2.35351e-06	-1.22209	-9.11979e-10
234222175	chr1:234222175:A:T	7.72694e-06	-2.36888e-10	-0.0332908
234222361	chr1:234222361:A:C	1.90626e-06	-2.36888e-10	-1.43286
234222470	chr1:234222470:T:C	6.07026e-06	-0.638784	0.364183
234222577	chr1:234222577:T:A	1.36924e-06	-0.65281	-1.11094
234222917	chr1:234222917:C:T	1.9211e-06	-2.36888e-10	-1.4251
234222920	chr1:234222920:G:C	1.81649e-06	-2.36888e-10	-1.4811
234222932	chr1:234222932:T:C	1.81649e-06	-2.36888e-10	-1.4811
234223310	chr1:234223310:C:T	4.54381e-07	-1.3558	-1.51102
234223486	chr1:234223486:C:T	1.91841e-06	-2.36888e-10	-1.42651
234223653	chr1:234223653:C:T	4.18317e-06	-2.36888e-10	-0.646933
234223695	chr1:234223695:C:T	3.43435e-06	-2.36888e-10	-0.844177
234223700	chr1:234223700:G:C	1.94626e-06	-2.36888e-10	-1.41209
234223979	chr1:234223979:CTCT:C	1.85503e-06	-2.36888e-10	-1.4601
234224164	chr1:234224164:G:A	4.19126e-07	-1.59357	-1.35402
234224318	chr1:234224318:C:T	1.22431e-06	-1.57136	-0.304266
234224460	chr1:234224460:A:G	1.76279e-06	-2.36888e-10	-1.5111
234224693	chr1:234224693:C:G	1.76278e-06	-2.36888e-10	-1.51111
234225413	chr1:234225413:G:C	3.8776e-07	-1.53761	-1.48776
234225449	chr1:234225449:A:G	2.02429e-06	-2.36888e-10	-1.37279
234225619	chr1:234225619:T:C	5.83528e-06	-2.36888e-10	-0.314081
234225981	chr1:234225981:A:G	4.34735e-06	-2.36888e-10	-0.608438
234226291	chr1:234226291:A:G	4.26549e-07	-1.57106	-1.35897
234226946	chr1:234226946:C:T	4.59689e-06	-2.36888e-10	-0.552623
234227036	chr1:234227036:T:A	7.61277e-07	-1.57844	-0.77232
234227553	chr1:234227553:C:A	1.59647e-06	-1.61021	-9.11979e-10
234227602	chr1:234227602:G:C	6.15118e-07	-1.32622	-1.23773
234227645	chr1:234227645:A:G	4.38682e-07	-1.58655	-1.31544
234227686	chr1:234227686:C:A	3.62642e-06	-2.36888e-10	-0.789757
234228301	chr1:234228301:C:T	3.71261e-07	-1.62613	-1.44272
234228462	chr1:234228462:G:T	6.73818e-06	-2.36888e-10	-0.170214
234228585	chr1:234228585:C:T	5.97167e-07	-1.15072	-1.44284
234228885	chr1:234228885:G:A	1.78081e-06	-2.36888e-10	-1.50094
234229340	chr1:234229340:T:G	1.80005e-06	-2.36888e-10	-1.49019
234230394	chr1:234230394:TCTC:T	2.70462e-06	-2.36888e-10	-1.08304
234230400	chr1:234230400:C:A	3.48488e-06	-2.36888e-10	-0.829569
234231581	chr1:234231581:G:A	3.22141e-06	-2.36888e-10	-0.908185
234231818	chr1:234231818:G:A	2.02821e-06	-2.36888e-10	-1.37085
234231853	chr1:234231853:T:C	2.16001e-06	-2.36888e-10	-1.30789
234232171	chr1:234232171:T:C	2.14242e-06	-2.36888e-10	-1.31607
234232203	chr1:234232203:C:G	3.08541e-06	-0.442585	-0.508735
234232592	chr1:234232592:G:A	1.7672e-06	-2.36888e-10	-1.50861
234232925	chr1:234232925:A:T	2.87172e-06	-1.02309	-9.11979e-10
234233585	chr1:234233585:T:C	1.56856e-06	-1.62785	-9.11979e-10
234234005	chr1:234234005:GAAA:G	1.95592e-06	-2.36888e-10	-1.40714
234234165	chr1:234234165:A:AT	1.91673e-06	-2.36888e-10	-1.42738
234234478	chr1:234234478:GTCTGAGTGGA:G	2.68797e-06	-2.36888e-10	-1.08922
234234907	chr1:234234907:G:A	3.81003e-06	0.4546	-1.19497
234235133	chr1:234235133:A:G	1.20276e-06	-0.988752	-0.904629
234235293	chr1:234235293:A:G	2.03715e-06	-2.36888e-10	-1.36645
234235392	chr1:234235392:T:C	2.07943e-06	0.127055	-1.47296
234235661	chr1:234235661:A:G	7.3173e-07	-1.17026	-1.22009
234235777	chr1:234235777:T:C	2.21195e-06	0.0872651	-1.37139
234235894	chr1:234235894:T:TG	2.02681e-06	-2.36888e-10	-1.37154
234235949	chr1:234235949:C:T	1.78676e-06	-2.36888e-10	-1.4976
234236059	chr1:234236059:T:A	1.86769e-06	-2.36888e-10	-1.4533
234236219	chr1:234236219:T:C	2.7763e-06	-2.36888e-10	-1.05689
234236354	chr1:234236354:A:T	1.94006e-06	-1.42963	0.0143482
234236390	chr1:234236390:T:C	1.78673e-06	-2.36888e-10	-1.49762
234237025	chr1:234237025:A:G	1.52881e-06	-1.65351	-9.11979e-10
234237248	chr1:234237248:G:A	1.86321e-06	-2.36888e-10	-1.4557
234237572	chr1:234237572:T:A	1.83594e-06	-1.56814	0.0976948
234237582	chr1:234237582:C:T	1.95661e-06	-1.51534	0.108555
234237637	chr1:234237637:T:G	2.36233e-06	-2.36888e-10	-1.21836
234238226	chr1:234238226:G:A	2.60329e-06	0.210383	-1.33161
234238297	chr1:234238297:C:G	6.59651e-06	-2.36888e-10	-0.191462
234238936	chr1:234238936:T:C	1.40696e-06	-0.272091	-1.46448
234239009	chr1:234239009:C:T	9.46265e-07	-1.3491	-0.78414
234239293	chr1:234239293:G:A	4.02586e-06	-2.36888e-10	-0.685265
234239369	chr1:234239369:A:C	1.76265e-06	-2.36888e-10	-1.51119
234239541	chr1:234239541:C:G	2.96354e-06	-2.36888e-10	-0.99162
234239711	chr1:234239711:A:G	3.33904e-06	-2.36888e-10	-0.872319
234240376	chr1:234240376:G:A	5.01256e-06	-2.36888e-10	-0.466057
234240410	chr1:234240410:G:A	1.56854e-06	-1.62786	-9.11979e-10
234240676	chr1:234240676:A:G	1.99998e-06	-2.36888e-10	-1.38487
234242336	chr1:234242336:G:A	2.16665e-06	-2.36888e-10	-1.30482
234242553	chr1:234242553:A:G	1.25888e-06	-0.499913	-1.34787
234242927	chr1:234242927:A:G	1.81328e-06	-2.36888e-10	-1.48287
234243075	chr1:234243075:G:A	1.7762e-06	-2.36888e-10	-1.50353
234243327	chr1:234243327:G:A	2.24314e-06	-0.82343	-0.446696
234243591	chr1:234243591:A:G	1.9415e-06	-2.36888e-10	-1.41454
234244108	chr1:234244108:G:A	2.64522e-06	-0.590573	-0.514677
234244167	chr1:234244167:C:T	6.0184e-07	-1.20906	-1.37671
234244222	chr1:234244222:T:A	1.76963e-06	-2.36888e-10	-1.50723
234244681	chr1:234244681:A:G	2.31342e-06	-2.36888e-10	-1.23928
234244783	chr1:234244783:G:A	1.83795e-06	-2.36888e-10	-1.46935
234244873	chr1:234244873:G:T	5.7894e-07	-1.21768	-1.40688
234244932	chr1:234244932:C:T	1.82647e-06	-2.36888e-10	-1.47562
234244976	chr1:234244976:A:T	1.77157e-06	-2.36888e-10	-1.50614
234245406	chr1:234245406:T:G	1.62072e-06	-1.59514	-9.11979e-10
234245619	chr1:234245619:CT:C	4.10258e-07	-1.53352	-1.43545
234245767	chr1:234245767:T:A	3.7767e-07	-1.55871	-1.49303
234245798	chr1:234245798:C:T	1.79815e-06	-2.36888e-10	-1.49125
234245965	chr1:234245965:A:G	1.02569e-06	-1.01658	-1.03605
234246386	chr1:234246386:A:G	8.85374e-07	-1.30439	-0.89536
234246519	chr1:234246519:A:G	2.41873e-06	-2.36888e-10	-1.19476
234246596	chr1:234246596:C:G	1.81309e-06	-2.36888e-10	-1.48297
234246631	chr1:234246631:G:A	4.78767e-07	-1.55315	-1.2614
234246722	chr1:234246722:A:C	1.81238e-06	-2.36888e-10	-1.48336
234246853	chr1:234246853:T:C	4.63361e-07	-1.38696	-1.46029
234247300	chr1:234247300:T:G	2.99083e-06	-2.36888e-10	-0.982452
234248634	chr1:234248634:C:T	2.84805e-06	-2.36888e-10	-1.03137
234248800	chr1:234248800:T:A	5.88553e-07	-1.39918	-1.20891
234248843	chr1:234248843:C:T	1.83651e-06	-2.36888e-10	-1.47014
234248912	chr1:234248912:G:A	5.32218e-07	-1.31692	-1.39178
234248991	chr1:234248991:A:G	5.66229e-07	-1.39352	-1.25324
234249296	chr1:234249296:T:G	1.82201e-06	-2.36888e-10	-1.47806
234249933	chr1:234249933:G:A	2.71405e-06	-0.791508	-0.288054
234250379	chr1:234250379:G:A	1.82154e-06	-2.36888e-10	-1.47832
234250521	chr1:234250521:G:A	5.49965e-07	-1.36413	-1.31178
234250605	chr1:234250605:G:C	5.81671e-07	-1.35604	-1.26382
234250892	chr1:234250892:T:C	1.10994e-06	-0.641097	-1.3326
234251161	chr1:234251161:T:A	6.51646e-07	-1.21724	-1.28901
234251213	chr1:234251213:A:G	6.576e-07	-1.19236	-1.3048
234251360	chr1:234251360:A:C	1.7627e-06	-2.36888e-10	-1.51116
234251374	chr1:234251374:T:A	1.91268e-06	-2.36888e-10	-1.4295
234251725	chr1:234251725:A:G	2.44543e-06	-2.36888e-10	-1.18378
234251764	chr1:234251764:A:G	1.86923e-06	-2.36888e-10	-1.45248
234252459	chr1:234252459:A:G	4.98962e-07	-1.32398	-1.44925
234252558	chr1:234252558:C:T	8.80938e-07	-1.35919	-0.845586
234252707	chr1:234252707:C:T	5.84107e-07	-1.36578	-1.24989
234253249	chr1:234253249:C:A	2.59181e-06	-2.36888e-10	-1.12565
234253251	chr1:234253251:G:A	4.77073e-07	-1.32205	-1.49604
234253283	chr1:234253283:G:A	3.40843e-06	-2.36888e-10	-0.851752
234253313	chr1:234253313:C:CA	2.03361e-06	-2.36888e-10	-1.36819
234253679	chr1:234253679:G:A	5.33807e-07	-1.40108	-1.30464
234254224	chr1:234254224:A:G	1.77041e-06	-1.50679	-9.11979e-10
234254316	chr1:234254316:T:C	2.47439e-06	-2.36888e-10	-1.17201
234254738	chr1:234254738:T:A	5.25731e-07	-1.26258	-1.45839
234255144	chr1:234255144:G:A	5.15979e-07	-1.27253	-1.46716
234255327	chr1:234255327:C:T	2.63429e-06	-0.846057	-0.263334
234255556	chr1:234255556:A:G	5.1504e-07	-1.27824	-1.46328
234255708	chr1:234255708:C:G	3.98023e-07	-1.5644	-1.43485
234255799	chr1:234255799:G:A	1.93231e-06	-2.36888e-10	-1.41929
234255813	chr1:234255813:A:C	2.54881e-06	-2.36888e-10	-1.14238
234255992	chr1:234255992:C:A	5.18639e-06	-2.36888e-10	-0.431965
234255993	chr1:234255993:A:G	4.02555e-07	-1.4862	-1.50173
234256294	chr1:234256294:C:T	3.8838e-07	-1.63378	-1.39
234256333	chr1:234256333:G:A	1.65498e-06	-1.57421	-9.11979e-10
234256413	chr1:234256413:G:A	3.14384e-06	-2.36888e-10	-0.932559
234256795	chr1:234256795:T:A	3.77737e-07	-1.63225	-1.41931
234256925	chr1:234256925:G:A	1.23112e-06	-1.47919	-0.390883
234257058	chr1:234257058:C:T	6.33715e-07	-1.55593	-0.978235
234257170	chr1:234257170:G:A	2.77467e-06	-2.36888e-10	-1.05747
234257430	chr1:234257430:G:T	8.52471e-07	-1.65763	-0.579987
234257443	chr1:234257443:A:G	6.3218e-07	-1.59657	-0.940018
234257781	chr1:234257781:G:A	2.25005e-06	-2.36888e-10	-1.26705
234258268	chr1:234258268:C:T	1.16876e-06	-1.63887	-0.283197
234259276	chr1:234259276:T:C	3.68166e-07	-1.65768	-1.41955
234259425	chr1:234259425:G:A	3.84255e-07	-1.60858	-1.42587
234259428	chr1:234259428:A:G	9.82552e-07	-1.56475	-0.53086
234259486	chr1:234259486:T:C	2.64203e-06	-2.36888e-10	-1.10646
234259567	chr1:234259567:G:A	2.72546e-06	-2.36888e-10	-1.07537
234260294	chr1:234260294:T:C	3.2582e-06	-2.36888e-10	-0.896828
234260568	chr1:234260568:A:C	4.22552e-07	-1.53478	-1.40467
234260783	chr1:234260783:G:A	7.8818e-07	-1.6398	-0.676233
234261244	chr1:234261244:G:A	2.62844e-06	-2.36888e-10	-1.11161
234261245	chr1:234261245:T:C	3.92119e-07	-1.61145	-1.40274
234261261	chr1:234261261:C:T	1.76303e-06	-2.36888e-10	-1.51097
234261642	chr1:234261642:A:G	2.78275e-06	-2.36888e-10	-1.05456
234262387	chr1:234262387:A:C	2.1416e-06	-2.36888e-10	-1.31645
234262436	chr1:234262436:T:TGCAG	1.7836e-06	-2.36888e-10	-1.49937
234262570	chr1:234262570:C:G	1.0149e-06	-1.31129	-0.751924
234262946	chr1:234262946:C:T	3.70199e-07	-1.56583	-1.50589
234263177	chr1:234263177:G:A	1.78981e-06	-2.36888e-10	-1.49589
234263352	chr1:234263352:G:A	5.59492e-07	-1.57658	-1.08215
234263370	chr1:234263370:T:G	1.81826e-06	-2.36888e-10	-1.48012
234263459	chr1:234263459:T:G	1.66144e-06	-0.124489	-1.44583
234263833	chr1:234263833:A:G	3.5803e-07	-1.65554	-1.4496
234263875	chr1:234263875:G:A	5.15421e-07	-1.29992	-1.44085
234264198	chr1:234264198:T:C	6.20987e-07	-1.43157	-1.12288
234264556	chr1:234264556:C:T	4.10941e-07	-1.48948	-1.47782
234264612	chr1:234264612:T:C	5.11207e-07	-1.27112	-1.47787
234264878	chr1:234264878:C:G	1.83416e-06	-2.36888e-10	-1.47142
234264977	chr1:234264977:G:A	1.78572e-06	-2.36888e-10	-1.49818
234265045	chr1:234265045:A:T	5.41863e-07	-1.20457	-1.48618
234265651	chr1:234265651:C:T	3.86518e-07	-1.62459	-1.40399
234265672	chr1:234265672:T:G	1.82334e-06	-2.36888e-10	-1.47734
234265706	chr1:234265706:T:C	2.07723e-06	-2.36888e-10	-1.34697
234266824	chr1:234266824:G:A	4.66674e-07	-1.36006	-1.48007
234268001	chr1:234268001:TC:T	4.11226e-07	-1.58284	-1.38377
234268151	chr1:234268151:C:A	1.7985e-06	-2.36888e-10	-1.49105
234268321	chr1:234268321:G:A	7.22556e-07	-1.4332	-0.969759
234268355	chr1:234268355:T:TGA	3.77186e-07	-1.6321	-1.42091
234268443	chr1:234268443:GA:G	1.77254e-06	-2.36888e-10	-1.50559
234268513	chr1:234268513:T:C	3.85443e-07	-1.63699	-1.39438
234268820	chr1:234268820:C:G	8.00094e-07	-1.47853	-0.822499
234268821	chr1:234268821:T:A	7.99617e-07	-1.47913	-0.822499
234268826	chr1:234268826:G:T	4.10286e-06	-0.666319	-9.11979e-10
234269028	chr1:234269028:A:G	1.98947e-06	-2.36888e-10	-1.39013
234269029	chr1:234269029:T:C	1.92024e-06	-2.36888e-10	-1.42556
234269372	chr1:234269372:G:C	6.06689e-07	-1.49754	-1.0802
234269468	chr1:234269468:C:A	7.51646e-07	-1.44142	-0.922074
234269658	chr1:234269658:G:A	7.85944e-07	-1.49598	-0.822896
234269813	chr1:234269813:T:C	4.49893e-07	-1.44617	-1.43058
234270206	chr1:234270206:C:T	1.03706e-06	-0.648845	-1.39277
234270382	chr1:234270382:A:C	4.01748e-07	-1.60816	-1.38177
234270721	chr1:234270721:C:T	2.15099e-06	-1.31208	-9.11979e-10
234270788	chr1:234270788:G:A	2.13092e-06	-1.32145	-9.11979e-10
234270856	chr1:234270856:C:A	1.05648e-06	-0.524597	-1.49847
234270895	chr1:234270895:C:T	1.25089e-06	-0.516764	-1.33739
234270990	chr1:234270990:ATCT:GTCT	1.97483e-06	-0.375173	-1.02235
234270997	chr1:234270997:C:T	3.40144e-07	-1.65481	-1.50158
234271357	chr1:234271357:C:CATT	2.58843e-06	0.0090248	-1.13598
234271877	chr1:234271877:A:C	2.34412e-06	0.233064	-1.45916
234272168	chr1:234272168:A:G	1.9917e-06	0.078169	-1.46718
234272213	chr1:234272213:A:G	5.80358e-07	-1.16575	-1.45636
234272250	chr1:234272250:A:G	1.09203e-06	-1.32218	-0.667782
234272360	chr1:234272360:C:T	4.85694e-07	-1.33124	-1.46894
234272423	chr1:234272423:T:G	1.92132e-06	0.0424641	-1.46746
234272773	chr1:234272773:G:A	4.05527e-07	-1.64645	-1.33412
234272948	chr1:234272948:A:G	2.82074e-06	0.152026	-1.19303
234273256	chr1:234273256:T:C	2.68042e-06	0.106187	-1.19822
234273299	chr1:234273299:G:A	3.69681e-06	-2.36888e-10	-0.770532
234273488	chr1:234273488:G:C	4.73471e-06	0.134388	-0.65747
234273579	chr1:234273579:G:A	5.00607e-06	0.128338	-0.59569
234273597	chr1:234273597:T:G	5.05e-07	-1.5861	-1.1751
234273626	chr1:234273626:A:G	4.77127e-06	0.130547	-0.645938
234273637	chr1:234273637:CCTCAGAAGGA:C	4.42122e-06	0.0658828	-0.65747
234273650	chr1:234273650:GCTTCA:G	4.44494e-06	0.0684426	-0.65468
234273656	chr1:234273656:GA:G	4.87724e-06	0.16567	-0.659093
234273713	chr1:234273713:G:A	4.72993e-06	0.157633	-0.681727
234273786	chr1:234273786:A:G	2.03055e-06	0.0807473	-1.45044
234273822	chr1:234273822:A:G	4.65289e-06	0.132465	-0.672981
234273918	chr1:234273918:A:G	2.72388e-06	0.128745	-1.20469
234273972	chr1:234273972:T:TA	4.75529e-06	0.14427	-0.663016
234274101	chr1:234274101:G:A	2.61888e-06	0.0894348	-1.20469
234274207	chr1:234274207:C:T	4.92823e-06	0.145739	-0.628763
234274317	chr1:234274317:G:A	4.83054e-06	0.127286	-0.630331
234274390	chr1:234274390:A:G	2.22583e-06	-2.36888e-10	-1.27787
234274405	chr1:234274405:T:A	4.52268e-06	0.10451	-0.673408
234274538	chr1:234274538:A:G	5.56927e-07	-1.50721	-1.15611
234274597	chr1:234274597:A:G	4.74524e-06	0.135625	-0.656487
234274720	chr1:234274720:C:T	3.33554e-06	-2.36888e-10	-0.873369
234274821	chr1:234274821:A:G	4.67027e-06	0.129962	-0.666749
234275031	chr1:234275031:C:T	2.76114e-06	0.0520785	-1.11444
234275032	chr1:234275032:A:G	9.16229e-07	-1.30531	-0.860181
234275166	chr1:234275166:C:T	4.41159e-06	0.111781	-0.705548
234275286	chr1:234275286:C:T	2.0373e-06	0.0946351	-1.46101
234275301	chr1:234275301:C:T	4.50664e-06	0.122984	-0.695436
234275335	chr1:234275335:A:C	5.40789e-07	-1.4984	-1.19433
234275651	chr1:234275651:G:C	4.78698e-06	0.0410424	-0.553146
234275982	chr1:234275982:G:A	1.76299e-06	-2.36888e-10	-1.51099
234276074	chr1:234276074:T:C	4.39281e-06	0.12102	-0.719054
234276109	chr1:234276109:A:G	4.43758e-06	0.117653	-0.705548
234276246	chr1:234276246:A:G	3.24714e-06	-2.36888e-10	-0.900227
234276310	chr1:234276310:C:T	4.56302e-06	0.145529	-0.705548
234276520	chr1:234276520:TCTAA:T	3.44189e-07	-1.64486	-1.49971
234276567	chr1:234276567:G:A	3.18985e-06	-2.36888e-10	-0.918031
234276634	chr1:234276634:AAGG:A	1.96308e-06	-2.36888e-10	-1.40349
234276652	chr1:234276652:G:A	4.49613e-06	0.108877	-0.683664
234276681	chr1:234276681:C:T	4.10864e-07	-1.64519	-1.3223
234276791	chr1:234276791:A:G	2.58234e-06	0.0275921	-1.1569
234277053	chr1:234277053:A:G	5.84786e-06	0.204896	-0.516823
234277117	chr1:234277117:A:C	4.4006e-06	0.109286	-0.705548
234277217	chr1:234277217:G:A	1.76301e-06	-2.36888e-10	-1.51098
234277261	chr1:234277261:A:C	4.63823e-06	0.144856	-0.688526
234277401	chr1:234277401:C:T	4.29784e-06	0.0985855	-0.718476
234277613	chr1:234277613:C:T	8.02734e-07	-1.30463	-0.993107
234278155	chr1:234278155:T:C	4.4399e-06	0.0722944	-0.659666
234278175	chr1:234278175:A:G	4.81699e-06	0.184882	-0.690735
234278263	chr1:234278263:G:T	4.99423e-07	-1.34195	-1.43036
234278734	chr1:234278734:C:T	4.34771e-06	0.132167	-0.740521
234278770	chr1:234278770:T:C	4.29092e-06	0.112854	-0.734356
234278839	chr1:234278839:C:T	4.17237e-06	0.095202	-0.744721
234278923	chr1:234278923:G:A	2.61593e-06	0.0325015	-1.14889
234278991	chr1:234278991:T:C	4.06833e-06	0.0442323	-0.719004
234279011	chr1:234279011:G:A	4.25742e-06	0.0756961	-0.705036
234279110	chr1:234279110:T:C	2.46724e-06	0.0667286	-1.24163
234279206	chr1:234279206:T:C	2.85623e-06	0.215674	-1.24417
234279426	chr1:234279426:T:G	4.58351e-06	0.172669	-0.728208
234280060	chr1:234280060:T:C	3.95206e-07	-1.64334	-1.36301
234280167	chr1:234280167:C:T	4.69857e-06	-0.530744	-9.11979e-10
234280313	chr1:234280313:C:T	6.01339e-07	-1.29997	-1.28663
234280851	chr1:234280851:C:A	3.29196e-06	0.205986	-1.09251
234280963	chr1:234280963:G:A	1.94412e-06	-2.36888e-10	-1.4132
234281078	chr1:234281078:G:T	1.81094e-06	-2.36888e-10	-1.48416
234281242	chr1:234281242:A:T	1.49975e-05	-2.36888e-10	0.629877
234281671	chr1:234281671:G:A	7.66126e-06	-0.0418268	-9.11979e-10
234281783	chr1:234281783:C:T	2.00964e-06	-2.36888e-10	-1.38005
234281863	chr1:234281863:A:G	1.5282e-05	-2.36888e-10	0.64867
234281877	chr1:234281877:G:A	1.12006e-06	-1.34588	-0.618739
234281916	chr1:234281916:G:A	1.52219e-06	-1.65785	-9.11979e-10
234282385	chr1:234282385:G:T	4.15466e-07	-1.60663	-1.34973
234282427	chr1:234282427:A:G	6.36799e-06	0.235454	-0.462174
234282492	chr1:234282492:G:A	1.76642e-06	-2.36888e-10	-1.50905
234282714	chr1:234282714:A:G	1.78456e-06	-2.36888e-10	-1.49883
234282778	chr1:234282778:G:A	4.18052e-07	-1.58527	-1.36488
234282982	chr1:234282982:T:G	1.83453e-06	-2.36888e-10	-1.47121
234283116	chr1:234283116:A:G	5.47422e-06	0.201276	-0.579229
234283267	chr1:234283267:T:C	3.54872e-06	-2.36888e-10	-0.811415
234283448	chr1:234283448:G:A	1.76845e-06	-2.36888e-10	-1.5079
234283472	chr1:234283472:T:G	1.93828e-06	-0.0124224	-1.40378
234284025	chr1:234284025:C:A	1.76746e-06	-2.36888e-10	-1.50846
234284270	chr1:234284270:A:G	3.65863e-06	-2.36888e-10	-0.780914
234284483	chr1:234284483:T:A	5.74467e-07	-1.44039	-1.19193
234284511	chr1:234284511:G:A	1.33953e-05	-2.36888e-10	0.516899
234284570	chr1:234284570:T:G	3.60986e-06	-2.36888e-10	-0.794333
234284577	chr1:234284577:C:T	5.88781e-07	-1.39178	-1.21593
234284690	chr1:234284690:C:T	6.06221e-07	-1.37268	-1.20584
234284734	chr1:234284734:C:T	1.62705e-06	-0.232762	-1.35847
234284999	chr1:234284999:A:G	3.46004e-07	-1.65269	-1.48662
234285041	chr1:234285041:A:G	5.69054e-07	-1.4491	-1.19269
234285335	chr1:234285335:C:T	1.74329e-06	-0.107301	-1.41493
234285431	chr1:234285431:C:T	1.76755e-06	-2.36888e-10	-1.50841
234285434	chr1:234285434:C:T	5.27623e-07	-1.41575	-1.30163
234286270	chr1:234286270:A:G	1.76473e-06	-2.36888e-10	-1.51001
234286519	chr1:234286519:A:G	4.84407e-07	-1.40458	-1.39826
234286762	chr1:234286762:A:G	2.25097e-06	-2.36888e-10	-1.26664
234286813	chr1:234286813:G:A	5.09517e-07	-1.48627	-1.26602
234286836	chr1:234286836:G:A	3.3909e-07	-1.6512	-1.50829
234286837	chr1:234286837:T:C	3.3899e-07	-1.65061	-1.50918
234287219	chr1:234287219:A:T	4.16617e-07	-1.4861	-1.4675
234287332	chr1:234287332:T:C	3.62339e-07	-1.59133	-1.50184
234287419	chr1:234287419:C:T	3.90451e-07	-1.50745	-1.51101
234287470	chr1:234287470:G:A	3.97419e-07	-1.52784	-1.47293
234288359	chr1:234288359:A:G	1.11667e-05	-2.36888e-10	0.334936
234288444	chr1:234288444:C:T	4.11204e-07	-1.46445	-1.50222
234288543	chr1:234288543:T:C	4.06148e-07	-1.49504	-1.484
234288625	chr1:234288625:C:G	4.66797e-07	-1.33431	-1.50555
234288855	chr1:234288855:A:T	4.31919e-07	-1.5621	-1.35542
234288868	chr1:234288868:C:T	1.04651e-06	-1.65714	-0.375406
234288925	chr1:234288925:A:T	5.42156e-07	-1.541	-1.14921
234289005	chr1:234289005:T:C	1.2327e-06	-1.64915	-0.219652
234289601	chr1:234289601:T:C	1.00774e-05	-2.36888e-10	0.232294
234290494	chr1:234290494:A:G	4.54141e-07	-1.60952	-1.25783
234290499	chr1:234290499:A:G	4.74078e-07	-1.64832	-1.17607
234290560	chr1:234290560:T:C	5.22984e-07	-1.64397	-1.08224
234290671	chr1:234290671:A:T	2.4889e-06	-2.36888e-10	-1.16616
234290732	chr1:234290732:G:A	3.67407e-07	-1.65503	-1.42425
234290987	chr1:234290987:T:C	1.89057e-06	-2.36888e-10	-1.44113
234291039	chr1:234291039:C:T	1.10241e-06	-0.503189	-1.47731
234291337	chr1:234291337:C:A	4.22066e-07	-1.43051	-1.51009
234291385	chr1:234291385:A:G	2.83117e-06	-2.36888e-10	-1.03731
234291389	chr1:234291389:C:A	4.07712e-07	-1.64196	-1.33323
234291583	chr1:234291583:C:T	1.04963e-05	-0.00969055	0.282706
234291788	chr1:234291788:A:C	4.88964e-07	-1.57853	-1.21494
234291866	chr1:234291866:A:G	1.30113e-06	-1.28274	-0.532026
234291870	chr1:234291870:T:C	6.89724e-07	-1.63555	-0.813913
234292007	chr1:234292007:C:T	5.40749e-07	-1.21004	-1.48277
234292437	chr1:234292437:A:G	2.01773e-06	-2.36888e-10	-1.37603
234292612	chr1:234292612:T:C	2.31309e-06	-0.374291	-0.86513
234293043	chr1:234293043:T:C	1.77547e-06	-2.36888e-10	-1.50394
234293046	chr1:234293046:G:A	9.69765e-07	-1.37962	-0.729087
234293065	chr1:234293065:C:T	1.13485e-06	-1.40085	-0.550658
234293401	chr1:234293401:C:A	3.6077e-07	-1.65592	-1.4416
234293473	chr1:234293473:T:A	1.55423e-06	-0.981761	-0.655262
234293497	chr1:234293497:C:T	7.18648e-06	-2.36888e-10	-0.105802
234293573	chr1:234293573:C:T	2.6568e-06	-0.865878	-0.235003
234294274	chr1:234294274:G:A	8.71976e-07	-1.30409	-0.910911
234294863	chr1:234294863:G:T	4.1746e-06	0.103932	-0.752916
234295250	chr1:234295250:G:A	2.46846e-06	-1.17441	-9.11979e-10
234295574	chr1:234295574:T:C	1.03858e-06	-0.666043	-1.3741
234295836	chr1:234295836:A:G	3.21236e-06	0.417549	-1.32855
234296077	chr1:234296077:G:A	1.77079e-06	-2.36888e-10	-1.50658
234296412	chr1:234296412:G:A	1.21454e-06	-0.416895	-1.46674
234296426	chr1:234296426:G:A	5.9149e-06	-2.36888e-10	-0.30053
234296433	chr1:234296433:T:G	1.80456e-06	-2.36888e-10	-1.48769
234296663	chr1:234296663:C:T	2.02922e-06	-2.36888e-10	-1.37035
234296719	chr1:234296719:C:T	1.16508e-06	-0.450116	-1.4751
234296751	chr1:234296751:A:G	4.55092e-06	-2.36888e-10	-0.562675
234296776	chr1:234296776:G:A	1.85488e-06	-2.36888e-10	-1.46018
234296894	chr1:234296894:C:T	6.48509e-07	-1.44735	-1.06373
234296972	chr1:234296972:A:T	1.38786e-06	-0.288627	-1.46161
234297035	chr1:234297035:A:G	1.95739e-06	-2.36888e-10	-1.40639
234297343	chr1:234297343:T:C	1.80165e-06	-2.36888e-10	-1.4893
234297611	chr1:234297611:G:C	2.12088e-06	-2.36888e-10	-1.32617
234298001	chr1:234298001:A:G	1.06541e-06	-0.552129	-1.46251
234298081	chr1:234298081:A:G	2.38362e-06	0.00257036	-1.21195
234298274	chr1:234298274:G:A	8.41243e-07	-1.64885	-0.602031
234298374	chr1:234298374:T:G	6.91813e-07	-0.935566	-1.51088
234298412	chr1:234298412:T:C	5.75043e-07	-1.13964	-1.49167
234298454	chr1:234298454:G:T	2.04474e-06	-2.36888e-10	-1.36273
234298550	chr1:234298550:T:G	2.03358e-06	-1.36821	-9.11979e-10
234298659	chr1:234298659:TG:T	4.63164e-06	-2.36888e-10	-0.545093
234298828	chr1:234298828:A:C	1.83102e-06	-2.36888e-10	-1.47313
234299266	chr1:234299266:T:C	1.84413e-06	-2.36888e-10	-1.46599
234299330	chr1:234299330:A:G	1.8202e-06	-2.36888e-10	-1.47906
234299525	chr1:234299525:G:A	5.61639e-07	-1.65258	-1.00232
234299575	chr1:234299575:A:G	5.14644e-07	-1.54132	-1.20096
234299662	chr1:234299662:A:G	5.87712e-07	-1.18783	-1.42169
234300046	chr1:234300046:CTA:C	9.54647e-07	-0.922757	-1.20166
234300119	chr1:234300119:A:G	6.47378e-07	-1.0977	-1.41513
234300212	chr1:234300212:TG:T	1.82096e-06	-2.36888e-10	-1.47864
234300277	chr1:234300277:A:G	7.56841e-07	-1.65737	-0.699237
234301417	chr1:234301417:C:T	6.85286e-07	-1.08984	-1.36608
234301568	chr1:234301568:T:C	1.05419e-06	-1.49555	-0.529681
234301858	chr1:234301858:C:T	8.29691e-07	-1.65803	-0.606679
234301875	chr1:234301875:A:T	5.30935e-07	-1.50342	-1.2077
234301995	chr1:234301995:C:T	6.65963e-07	-1.18042	-1.30411
234302105	chr1:234302105:T:C	6.18178e-07	-1.58811	-0.970874
234302150	chr1:234302150:T:C	1.82124e-06	-2.36888e-10	-1.47849
234302174	chr1:234302174:T:C	1.76266e-06	-2.36888e-10	-1.51118
234302489	chr1:234302489:G:A	6.45583e-07	-1.58025	-0.935355
234302561	chr1:234302561:C:A	2.02839e-06	-2.36888e-10	-1.37076
234302581	chr1:234302581:A:G	6.48814e-07	-1.13763	-1.37299
234302688	chr1:234302688:A:G	6.79525e-07	-1.65725	-0.80711
234303131	chr1:234303131:C:T	2.56676e-06	-2.36888e-10	-1.13536
234303388	chr1:234303388:G:A	4.52281e-07	-1.37594	-1.49552
234303849	chr1:234303849:C:T	5.87512e-07	-1.12964	-1.48022
234303850	chr1:234303850:C:G	1.82182e-06	-2.36888e-10	-1.47817
234303972	chr1:234303972:G:C	4.57766e-07	-1.42755	-1.43186
234304406	chr1:234304406:G:T	1.82107e-06	-2.36888e-10	-1.47858
234305098	chr1:234305098:A:G	1.78414e-06	-2.36888e-10	-1.49907
234305533	chr1:234305533:C:G	1.88255e-06	-2.36888e-10	-1.44538
234305577	chr1:234305577:G:T	5.22797e-07	-1.53715	-1.18941
234305744	chr1:234305744:A:G	2.22345e-06	-2.36888e-10	-1.27895
234305780	chr1:234305780:G:A	2.25756e-06	-1.26372	-9.11979e-10
234306251	chr1:234306251:C:G	1.81917e-06	-2.36888e-10	-1.47962
234306286	chr1:234306286:G:A	1.76534e-06	-2.36888e-10	-1.50966
234306298	chr1:234306298:T:C	5.76097e-06	-2.36888e-10	-0.326898
234306371	chr1:234306371:G:A	2.2137e-06	-2.36888e-10	-1.28334
234306511	chr1:234306511:A:T	5.92002e-07	-1.11969	-1.48256
234306630	chr1:234306630:G:A	5.67351e-07	-1.23282	-1.41196
234306688	chr1:234306688:G:A	1.97217e-06	-2.36888e-10	-1.39887
234306711	chr1:234306711:C:T	2.37508e-06	-2.36888e-10	-1.21297
234306793	chr1:234306793:T:G	1.76475e-06	-2.36888e-10	-1.50999
234306897	chr1:234306897:G:T	5.67604e-06	-0.728051	0.3863
234307428	chr1:234307428:G:C	5.85109e-06	-2.36888e-10	-0.311375
234307843	chr1:234307843:G:A	4.999e-06	-2.36888e-10	-0.468765
234308089	chr1:234308089:C:T	1.82082e-06	-2.36888e-10	-1.47871
234308228	chr1:234308228:T:C	7.71526e-07	-1.61905	-0.718337
234308823	chr1:234308823:A:G	3.30617e-06	-0.882214	-9.11979e-10
234308888	chr1:234308888:T:C	4.63458e-06	-2.36888e-10	-0.544459
234310405	chr1:234310405:G:A	2.19598e-06	-2.36888e-10	-1.29138
234311077	chr1:234311077:G:A	1.76601e-06	-2.36888e-10	-1.50928
234311352	chr1:234311352:G:A	8.76636e-07	-1.52888	-0.680787
234312347	chr1:234312347:C:T	1.52245e-06	-1.65768	-9.11979e-10
234312423	chr1:234312423:G:A	6.70838e-07	-1.25114	-1.2261
234312510	chr1:234312510:G:T	4.69213e-07	-1.63695	-1.19775
234312664	chr1:234312664:A:T	8.37632e-07	-0.951724	-1.30346
234313169	chr1:234313169:G:A	1.00945e-06	-0.564273	-1.50432
234313223	chr1:234313223:A:G	6.91411e-07	-1.29006	-1.15696
234313687	chr1:234313687:C:G	1.20171e-05	-0.31264	0.720967
234313951	chr1:234313951:C:T	3.88411e-07	-1.56005	-1.46364
234313996	chr1:234313996:A:G	1.04693e-06	-0.768479	-1.26366
234314162	chr1:234314162:G:A	4.47335e-07	-1.63611	-1.24634
234314526	chr1:234314526:C:T	2.23057e-06	-1.27575	-9.11979e-10
234314542	chr1:234314542:C:G	5.87088e-07	-1.26672	-1.34387
234314629	chr1:234314629:C:T	5.84955e-07	-1.29934	-1.31489
234314739	chr1:234314739:G:A	2.51232e-06	-2.36888e-10	-1.1568
234314906	chr1:234314906:A:G	4.2941e-07	-1.50444	-1.4189
234315108	chr1:234315108:C:T	1.86829e-06	-2.36888e-10	-1.45298
234315217	chr1:234315217:G:A	5.13733e-07	-1.42734	-1.31672
234315265	chr1:234315265:A:C	3.39396e-06	0.359224	-1.21523
234315310	chr1:234315310:C:T	1.95947e-06	-2.36888e-10	-1.40533
234315313	chr1:234315313:A:G	2.5964e-06	-2.36888e-10	-1.12388
234315413	chr1:234315413:A:T	2.56892e-06	-0.760477	-0.374043
234315668	chr1:234315668:C:T	1.7785e-06	-2.36888e-10	-1.50223
234316191	chr1:234316191:G:A	1.99636e-06	-2.36888e-10	-1.38668
234316517	chr1:234316517:G:A	3.688e-07	-1.65436	-1.42115
234316592	chr1:234316592:G:A	2.27185e-06	-2.36888e-10	-1.25741
234317062	chr1:234317062:T:A	3.5513e-07	-1.63293	-1.48035
234317200	chr1:234317200:G:A	2.47831e-06	-2.36888e-10	-1.17043
234317300	chr1:234317300:A:G	2.46606e-06	-1.17538	-9.11979e-10
234317679	chr1:234317679:C:T	2.76675e-06	-2.36888e-10	-1.06033
234318307	chr1:234318307:A:C	1.80349e-06	-2.36888e-10	-1.48828
234318659	chr1:234318659:A:C	1.53262e-06	-1.65102	-9.11979e-10
234319586	chr1:234319586:CA:C	5.10155e-07	-1.60323	-1.14782
234319609	chr1:234319609:G:C	4.94049e-07	-1.60531	-1.17781
234319948	chr1:234319948:G:T	2.60781e-06	-2.36888e-10	-1.11949
234320324	chr1:234320324:A:G	1.76714e-06	-2.36888e-10	-1.50864
234320499	chr1:234320499:T:A	3.21383e-06	0.376153	-1.28669
234320585	chr1:234320585:A:G	3.74361e-07	-1.58693	-1.47361
234320719	chr1:234320719:C:T	2.62574e-06	0.304766	-1.41741
234320849	chr1:234320849:C:T	6.11823e-07	-1.54241	-1.02691
234321175	chr1:234321175:C:G	2.57677e-06	-2.36888e-10	-1.13147
234321222	chr1:234321222:AGCGGCG:A	2.47471e-06	-2.36888e-10	-1.17188
234321450	chr1:234321450:C:A	4.63959e-07	-1.44371	-1.40225
234321520	chr1:234321520:T:C	1.76279e-06	-2.36888e-10	-1.5111
234321542	chr1:234321542:T:C	2.24828e-06	-1.26784	-9.11979e-10
234321639	chr1:234321639:T:C	5.90837e-07	-1.45415	-1.15006
234321753	chr1:234321753:A:G	2.51797e-06	0.21032	-1.36487
234322077	chr1:234322077:G:C	6.41838e-07	-1.60105	-0.920369
234322105	chr1:234322105:A:G	6.86304e-07	-1.55676	-0.897677
234322248	chr1:234322248:A:C	4.30777e-07	-1.5741	-1.34607
234322430	chr1:234322430:A:G	7.10655e-07	-1.41451	-1.00506
234322534	chr1:234322534:G:A	2.65394e-06	-2.36888e-10	-1.10196
234322611	chr1:234322611:T:C	1.83596e-06	-2.36888e-10	-1.47044
234322922	chr1:234322922:G:A	1.65926e-06	-0.0776589	-1.49398
234323108	chr1:234323108:G:A	2.04905e-06	-2.36888e-10	-1.36063
234323607	chr1:234323607:C:T	4.76306e-07	-1.37956	-1.44014
234324530	chr1:234324530:A:G	4.2626e-07	-1.41968	-1.51103
234324539	chr1:234324539:C:A	4.8389e-07	-1.53197	-1.27193
234324769	chr1:234324769:T:C	5.43658e-07	-1.52909	-1.15835
234324852	chr1:234324852:A:G	5.3883e-07	-1.55236	-1.14399
234324866	chr1:234324866:C:T	3.05084e-06	-2.36888e-10	-0.962587
234324990	chr1:234324990:A:G	5.57826e-07	-1.44497	-1.21674
234324995	chr1:234324995:C:G	5.26683e-07	-1.54017	-1.17899
234325338	chr1:234325338:A:G	4.18218e-07	-1.44871	-1.50104
234325437	chr1:234325437:C:T	4.97689e-07	-1.58732	-1.18847
234325546	chr1:234325546:C:A	1.76479e-06	-2.36888e-10	-1.50997
234325551	chr1:234325551:A:AG	5.30486e-07	-1.63908	-1.07289
234325677	chr1:234325677:C:T	5.05723e-07	-1.64373	-1.11604
234325805	chr1:234325805:G:A	9.55397e-07	-1.64212	-0.481508
234326274	chr1:234326274:G:A	2.56648e-06	-2.36888e-10	-1.13547
234326341	chr1:234326341:C:T	2.30061e-06	-2.36888e-10	-1.24483
234326342	chr1:234326342:A:G	8.64625e-07	-0.77139	-1.45207
234327326	chr1:234327326:A:G	9.46885e-07	-0.811987	-1.32059
234327869	chr1:234327869:C:T	1.76265e-06	-2.36888e-10	-1.51118
234328383	chr1:234328383:T:C	3.21426e-06	-2.36888e-10	-0.910407
234328725	chr1:234328725:T:C	3.07777e-06	-2.36888e-10	-0.953798
234329557	chr1:234329557:G:C	2.37535e-06	-2.36888e-10	-1.21286
234329884	chr1:234329884:TCAGAC:T	1.16893e-06	-1.62967	-0.29224
234329932	chr1:234329932:G:A	7.24251e-07	-1.62214	-0.778479
234330166	chr1:234330166:G:A	2.12959e-06	-1.32207	-9.11979e-10
234330946	chr1:234330946:G:A	1.66038e-06	-1.57095	-9.11979e-10
234331202	chr1:234331202:T:C	9.33061e-07	-1.58848	-0.558804
234332578	chr1:234332578:T:C	3.68845e-07	-1.65656	-1.41882
234332827	chr1:234332827:T:G	3.21426e-06	-2.36888e-10	-0.910407
234333133	chr1:234333133:G:A	7.75711e-06	-1.02443	0.995038
234333285	chr1:234333285:A:G	4.08354e-07	-1.50409	-1.46953
234333417	chr1:234333417:G:A	7.62103e-07	-0.906818	-1.44286
234333726	chr1:234333726:G:A	1.8195e-06	-1.47944	-9.11979e-10
234333737	chr1:234333737:G:GC	1.93746e-06	-2.36888e-10	-1.41662
234333780	chr1:234333780:T:G	3.99963e-07	-1.65096	-1.34343
234334331	chr1:234334331:T:A	1.96046e-06	-2.36888e-10	-1.40482
234334809	chr1:234334809:G:A	1.76476e-06	-2.36888e-10	-1.50999
234334840	chr1:234334840:G:A	1.84701e-06	-2.36888e-10	-1.46443
234335078	chr1:234335078:G:T	3.83358e-07	-1.64671	-1.39008
234335824	chr1:234335824:C:T	1.5221e-06	-1.65791	-9.11979e-10
234335873	chr1:234335873:G:A	1.88467e-06	-2.36888e-10	-1.44425
234336234	chr1:234336234:C:T	1.88467e-06	-2.36888e-10	-1.44425
234336416	chr1:234336416:C:A	0.00020489	3.24447	-9.11979e-10
234336700	chr1:234336700:T:C	3.59447e-06	-2.36888e-10	-0.798607
234337032	chr1:234337032:C:G	1.9601e-06	-0.977808	-0.427202
234337076	chr1:234337076:G:A	3.98068e-07	-1.65349	-1.34565
234337260	chr1:234337260:A:T	2.71292e-06	-2.36888e-10	-1.07998
234338168	chr1:234338168:C:T	4.82995e-07	-1.30495	-1.5008
234339034	chr1:234339034:C:A	3.51057e-07	-1.65477	-1.47004
234339145	chr1:234339145:A:T	1.9435e-06	-2.36888e-10	-1.41351
234339478	chr1:234339478:T:G	1.96173e-06	-2.36888e-10	-1.40417
234339667	chr1:234339667:T:C	1.85541e-06	-2.36888e-10	-1.4599
234339919	chr1:234339919:A:G	2.22632e-05	1.02493	-9.11979e-10
234339984	chr1:234339984:G:A	3.45739e-07	-1.65509	-1.48498
234340086	chr1:234340086:G:A	7.51005e-06	0.175339	-0.237101
234340255	chr1:234340255:A:G	3.53453e-07	-1.65703	-1.46098
234340472	chr1:234340472:A:T	2.19717e-06	-2.36888e-10	-1.29084
234340609	chr1:234340609:T:C	7.41018e-07	-1.00752	-1.37021
234340652	chr1:234340652:A:G	1.43145e-06	-0.949929	-0.769388
234341419	chr1:234341419:T:C	4.31092e-07	-1.6462	-1.27323
234341478	chr1:234341478:A:G	2.33462e-06	-1.23015	-9.11979e-10
234341921	chr1:234341921:A:C	2.48399e-06	-2.36888e-10	-1.16814
234341934	chr1:234341934:A:T	5.62568e-06	-0.236057	-0.114605
234342122	chr1:234342122:A:T	2.57775e-06	-2.36888e-10	-1.13108
234342659	chr1:234342659:A:G	3.63607e-07	-1.65751	-1.43217
234343454	chr1:234343454:T:C	1.21565e-05	-2.36888e-10	0.419858
234343599	chr1:234343599:C:G	1.9894e-06	-2.36888e-10	-1.39017
234344158	chr1:234344158:G:A	4.58483e-07	-1.39968	-1.45816
234344473	chr1:234344473:G:A	3.22941e-06	-2.36888e-10	-0.905705
234344618	chr1:234344618:G:A	1.88387e-06	-2.36888e-10	-1.44467
234344662	chr1:234344662:C:T	5.22185e-07	-1.51769	-1.21004
234344679	chr1:234344679:G:A	2.15791e-06	-2.36888e-10	-1.30886
234344731	chr1:234344731:A:T	2.35769e-06	0.22454	-1.44486
234344822	chr1:234344822:G:T	3.30139e-06	-2.36888e-10	-0.883658
234345809	chr1:234345809:C:A	2.18428e-06	-0.331762	-0.964957
234346078	chr1:234346078:A:C	3.49078e-07	-1.64599	-1.48447
234346139	chr1:234346139:T:A	2.99214e-06	-0.982014	-9.11979e-10
234346294	chr1:234346294:G:A	6.11471e-07	-1.09207	-1.47782
234346459	chr1:234346459:G:A	9.55691e-07	-1.65785	-0.465472
234346773	chr1:234346773:C:T	1.48053e-06	-0.405422	-1.28018
234346794	chr1:234346794:G:A	4.23037e-06	-2.36888e-10	-0.635715
234346906	chr1:234346906:A:G	5.75508e-07	-1.65583	-0.974677
234347091	chr1:234347091:G:GGTAA	2.07622e-06	-2.36888e-10	-1.34745
234347588	chr1:234347588:T:C	1.91671e-06	-1.42739	-9.11979e-10
234347631	chr1:234347631:T:C	2.96044e-06	-2.36888e-10	-0.992666
234347876	chr1:234347876:G:A	2.60992e-06	-2.36888e-10	-1.11868
234348370	chr1:234348370:G:A	1.81473e-06	-2.36888e-10	-1.48207
234348791	chr1:234348791:A:G	2.97959e-06	-2.36888e-10	-0.986217
234348809	chr1:234348809:T:C	2.64093e-06	-2.36888e-10	-1.10687
234348813	chr1:234348813:T:C	1.78675e-06	-2.36888e-10	-1.4976
234348884	chr1:234348884:G:C	2.00992e-06	-2.36888e-10	-1.37991
234349222	chr1:234349222:G:T	2.64359e-06	-2.36888e-10	-1.10587
234349285	chr1:234349285:C:T	2.53857e-06	-2.36888e-10	-1.1464
234349388	chr1:234349388:T:A	1.8248e-06	-2.36888e-10	-1.47653
234349594	chr1:234349594:A:G	2.64031e-06	-2.36888e-10	-1.10711
234349728	chr1:234349728:C:G	2.64152e-06	-2.36888e-10	-1.10665
234349783	chr1:234349783:T:C	1.23611e-05	0.436552	-9.11979e-10
234350303	chr1:234350303:A:C	1.8248e-06	-2.36888e-10	-1.47653
234350343	chr1:234350343:A:G	2.15489e-06	-2.36888e-10	-1.31026
234350492	chr1:234350492:T:C	2.11197e-06	-2.36888e-10	-1.33038
234350555	chr1:234350555:T:C	2.11605e-06	-2.36888e-10	-1.32845
234350574	chr1:234350574:C:A	1.98205e-06	-2.36888e-10	-1.39387
234350601	chr1:234350601:C:T	1.96096e-06	-2.36888e-10	-1.40457
234350866	chr1:234350866:C:T	2.28932e-06	-2.36888e-10	-1.24975
234350893	chr1:234350893:G:A	2.47251e-06	-2.36888e-10	-1.17277
234351199	chr1:234351199:AC:A	4.96397e-07	-1.65689	-1.12149
234351487	chr1:234351487:T:G	2.14899e-06	-2.36888e-10	-1.313
234351688	chr1:234351688:A:G	1.9872e-06	-2.36888e-10	-1.39128
234351758	chr1:234351758:G:GAACA	1.81789e-06	-2.36888e-10	-1.48033
234351965	chr1:234351965:T:A	1.83704e-06	-2.36888e-10	-1.46985
234352109	chr1:234352109:A:G	1.81247e-06	-2.36888e-10	-1.48331
234352313	chr1:234352313:G:A	2.31744e-06	-2.36888e-10	-1.23754
234352385	chr1:234352385:GAA:G	1.8248e-06	-2.36888e-10	-1.47653
234352457	chr1:234352457:T:C	4.30418e-06	-2.36888e-10	-0.618418
234353131	chr1:234353131:C:T	8.90523e-06	-2.36888e-10	0.108636
234353256	chr1:234353256:T:A	1.83121e-06	-2.36888e-10	-1.47303
234353553	chr1:234353553:T:C	1.80908e-06	-2.36888e-10	-1.48519
234353669	chr1:234353669:G:A	5.70312e-07	-1.43662	-1.20296
234354457	chr1:234354457:A:C	2.90724e-06	-2.36888e-10	-1.0108
234354596	chr1:234354596:G:C	4.14347e-06	-2.36888e-10	-0.65647
234354885	chr1:234354885:G:A	1.79957e-06	-2.36888e-10	-1.49046
234355072	chr1:234355072:C:T	6.22474e-07	-1.65615	-0.895904
234355208	chr1:234355208:C:A	6.4128e-07	-1.6563	-0.865997
234355345	chr1:234355345:G:A	1.59281e-06	-1.6125	-9.11979e-10
234355360	chr1:234355360:G:A	1.80849e-06	-2.36888e-10	-1.48551
234355468	chr1:234355468:T:C	1.80896e-06	-2.36888e-10	-1.48525
234355521	chr1:234355521:G:A	1.37255e-05	-2.36888e-10	0.541249
234355683	chr1:234355683:T:C	1.80902e-06	-2.36888e-10	-1.48522
234355813	chr1:234355813:T:G	1.80849e-06	-2.36888e-10	-1.48551
234355996	chr1:234355996:C:T	1.79494e-06	-2.36888e-10	-1.49303
234356088	chr1:234356088:T:C	1.83612e-06	-1.47035	-9.11979e-10
234356242	chr1:234356242:A:C	1.82382e-06	-2.36888e-10	-1.47707
234356313	chr1:234356313:C:T	3.39753e-07	-1.64643	-1.51111
234356447	chr1:234356447:C:T	8.44343e-06	-2.36888e-10	0.0553849
234356485	chr1:234356485:A:G	1.83964e-06	-2.36888e-10	-1.46843
234356577	chr1:234356577:A:T	1.82802e-06	-2.36888e-10	-1.47477
234356854	chr1:234356854:G:A	2.97605e-06	-2.36888e-10	-0.987406
234356904	chr1:234356904:G:A	1.82382e-06	-2.36888e-10	-1.47707
234357105	chr1:234357105:G:A	1.81069e-06	-2.36888e-10	-1.4843
234357140	chr1:234357140:A:G	1.8317e-06	-2.36888e-10	-1.47276
234357210	chr1:234357210:T:C	1.82408e-06	-2.36888e-10	-1.47693
234357269	chr1:234357269:A:G	4.31698e-07	-1.64808	-1.26996
234357340	chr1:234357340:C:T	2.22563e-06	-2.36888e-10	-1.27796
234357569	chr1:234357569:T:A	1.96832e-06	-2.36888e-10	-1.40082
234357770	chr1:234357770:T:A	2.68645e-06	-2.36888e-10	-1.08978
234357864	chr1:234357864:A:G	1.8279e-06	-2.36888e-10	-1.47483
234357940	chr1:234357940:A:G	4.37219e-07	-1.65653	-1.24879
234358008	chr1:234358008:G:A	3.90353e-06	0.0593192	-0.775442
234358099	chr1:234358099:C:T	4.49537e-07	-1.59233	-1.28521
234358244	chr1:234358244:G:A	1.88619e-06	-2.36888e-10	-1.44345
234358296	chr1:234358296:A:C	3.78359e-07	-1.65803	-1.39189
234358325	chr1:234358325:GCTT:G	1.88511e-06	-2.36888e-10	-1.44402
234358354	chr1:234358354:A:C	7.04451e-06	-2.36888e-10	-0.125754
234358516	chr1:234358516:G:A	5.81386e-07	-1.65689	-0.963456
234358553	chr1:234358553:C:T	1.81759e-06	-2.36888e-10	-1.48049
234358668	chr1:234358668:G:T	1.8508e-06	-2.36888e-10	-1.46238
234358829	chr1:234358829:G:A	1.43448e-05	-2.36888e-10	0.585385
234358962	chr1:234358962:G:A	1.80259e-06	-2.36888e-10	-1.48878
234358963	chr1:234358963:A:G	1.8037e-06	-2.36888e-10	-1.48816
234359139	chr1:234359139:C:G	1.8663e-06	-2.36888e-10	-1.45405
234359304	chr1:234359304:G:A	2.43773e-06	-2.36888e-10	-1.18694
234359376	chr1:234359376:A:G	1.81869e-06	-2.36888e-10	-1.47989
234359409	chr1:234359409:T:C	1.81869e-06	-2.36888e-10	-1.47989
234359518	chr1:234359518:C:T	1.81829e-06	-2.36888e-10	-1.48011
234359597	chr1:234359597:C:T	1.79944e-06	-2.36888e-10	-1.49053
234359765	chr1:234359765:G:A	3.52093e-07	-1.61365	-1.50822
234360237	chr1:234360237:A:G	1.89382e-06	-2.36888e-10	-1.43941
234360242	chr1:234360242:T:C	1.86558e-06	-2.36888e-10	-1.45443
234360513	chr1:234360513:G:A	2.08934e-06	-1.34115	-9.11979e-10
234360844	chr1:234360844:C:T	1.5698e-06	-1.62706	-9.11979e-10
234361134	chr1:234361134:T:C	7.36394e-06	-1.52574	1.44433
234361148	chr1:234361148:T:C	1.74299e-06	-1.5224	-9.11979e-10
234361219	chr1:234361219:C:G	1.99235e-06	-2.36888e-10	-1.38869
234361384	chr1:234361384:T:TCCCA	3.91549e-07	-1.64889	-1.36676
234361501	chr1:234361501:A:G	1.7648e-06	-2.36888e-10	-1.50997
234361539	chr1:234361539:C:G	2.78364e-06	-2.36888e-10	-1.05424
234361667	chr1:234361667:CAGAAA:C	9.97395e-07	-1.58489	-0.495722
234361871	chr1:234361871:A:T	1.79727e-06	-2.36888e-10	-1.49174
234362330	chr1:234362330:AAACTC:A	3.68913e-07	-1.61242	-1.46278
234362659	chr1:234362659:C:T	8.09634e-07	-1.63776	-0.651419
234363108	chr1:234363108:A:G	1.52485e-06	-1.65611	-9.11979e-10
234363826	chr1:234363826:C:T	1.76759e-06	-2.36888e-10	-1.50839
234363910	chr1:234363910:C:T	1.94476e-06	-2.36888e-10	-1.41286
234364195	chr1:234364195:A:G	1.59931e-06	-1.60843	-9.11979e-10
234364329	chr1:234364329:A:G	1.6096e-06	-1.4461	-0.155919
234364687	chr1:234364687:C:T	1.7935e-06	-2.36888e-10	-1.49384
234364767	chr1:234364767:C:A	1.76324e-06	-2.36888e-10	-1.51085
234365122	chr1:234365122:T:A	1.12791e-05	-2.36888e-10	0.344945
234365166	chr1:234365166:G:A	2.31735e-06	-2.36888e-10	-1.23758
234365976	chr1:234365976:G:GTGTC	1.55873e-06	-1.59777	-0.0363586
234366247	chr1:234366247:G:C	1.78549e-06	-1.45021	-0.0480967
234366407	chr1:234366407:A:G	2.48332e-06	-1.30852	0.140113
234366779	chr1:234366779:G:C	2.33206e-06	-2.36888e-10	-1.23125
234366801	chr1:234366801:G:A	7.92474e-07	-1.60913	-0.701469
234366826	chr1:234366826:A:G	2.4248e-06	-1.39805	0.205794
234366832	chr1:234366832:A:G	1.10657e-05	-2.36888e-10	0.325847
234367014	chr1:234367014:C:G	3.97183e-06	-2.36888e-10	-0.698777
234367249	chr1:234367249:A:G	2.10256e-06	-2.36888e-10	-1.33485
234367309	chr1:234367309:T:C	2.17238e-06	-2.36888e-10	-1.30218
234367795	chr1:234367795:T:C	2.73422e-06	-2.36888e-10	-1.07216
234367995	chr1:234367995:G:A	2.87334e-06	-2.36888e-10	-1.02253
234368350	chr1:234368350:C:T	3.14318e-06	-2.36888e-10	-0.932769
234368453	chr1:234368453:C:G	6.03428e-06	-2.36888e-10	-0.280547
234368576	chr1:234368576:C:T	2.982e-06	-2.36888e-10	-0.985408
234368976	chr1:234368976:G:A	3.49971e-06	-2.36888e-10	-0.825324
234369033	chr1:234369033:C:CT	6.36737e-07	-1.31275	-1.21665
234369087	chr1:234369087:T:C	2.79248e-06	-2.36888e-10	-1.05107
234369257	chr1:234369257:G:C	3.22119e-06	-2.36888e-10	-0.908253
234369278	chr1:234369278:A:G	6.5091e-07	-1.30715	-1.20024
234369293	chr1:234369293:G:A	2.81625e-06	-2.36888e-10	-1.0426
234369415	chr1:234369415:T:G	2.73505e-06	-2.36888e-10	-1.07185
234370195	chr1:234370195:G:A	1.12774e-06	-1.26611	-0.691685
234370291	chr1:234370291:T:C	7.7961e-07	-1.24396	-1.08301
234370643	chr1:234370643:G:A	1.79427e-06	-2.36888e-10	-1.49341
234370711	chr1:234370711:G:A	4.97947e-07	-1.39259	-1.38268
234370870	chr1:234370870:A:G	3.36682e-07	-1.65547	-1.51115
234371254	chr1:234371254:A:C	7.78928e-07	-1.24273	-1.08511
234371448	chr1:234371448:A:G	2.09177e-06	-2.36888e-10	-1.33999
234371636	chr1:234371636:C:T	5.2847e-07	-1.34065	-1.37512
234372214	chr1:234372214:G:A	3.49514e-06	-2.36888e-10	-0.826629
234372231	chr1:234372231:C:T	4.30614e-06	-1.44052	0.822559
234372361	chr1:234372361:T:C	2.27109e-06	-2.36888e-10	-1.25775
234372677	chr1:234372677:T:C	2.74366e-06	-2.36888e-10	-1.06871
234372720	chr1:234372720:G:A	1.76277e-06	-2.36888e-10	-1.51112
234372789	chr1:234372789:C:T	5.87429e-07	-1.32696	-1.28305
234372830	chr1:234372830:TTTC:T	5.66128e-07	-1.36389	-1.28305
234372876	chr1:234372876:TAAC:T	4.79281e-07	-1.56105	-1.25242
234372958	chr1:234372958:C:T	6.36435e-07	-1.40826	-1.12161
234373003	chr1:234373003:T:C	2.12944e-06	-2.36888e-10	-1.32214
234373052	chr1:234373052:C:T	8.75337e-06	-2.36888e-10	0.0914351
234373106	chr1:234373106:T:A	2.23774e-06	-1.27254	-9.11979e-10
234373513	chr1:234373513:G:C	4.21036e-06	-1.59228	0.951829
234373840	chr1:234373840:G:A	2.36224e-06	-2.36888e-10	-1.21839
234374226	chr1:234374226:A:G	9.27626e-06	-1.24015	1.3896
234374516	chr1:234374516:A:G	1.33601e-06	-1.60942	-0.178903
234374878	chr1:234374878:C:T	5.2424e-07	-1.37109	-1.35272
234375312	chr1:234375312:A:G	1.89608e-05	-2.36888e-10	0.864368
234375467	chr1:234375467:G:C	7.92648e-07	-1.47094	-0.839444
234375470	chr1:234375470:A:T	1.92997e-06	-2.36888e-10	-1.4205
234375795	chr1:234375795:G:A	1.21e-06	-1.65193	-0.235451
234375875	chr1:234375875:C:T	2.02265e-06	-2.36888e-10	-1.37359
234376103	chr1:234376103:C:T	1.59571e-06	-1.61069	-9.11979e-10
234376161	chr1:234376161:A:G	2.42547e-06	-2.36888e-10	-1.19198
234376264	chr1:234376264:TC:T	4.30482e-06	-1.63906	1.0208
234376423	chr1:234376423:A:G	2.40761e-06	-1.64799	0.448618
234376725	chr1:234376725:T:C	1.11394e-06	-1.52489	-0.445215
234376773	chr1:234376773:T:C	8.6235e-07	-1.51501	-0.711088
234376808	chr1:234376808:C:T	1.54564e-06	-1.64257	-9.11979e-10
234376837	chr1:234376837:T:C	4.36998e-06	-1.65392	1.05067
234376847	chr1:234376847:A:T	1.0256e-06	-1.51264	-0.540084
234376939	chr1:234376939:G:C	8.32997e-07	-1.51538	-0.745351
234377112	chr1:234377112:G:T	1.83574e-06	-1.47056	-9.11979e-10
234377486	chr1:234377486:C:T	1.98345e-06	-2.36888e-10	-1.39317
234377572	chr1:234377572:C:T	1.55752e-06	-1.37705	-0.257862
234377766	chr1:234377766:C:G	7.78193e-07	-1.50723	-0.821558
234377961	chr1:234377961:A:G	7.62787e-07	-1.52811	-0.820669
234378000	chr1:234378000:G:A	8.19799e-07	-1.39891	-0.877788
234378211	chr1:234378211:C:T	7.67887e-06	-2.36888e-10	-0.0395315
234378279	chr1:234378279:T:C	3.45388e-06	-1.65215	0.81365
234378299	chr1:234378299:A:G	2.00806e-06	-2.36888e-10	-1.38083
234378484	chr1:234378484:T:C	1.95186e-06	-2.36888e-10	-1.40922
234378602	chr1:234378602:A:C	7.90988e-07	-1.37692	-0.935561
234378739	chr1:234378739:G:T	1.80082e-06	-1.5963	0.106539
234378926	chr1:234378926:G:A	2.29007e-06	-1.6481	0.398685
234378979	chr1:234378979:G:A	2.54367e-06	-1.65152	0.507123
234379002	chr1:234379002:T:A	3.30354e-06	-2.36888e-10	-0.88301
234379175	chr1:234379175:C:T	2.00612e-06	-2.36888e-10	-1.3818
234379282	chr1:234379282:G:T	5.53798e-06	-2.36888e-10	-0.366374
234379389	chr1:234379389:G:A	7.94762e-07	-1.50367	-0.804045
234379501	chr1:234379501:G:A	1.83999e-06	-2.36888e-10	-1.46824
234379862	chr1:234379862:A:C	8.61695e-07	-1.34825	-0.878605
234379897	chr1:234379897:C:T	1.82361e-06	-1.47718	-9.11979e-10
234380145	chr1:234380145:A:G	2.94391e-06	-2.36888e-10	-0.998265
234380255	chr1:234380255:G:A	9.7874e-06	-2.36888e-10	0.203092
234380406	chr1:234380406:T:C	1.59354e-06	-1.35702	-0.255027
234380645	chr1:234380645:TACCAA:T	9.07303e-07	-1.3425	-0.832784
234380820	chr1:234380820:C:T	8.49303e-07	-1.31718	-0.924164
234380871	chr1:234380871:G:A	1.2066e-06	-1.60222	-0.287976
234380873	chr1:234380873:G:A	1.77112e-06	-2.36888e-10	-1.50639
234381090	chr1:234381090:A:G	1.84026e-06	-2.36888e-10	-1.4681
234381403	chr1:234381403:A:G	2.78133e-06	-2.36888e-10	-1.05507
234381413	chr1:234381413:G:A	5.85729e-06	-2.36888e-10	-0.310317
234381481	chr1:234381481:A:T	2.85381e-06	-1.63224	0.602886
234381498	chr1:234381498:G:A	1.95186e-06	-2.36888e-10	-1.40922
234381848	chr1:234381848:A:G	6.39935e-07	-1.41111	-1.11328
234382252	chr1:234382252:G:A	6.8333e-07	-1.41834	-1.04044
234382502	chr1:234382502:C:T	6.04988e-06	-0.277965	-9.11979e-10
234382939	chr1:234382939:G:A	1.98221e-06	-2.36888e-10	-1.39379
234383639	chr1:234383639:T:C	2.55609e-06	-1.60574	0.466218
234384542	chr1:234384542:C:T	2.83944e-06	-2.36888e-10	-1.0344
234384565	chr1:234384565:C:T	1.76407e-06	-2.36888e-10	-1.51038
234385278	chr1:234385278:C:T	9.35875e-07	-1.57884	-0.565441
234385372	chr1:234385372:T:C	2.60212e-06	-1.61152	0.489848
234385972	chr1:234385972:G:T	7.42907e-07	-1.50457	-0.870622
234386928	chr1:234386928:A:G	4.19074e-07	-1.65522	-1.29249
234388299	chr1:234388299:C:T	3.42702e-06	-1.60312	0.75681
234388483	chr1:234388483:T:G	3.84351e-06	-2.36888e-10	-0.731618
234388781	chr1:234388781:C:T	1.86861e-06	-2.36888e-10	-1.45281
234388879	chr1:234388879:T:C	1.83999e-06	-2.36888e-10	-1.46824
234388896	chr1:234388896:T:C	1.76313e-06	-2.36888e-10	-1.51092
234389587	chr1:234389587:G:A	4.9558e-06	-1.61959	1.14215
234389820	chr1:234389820:A:T	1.83757e-06	-2.36888e-10	-1.46956
234390135	chr1:234390135:T:A	9.59214e-07	-1.45429	-0.665351
234390194	chr1:234390194:T:C	1.07775e-06	-1.38093	-0.622197
234390389	chr1:234390389:C:T	3.00873e-06	-0.976485	-9.11979e-10
234391122	chr1:234391122:T:C	1.26874e-06	-1.541	-0.298987
234391131	chr1:234391131:G:A	2.34777e-06	-2.36888e-10	-1.22454
234391829	chr1:234391829:C:T	1.80991e-06	-1.65007	0.165343
234392246	chr1:234392246:A:G	6.89085e-07	-1.56779	-0.882599
234392260	chr1:234392260:A:G	6.08151e-07	-1.54331	-1.03202
234392289	chr1:234392289:T:C	2.41933e-06	-1.19451	-9.11979e-10
234392627	chr1:234392627:C:T	1.88162e-06	-1.6573	0.211434
234392656	chr1:234392656:GAAAA:G	3.31689e-06	-2.36888e-10	-0.878976
234393319	chr1:234393319:G:T	2.61325e-06	-2.36888e-10	-1.11741
234393806	chr1:234393806:C:T	2.28469e-06	-1.65649	0.404723
234393824	chr1:234393824:G:A	3.03168e-06	-1.65634	0.687453
234394093	chr1:234394093:A:G	1.94263e-06	-2.36888e-10	-1.41396
234394133	chr1:234394133:T:C	3.97689e-07	-1.58032	-1.41976
234394579	chr1:234394579:A:G	1.84931e-06	-1.65553	0.192333
234394624	chr1:234394624:G:A	1.89768e-06	-1.65643	0.21906
234394742	chr1:234394742:G:A	2.04298e-06	-2.36888e-10	-1.36359
234394867	chr1:234394867:A:T	2.47435e-06	-2.36888e-10	-1.17202
234394994	chr1:234394994:C:T	3.06369e-05	-1.63044	2.97464
234395074	chr1:234395074:A:G	4.16139e-07	-1.57075	-1.38399
234395138	chr1:234395138:C:T	4.35097e-06	-2.36888e-10	-0.607605
234395225	chr1:234395225:C:T	4.78508e-07	-1.49359	-1.3215
234395400	chr1:234395400:A:G	1.09943e-05	-2.36888e-10	0.319377
234395500	chr1:234395500:G:C	3.72185e-06	-2.36888e-10	-0.763782
234395528	chr1:234395528:C:G	1.87421e-06	-2.36888e-10	-1.44981
234395891	chr1:234395891:A:G	2.01565e-06	-2.36888e-10	-1.37706
234395941	chr1:234395941:G:A	1.96375e-06	-2.36888e-10	-1.40315
234396247	chr1:234396247:G:A	1.85031e-06	-2.36888e-10	-1.46265
234398091	chr1:234398091:C:T	3.97355e-07	-1.51216	-1.48877
234398370	chr1:234398370:A:G	1.77895e-06	-2.36888e-10	-1.50198
234398792	chr1:234398792:TCTAA:T	4.36177e-05	-2.36888e-10	1.69746
234399017	chr1:234399017:C:T	3.56694e-07	-1.61518	-1.4937
234399095	chr1:234399095:A:G	1.53543e-06	-1.64919	-9.11979e-10
234399416	chr1:234399416:C:T	1.76636e-06	-2.36888e-10	-1.50908
234399477	chr1:234399477:G:A	4.97397e-06	-1.46555	0.99176
234400285	chr1:234400285:G:T	3.17545e-05	-2.36888e-10	1.38003
234400636	chr1:234400636:T:A	1.78376e-06	-2.36888e-10	-1.49928
234400674	chr1:234400674:CATA:C	1.91102e-06	-2.36888e-10	-1.43037
234400745	chr1:234400745:A:G	7.13147e-07	-1.56445	-0.851619
234401240	chr1:234401240:G:A	2.94162e-06	-2.36888e-10	-0.999042
234402363	chr1:234402363:A:G	1.05353e-06	-1.37537	-0.650491
234402409	chr1:234402409:A:G	5.59423e-06	-2.36888e-10	-0.356267
234402576	chr1:234402576:T:G	9.31898e-07	-1.30405	-0.844489
234402778	chr1:234402778:G:C	2.41203e-06	0.302933	-1.50047
234403215	chr1:234403215:C:T	1.70917e-06	-1.542	-9.11979e-10
234403351	chr1:234403351:A:T	4.48374e-07	-1.62146	-1.25867
234403668	chr1:234403668:C:G	2.21955e-06	-1.2807	-9.11979e-10
234404088	chr1:234404088:T:A	9.58211e-06	-2.36888e-10	0.181895
234404192	chr1:234404192:C:T	2.27817e-06	-2.36888e-10	-1.25463
234404380	chr1:234404380:A:G	2.0002e-06	-2.36888e-10	-1.38476
234404407	chr1:234404407:T:C	2.95656e-06	-2.36888e-10	-0.993976
234404426	chr1:234404426:T:C	1.93046e-06	-2.36888e-10	-1.42025
234404588	chr1:234404588:T:C	2.26244e-06	-2.36888e-10	-1.26156
234404720	chr1:234404720:C:T	1.88933e-06	-1.03944	-0.402344
234404801	chr1:234404801:T:C	6.61243e-07	-1.05859	-1.43305
234405231	chr1:234405231:T:C	2.22258e-06	-2.36888e-10	-1.27934
234405361	chr1:234405361:G:A	9.56528e-06	-2.36888e-10	0.180137
234405416	chr1:234405416:C:T	1.89213e-06	-2.36888e-10	-1.4403
234405537	chr1:234405537:T:C	3.62046e-06	-2.36888e-10	-0.791402
234405711	chr1:234405711:G:C	2.33422e-06	-2.36888e-10	-1.23032
234405742	chr1:234405742:A:G	7.67226e-06	-2.36888e-10	-0.0403917
234405876	chr1:234405876:G:T	2.04577e-06	-1.14234	-0.219892
234406055	chr1:234406055:A:G	4.30125e-07	-1.63787	-1.28381
234406232	chr1:234406232:G:A	4.96118e-07	-1.6471	-1.13184
234406479	chr1:234406479:T:C	3.44586e-06	0.0251553	-0.865986
234406481	chr1:234406481:G:A	7.00246e-06	-2.36888e-10	-0.131742
234406748	chr1:234406748:T:C	8.8274e-06	0.099857	-9.11979e-10
234407416	chr1:234407416:C:T	4.19992e-06	-2.36888e-10	-0.642938
234407459	chr1:234407459:C:T	8.16607e-06	0.0219843	-9.11979e-10
234408132	chr1:234408132:T:C	7.90327e-07	-1.63668	-0.676635
234408226	chr1:234408226:A:G	2.76922e-06	-2.36888e-10	-1.05944
234408559	chr1:234408559:A:G	1.87399e-06	-2.36888e-10	-1.44993
234408595	chr1:234408595:G:A	8.40198e-06	-2.36888e-10	0.0504643
234409430	chr1:234409430:T:C	4.27902e-06	-2.36888e-10	-0.624279
234409634	chr1:234409634:G:A	4.63448e-06	-2.36888e-10	-0.54448
234410182	chr1:234410182:T:C	2.751e-06	-0.0808817	-0.985158
234410216	chr1:234410216:T:G	6.42348e-06	-2.36888e-10	-0.218044
234410268	chr1:234410268:G:A	9.01271e-06	1.55656	-1.43593
234410499	chr1:234410499:C:T	7.37641e-07	-1.46316	-0.919143
234410638	chr1:234410638:T:C	4.85403e-07	-1.57556	-1.22521
234410938	chr1:234410938:A:G	1.94752e-06	-2.36888e-10	-1.41145
234411162	chr1:234411162:CA:C	2.9541e-06	-0.123829	-0.87098
234411510	chr1:234411510:A:G	1.62916e-06	-1.58994	-9.11979e-10
234411940	chr1:234411940:TA:T	6.45794e-06	-2.36888e-10	-0.212693
234412044	chr1:234412044:T:A	2.862e-06	-2.36888e-10	-1.02648
234412152	chr1:234412152:T:C	1.80578e-06	-2.36888e-10	-1.48701
234412359	chr1:234412359:T:C	4.14968e-07	-1.59205	-1.3655
234412417	chr1:234412417:G:A	2.34495e-06	-1.65559	0.429848
234412562	chr1:234412562:A:C	2.53265e-06	-0.265429	-0.883309
234413108	chr1:234413108:T:C	4.81633e-06	-1.06308	0.557089
234413348	chr1:234413348:C:A	5.43132e-07	-1.20362	-1.48479
234413388	chr1:234413388:C:T	2.47161e-06	-2.36888e-10	-1.17314
234414237	chr1:234414237:A:G	3.45889e-06	-2.36888e-10	-0.837057
234414238	chr1:234414238:A:G	3.08348e-06	-2.36888e-10	-0.951943
234414845	chr1:234414845:A:G	3.7274e-07	-1.64856	-1.41632
234414927	chr1:234414927:T:G	2.01913e-06	-2.36888e-10	-1.37533
234414963	chr1:234414963:G:A	5.09742e-06	0.860731	-1.31
234414970	chr1:234414970:C:T	4.30106e-06	-2.36888e-10	-0.619143
234414988	chr1:234414988:A:G	3.80894e-07	-1.57704	-1.4662
234415117	chr1:234415117:G:A	3.44179e-06	-1.06344	0.221424
234415649	chr1:234415649:T:TA	7.11774e-06	-2.36888e-10	-0.115413
234415774	chr1:234415774:C:T	8.29995e-06	1.36633	-1.32808
234415857	chr1:234415857:T:G	2.68904e-06	-1.1788	0.089981
234415878	chr1:234415878:G:A	2.18462e-06	-1.18256	-0.113999
234416265	chr1:234416265:C:T	1.16596e-06	-1.11296	-0.811496
234416419	chr1:234416419:C:A	3.99043e-07	-1.62544	-1.37125
234416617	chr1:234416617:T:C	1.83365e-06	-2.36888e-10	-1.47169
234417425	chr1:234417425:C:T	3.98326e-07	-1.56005	-1.43844
234417661	chr1:234417661:A:G	6.74873e-07	-1.48535	-0.985881
234417735	chr1:234417735:A:C	1.78869e-06	-2.36888e-10	-1.49652
234417935	chr1:234417935:T:C	1.7729e-06	-2.36888e-10	-1.50539
234417942	chr1:234417942:A:T	1.7729e-06	-2.36888e-10	-1.50539
234418183	chr1:234418183:G:A	1.79342e-06	-2.36888e-10	-1.49388
234418614	chr1:234418614:G:C	3.63283e-06	-2.36888e-10	-0.787993
234418932	chr1:234418932:G:C	2.03808e-06	-2.36888e-10	-1.366
234418934	chr1:234418934:A:G	3.581e-06	-2.36888e-10	-0.802362
234419049	chr1:234419049:G:A	1.61885e-06	-1.53247	-0.0638174
234419065	chr1:234419065:G:A	3.41655e-07	-1.64124	-1.51072
234419369	chr1:234419369:C:T	6.37388e-06	1.06767	-1.29347
234419510	chr1:234419510:A:G	2.90179e-06	-2.36888e-10	-1.01267
234419659	chr1:234419659:G:A	3.62565e-07	-1.63582	-1.45673
234419701	chr1:234419701:G:A	1.44492e-06	-0.214042	-1.49591
234420352	chr1:234420352:C:T	7.88902e-07	-1.63819	-0.676931
234420436	chr1:234420436:TAAA:T	8.54005e-07	-1.63418	-0.601638
234420517	chr1:234420517:AC:A	1.80497e-06	-2.36888e-10	-1.48746
234420616	chr1:234420616:T:C	1.47228e-06	-0.470495	-1.2207
234420884	chr1:234420884:C:T	1.43557e-06	-0.235844	-1.4806
234421028	chr1:234421028:A:T	1.48772e-06	-0.203478	-1.47728
234421425	chr1:234421425:G:C	1.53092e-06	-0.178144	-1.47399
234421614	chr1:234421614:C:T	1.53312e-06	-0.179158	-1.47154
234422025	chr1:234422025:T:C	4.52486e-06	-2.36888e-10	-0.568417
234422172	chr1:234422172:C:A	1.41912e-06	-0.216921	-1.51104
234422404	chr1:234422404:A:T	4.34125e-06	-2.36888e-10	-0.609842
234422422	chr1:234422422:G:C	3.8766e-07	-1.62761	-1.39801
234422684	chr1:234422684:A:G	1.49116e-06	-0.193917	-1.48453
234422861	chr1:234422861:A:T	3.27585e-05	-1.64283	3.05399
234423025	chr1:234423025:T:C	1.22673e-06	-0.38948	-1.48417
234423030	chr1:234423030:A:T	2.02483e-06	-2.36888e-10	-1.37252
234423220	chr1:234423220:A:T	1.39177e-06	-0.268736	-1.47869
234423436	chr1:234423436:CCT:C	2.00814e-06	-2.36888e-10	-1.38079
234423651	chr1:234423651:A:G	1.72749e-06	-0.0616758	-1.46966
234423670	chr1:234423670:T:C	1.92566e-06	-2.36888e-10	-1.42274
234423674	chr1:234423674:C:T	3.09795e-06	-0.947263	-9.11979e-10
234423741	chr1:234423741:T:C	4.60414e-06	-2.36888e-10	-0.551049
234424058	chr1:234424058:A:T	1.3825e-06	-0.267903	-1.48621
234424232	chr1:234424232:C:T	3.8881e-06	-2.36888e-10	-0.720083
234424637	chr1:234424637:T:C	5.82745e-06	-2.36888e-10	-0.315423
234424781	chr1:234424781:G:A	8.3023e-07	-1.65626	-0.6078
234424873	chr1:234424873:C:T	2.16677e-06	-2.36888e-10	-1.30476
234425194	chr1:234425194:C:T	1.29363e-06	-0.341369	-1.47918
234425505	chr1:234425505:C:T	9.88633e-06	-2.36888e-10	0.21315
234425620	chr1:234425620:T:C	2.76349e-06	-2.36888e-10	-1.06151
234425648	chr1:234425648:ATAATT:A	8.81236e-07	-1.65275	-0.551679
234425752	chr1:234425752:T:C	7.43266e-05	-2.36888e-10	2.23047
234425844	chr1:234425844:T:A	1.05848e-06	-1.64593	-0.375241
234426025	chr1:234426025:C:T	7.34986e-07	-1.62915	-0.756755
234426046	chr1:234426046:G:A	2.79174e-06	-2.36888e-10	-1.05134
234426337	chr1:234426337:T:C	7.94781e-07	-1.60524	-0.702452
234426477	chr1:234426477:A:C	2.04282e-06	-2.36888e-10	-1.36367
234426522	chr1:234426522:G:A	6.29117e-07	-1.65804	-0.883402
234426541	chr1:234426541:A:G	5.60752e-07	-1.65745	-0.999026
234426645	chr1:234426645:T:C	7.27918e-07	-1.64567	-0.749905
234427314	chr1:234427314:T:C	6.18609e-07	-1.54464	-1.01365
234427909	chr1:234427909:A:G	1.52314e-06	-1.65723	-9.11979e-10
234428135	chr1:234428135:A:C	2.99259e-06	-2.36888e-10	-0.981866
234428265	chr1:234428265:A:G	6.11791e-07	-1.6556	-0.913766
234428347	chr1:234428347:A:AC	7.08558e-07	-1.65775	-0.76478
234428408	chr1:234428408:C:T	2.28903e-06	-2.36888e-10	-1.24988
234428457	chr1:234428457:C:T	8.19111e-07	-1.64866	-0.628884
234428509	chr1:234428509:C:T	4.11571e-07	-1.64245	-1.32333
234428789	chr1:234428789:G:A	1.52484e-06	-1.65611	-9.11979e-10
234428962	chr1:234428962:T:C	4.40534e-07	-1.60814	-1.28963
234429118	chr1:234429118:GAA:G	6.43906e-07	-1.656	-0.862202
234429283	chr1:234429283:G:A	1.76572e-06	-2.36888e-10	-1.50944
234429836	chr1:234429836:C:T	6.67793e-07	-1.65007	-0.831707
234430339	chr1:234430339:A:G	6.4437e-07	-1.65302	-0.864466
234430449	chr1:234430449:G:A	6.29684e-07	-1.65636	-0.884186
234430521	chr1:234430521:A:G	8.22796e-07	-1.65802	-0.615028
234430583	chr1:234430583:T:C	1.52216e-06	-1.65787	-9.11979e-10
234430721	chr1:234430721:A:T	4.35876e-07	-1.61532	-1.29308
234430884	chr1:234430884:T:C	7.06119e-07	-1.65336	-0.772612
234430935	chr1:234430935:C:T	6.46536e-07	-1.6536	-0.860528
234431095	chr1:234431095:C:T	1.52334e-06	-1.6571	-9.11979e-10
234431197	chr1:234431197:T:C	6.38836e-07	-1.657	-0.86911
234431722	chr1:234431722:A:T	2.03707e-06	-2.36888e-10	-1.36649
234431835	chr1:234431835:G:A	6.34908e-07	-1.6556	-0.876679
234431957	chr1:234431957:T:C	5.38226e-06	-2.36888e-10	-0.394894
234431966	chr1:234431966:A:T	2.05185e-06	-2.36888e-10	-1.35926
234432030	chr1:234432030:A:G	4.36646e-07	-1.64914	-1.2575
234432052	chr1:234432052:G:A	9.96787e-07	-1.63598	-0.445242
234432165	chr1:234432165:G:C	6.30577e-07	-1.65658	-0.882548
234432169	chr1:234432169:C:T	1.52184e-06	-1.65809	-9.11979e-10
234432278	chr1:234432278:C:T	7.02321e-07	-1.65378	-0.777584
234432368	chr1:234432368:G:A	6.4396e-07	-1.65325	-0.864874
234432518	chr1:234432518:G:A	6.37549e-07	-1.65371	-0.874412
234432734	chr1:234432734:C:CT	6.9293e-07	-1.6549	-0.789933
234432759	chr1:234432759:G:A	2.1531e-06	-2.36888e-10	-1.3111
234432764	chr1:234432764:G:A	8.73835e-06	-2.36888e-10	0.0897174
234432846	chr1:234432846:C:T	1.57673e-05	-2.36888e-10	0.679935
234432867	chr1:234432867:T:C	4.54953e-07	-1.65331	-1.21226
234432939	chr1:234432939:T:TC	5.63317e-07	-1.65636	-0.995557
234433173	chr1:234433173:G:A	1.80794e-06	-2.36888e-10	-1.48582
234433267	chr1:234433267:C:T	1.53636e-06	-1.64859	-9.11979e-10
234433894	chr1:234433894:A:G	1.52184e-06	-1.65808	-9.11979e-10
234434091	chr1:234434091:T:C	1.52396e-06	-1.65669	-9.11979e-10
234434337	chr1:234434337:T:C	2.05791e-06	-2.36888e-10	-1.35631
234434906	chr1:234434906:C:T	1.52262e-06	-1.65757	-9.11979e-10
234434939	chr1:234434939:G:A	4.02216e-07	-1.65666	-1.33211
234434952	chr1:234434952:C:T	1.52207e-06	-1.65793	-9.11979e-10
234435018	chr1:234435018:C:T	2.17119e-06	-2.36888e-10	-1.30273
234435143	chr1:234435143:G:A	6.66282e-07	-1.649	-0.835043
234435395	chr1:234435395:T:C	3.72691e-07	-1.63527	-1.42974
234435554	chr1:234435554:T:C	5.04001e-07	-1.65793	-1.10526
234435740	chr1:234435740:G:A	4.94025e-07	-1.5928	-1.19037
234435808	chr1:234435808:C:T	6.70389e-07	-1.65286	-0.825037
234435873	chr1:234435873:C:T	5.57738e-07	-1.62762	-1.03425
234435942	chr1:234435942:C:T	6.64078e-07	-1.65358	-0.83378
234436108	chr1:234436108:T:A	6.55931e-07	-1.65116	-0.848548
234436140	chr1:234436140:C:T	6.61845e-07	-1.65708	-0.833652
234436142	chr1:234436142:G:A	6.49702e-07	-1.65701	-0.852239
234436182	chr1:234436182:A:G	6.74057e-07	-1.6554	-0.817046
234436207	chr1:234436207:G:A	7.12905e-07	-1.64672	-0.769688
234436244	chr1:234436244:A:T	2.06691e-06	-2.36888e-10	-1.35195
234436340	chr1:234436340:C:A	1.52394e-06	-1.6567	-9.11979e-10
234436344	chr1:234436344:G:C	4.72417e-07	-1.65063	-1.17727
234436522	chr1:234436522:TA:T	1.5228e-06	-1.65745	-9.11979e-10
234436891	chr1:234436891:G:A	1.23436e-06	-1.65693	-0.210521
234437279	chr1:234437279:T:C	1.53829e-06	-1.64733	-9.11979e-10
234437425	chr1:234437425:A:C	6.97075e-07	-1.65791	-0.780954
234437519	chr1:234437519:C:T	1.83606e-06	-1.47038	-9.11979e-10
234437611	chr1:234437611:G:C	4.41147e-07	-1.65184	-1.24454
234437732	chr1:234437732:C:T	1.52193e-06	-1.65802	-9.11979e-10
234437804	chr1:234437804:T:A	3.75926e-07	-1.64703	-1.40933
234437861	chr1:234437861:T:C	2.2935e-06	-2.36888e-10	-1.24792
234438080	chr1:234438080:C:A	1.76523e-06	-2.36888e-10	-1.50972
234438147	chr1:234438147:T:C	1.79949e-06	-2.36888e-10	-1.4905
234438195	chr1:234438195:T:C	6.44566e-07	-1.65797	-0.859214
234438216	chr1:234438216:A:G	2.0034e-06	-2.36888e-10	-1.38316
234438359	chr1:234438359:T:A	1.76547e-06	-2.36888e-10	-1.50959
234438486	chr1:234438486:A:G	8.56252e-06	-2.36888e-10	0.0693905
234438594	chr1:234438594:G:A	4.01476e-06	-2.36888e-10	-0.688025
234438641	chr1:234438641:G:C	2.14017e-06	-1.54197	0.224855
234438936	chr1:234438936:T:C	2.0492e-06	-1.36056	-9.11979e-10
234438970	chr1:234438970:T:G	3.46231e-07	-1.64572	-1.49293
234439191	chr1:234439191:C:G	6.2847e-07	-1.65788	-0.884591
234439246	chr1:234439246:C:A	4.66093e-07	-1.65749	-1.18389
234439546	chr1:234439546:C:T	1.76357e-06	-2.36888e-10	-1.51066
234439718	chr1:234439718:C:T	3.16339e-06	-2.36888e-10	-0.926359
234439887	chr1:234439887:C:T	2.03731e-06	-2.36888e-10	-1.36637
234440659	chr1:234440659:C:A	4.96776e-07	-1.65638	-1.12124
234440763	chr1:234440763:A:AT	1.52253e-06	-1.65763	-9.11979e-10
234440827	chr1:234440827:TGTGTAA:T	1.52352e-06	-1.65698	-9.11979e-10
234440840	chr1:234440840:T:C	2.04681e-06	-2.36888e-10	-1.36172
234440962	chr1:234440962:T:C	5.61718e-06	-2.36888e-10	-0.352175
234441383	chr1:234441383:T:C	1.52307e-06	-1.65727	-9.11979e-10
234441661	chr1:234441661:T:C	3.60177e-07	-1.65215	-1.44701
234442167	chr1:234442167:G:A	1.00154e-06	-1.24738	-0.829081
234442337	chr1:234442337:T:A	1.76751e-06	-2.36888e-10	-1.50843
234442480	chr1:234442480:T:C	8.2914e-07	-1.64596	-0.619411
234442624	chr1:234442624:C:T	1.90622e-06	-2.36888e-10	-1.43288
234442831	chr1:234442831:T:C	3.51017e-07	-1.62585	-1.49907
234442924	chr1:234442924:A:C	2.87959e-06	-2.36888e-10	-1.02036
234443012	chr1:234443012:T:C	3.47543e-07	-1.63211	-1.50276
234443345	chr1:234443345:G:T	1.16585e-06	-1.63823	-0.286319
234443852	chr1:234443852:C:T	1.76419e-06	-2.36888e-10	-1.51031
234444120	chr1:234444120:T:C	3.89961e-07	-1.6398	-1.37992
234444227	chr1:234444227:A:AAAG	1.21264e-06	-1.64314	-0.242063
234444283	chr1:234444283:T:C	1.52319e-06	-1.6572	-9.11979e-10
234444285	chr1:234444285:C:T	1.24782e-06	-1.6474	-0.20921
234444306	chr1:234444306:T:C	3.97001e-07	-1.6549	-1.34692
234444525	chr1:234444525:A:G	3.48145e-07	-1.63602	-1.49712
234445043	chr1:234445043:C:T	4.80498e-07	-1.65787	-1.15306
234445045	chr1:234445045:A:G	2.13356e-05	-2.36888e-10	0.982374
234445181	chr1:234445181:G:A	1.18612e-06	-1.64718	-0.260135
234445232	chr1:234445232:T:C	1.67617e-06	-1.56149	-9.11979e-10
234445349	chr1:234445349:A:T	1.19153e-06	-1.6473	-0.255467
234445439	chr1:234445439:GTCT:G	1.19176e-06	-1.64411	-0.258467
234445657	chr1:234445657:T:C	1.20866e-06	-1.64308	-0.24541
234445690	chr1:234445690:G:A	1.52798e-06	-1.65406	-9.11979e-10
234445798	chr1:234445798:CTTTTATATATAGGATATATA:C	1.23878e-06	-1.63433	-0.229548
234445887	chr1:234445887:A:G	1.18557e-06	-1.64624	-0.261539
234446049	chr1:234446049:T:C	1.18245e-06	-1.63374	-0.276673
234446145	chr1:234446145:C:T	1.20441e-06	-1.63966	-0.252361
234446174	chr1:234446174:T:G	3.21717e-06	-2.36888e-10	-0.909502
234446435	chr1:234446435:C:T	1.20359e-06	-1.63723	-0.255467
234446484	chr1:234446484:G:T	1.22336e-06	-1.63557	-0.240837
234446535	chr1:234446535:C:T	1.19234e-06	-1.64175	-0.260338
234446711	chr1:234446711:C:T	3.50253e-07	-1.61928	-1.50782
234446974	chr1:234446974:C:T	1.52627e-06	-1.65517	-9.11979e-10
234447421	chr1:234447421:G:A	1.58014e-06	-1.62049	-9.11979e-10
234447528	chr1:234447528:G:A	1.19903e-06	-1.64081	-0.255675
234447554	chr1:234447554:G:C	1.09878e-06	-1.61609	-0.367712
234447872	chr1:234447872:C:T	6.25595e-07	-1.62707	-0.919984
234447974	chr1:234447974:T:C	3.6297e-07	-1.64842	-1.44301
234448485	chr1:234448485:C:T	6.69863e-07	-1.62293	-0.855752
234448542	chr1:234448542:G:A	1.52327e-06	-1.65715	-9.11979e-10
234448700	chr1:234448700:G:A	8.14919e-07	-1.65726	-0.625415
234448785	chr1:234448785:C:T	2.28903e-06	-2.36888e-10	-1.24988
234448823	chr1:234448823:C:A	3.49921e-07	-1.62	-1.50805
234449257	chr1:234449257:G:A	8.81366e-07	-1.64554	-0.558744
234449303	chr1:234449303:T:C	2.73632e-06	-2.36888e-10	-1.07139
234449446	chr1:234449446:T:C	8.92286e-07	-1.65013	-0.541847
234449704	chr1:234449704:A:T	1.52187e-06	-1.65806	-9.11979e-10
234449795	chr1:234449795:T:A	1.19708e-06	-1.63549	-0.26263
234450044	chr1:234450044:T:C	3.53288e-07	-1.61029	-1.50819
234450160	chr1:234450160:T:C	1.2141e-06	-1.64549	-0.238508
234450767	chr1:234450767:C:T	6.10062e-07	-1.63183	-0.940369
234451117	chr1:234451117:A:G	1.90806e-06	-2.36888e-10	-1.43192
234451262	chr1:234451262:C:T	4.68711e-07	-1.65208	-1.18369
234451860	chr1:234451860:C:T	7.93546e-07	-1.64822	-0.661032
234451946	chr1:234451946:C:T	6.17679e-07	-1.62937	-0.930417
234452090	chr1:234452090:ATATT:A	1.9697e-06	-1.40012	-9.11979e-10
234452209	chr1:234452209:G:A	2.28903e-06	-2.36888e-10	-1.24988
234452225	chr1:234452225:G:A	6.03055e-07	-1.63683	-0.946924
234452587	chr1:234452587:G:C	4.37685e-07	-1.57366	-1.3306
234452884	chr1:234452884:A:G	5.77859e-07	-1.63283	-0.993595
234453328	chr1:234453328:T:TG	1.87132e-06	-1.45136	-9.11979e-10
234453738	chr1:234453738:G:GT	2.02635e-06	-2.36888e-10	-1.37177
234453917	chr1:234453917:G:A	3.58628e-07	-1.60147	-1.502
234454015	chr1:234454015:G:T	2.47425e-06	-2.36888e-10	-1.17206
234454600	chr1:234454600:G:GA	1.96704e-06	-2.36888e-10	-1.40147
234454675	chr1:234454675:T:A	1.24013e-06	-1.64879	-0.213999
234455261	chr1:234455261:C:G	1.5239e-06	-1.65673	-9.11979e-10
234455302	chr1:234455302:G:C	8.19402e-07	-1.65806	-0.619128
234455318	chr1:234455318:T:G	4.26532e-07	-1.65702	-1.27305
234455345	chr1:234455345:T:C	3.77129e-07	-1.64564	-1.40754
234455695	chr1:234455695:T:C	2.77292e-06	-2.36888e-10	-1.0581
234455713	chr1:234455713:C:A	6.84246e-06	-2.36888e-10	-0.154856
234455845	chr1:234455845:A:C	1.80867e-06	-2.36888e-10	-1.48541
234456232	chr1:234456232:A:G	1.39142e-05	-2.36888e-10	0.554906
234456456	chr1:234456456:C:T	5.13909e-07	-1.56462	-1.17909
234456659	chr1:234456659:A:G	8.06601e-07	-1.65602	-0.636912
234456776	chr1:234456776:A:C	3.55791e-07	-1.64366	-1.46776
234456961	chr1:234456961:G:A	8.23174e-07	-1.65781	-0.614779
234457657	chr1:234457657:T:C	4.90642e-07	-1.65522	-1.13482
234457791	chr1:234457791:G:A	2.11178e-06	-2.36888e-10	-1.33047
234457962	chr1:234457962:T:C	8.17873e-07	-1.65739	-0.621658
234458040	chr1:234458040:ATTAC:A	7.06505e-07	-1.64703	-0.778394
234458096	chr1:234458096:C:A	1.09344e-05	-2.36888e-10	0.313912
234458442	chr1:234458442:A:T	4.60878e-07	-1.65183	-1.2008
234458521	chr1:234458521:T:C	4.61407e-07	-1.65068	-1.2008
234458563	chr1:234458563:G:A	2.09242e-06	-1.33968	-9.11979e-10
234458706	chr1:234458706:C:T	3.02942e-06	-2.36888e-10	-0.969633
234459550	chr1:234459550:A:G	4.67989e-07	-1.6518	-1.18551
234459584	chr1:234459584:G:T	8.21983e-07	-1.65319	-0.620848
234459641	chr1:234459641:G:A	1.76405e-06	-2.36888e-10	-1.51039
234459710	chr1:234459710:G:T	2.59485e-06	-2.36888e-10	-1.12448
234459767	chr1:234459767:G:A	4.00963e-07	-1.64311	-1.34878
234460456	chr1:234460456:T:A	4.63428e-07	-1.65307	-1.19404
234460661	chr1:234460661:C:T	7.70905e-06	-2.36888e-10	-0.0356079
234460908	chr1:234460908:T:C	7.05281e-07	-1.65808	-0.769077
234461104	chr1:234461104:T:C	3.93202e-07	-1.63925	-1.37219
234461284	chr1:234461284:T:C	8.33179e-07	-1.65431	-0.606197
234461327	chr1:234461327:CAG:C	8.18491e-07	-1.65088	-0.627413
234461579	chr1:234461579:C:T	1.76331e-06	-2.36888e-10	-1.51081
234461586	chr1:234461586:C:T	1.76829e-06	-2.36888e-10	-1.50799
234461617	chr1:234461617:A:G	1.76357e-06	-2.36888e-10	-1.51066
234461925	chr1:234461925:A:C	5.14333e-07	-1.65726	-1.08563
234461946	chr1:234461946:C:T	4.52245e-07	-1.38664	-1.4849
234462461	chr1:234462461:T:C	1.79203e-06	-2.36888e-10	-1.49465
234462466	chr1:234462466:A:G	8.11921e-07	-1.65809	-0.628269
234462476	chr1:234462476:G:A	1.79259e-06	-2.36888e-10	-1.49434
234462930	chr1:234462930:C:G	7.55234e-07	-1.636	-0.722728
234463366	chr1:234463366:T:C	1.02838e-06	-1.60271	-0.447303
234463368	chr1:234463368:T:C	2.81235e-06	-2.36888e-10	-1.04398
234463456	chr1:234463456:T:A	6.93048e-07	-1.61871	-0.825947
234463545	chr1:234463545:A:G	1.29316e-06	-0.317782	-1.50314
234464269	chr1:234464269:T:C	1.25869e-06	-0.769523	-1.07841
234464676	chr1:234464676:C:T	3.84309e-07	-1.64108	-1.39324
234464683	chr1:234464683:G:A	1.26135e-06	-1.07924	-0.766581
234464687	chr1:234464687:CTAAT:C	6.03618e-06	-2.36888e-10	-0.280232
234464715	chr1:234464715:T:C	4.38088e-07	-1.61176	-1.29158
234464864	chr1:234464864:A:T	1.35527e-06	-1.06519	-0.708819
234464929	chr1:234464929:C:T	6.43352e-06	-2.36888e-10	-0.216481
234465173	chr1:234465173:G:A	1.32633e-06	-1.63923	-0.15636
234465232	chr1:234465232:T:C	1.82862e-06	-2.36888e-10	-1.47444
234465234	chr1:234465234:G:T	7.85098e-07	-0.84269	-1.47726
234465479	chr1:234465479:C:T	4.51228e-07	-1.55994	-1.31385
234465550	chr1:234465550:T:C	2.5683e-06	-1.17254	0.0377789
234465684	chr1:234465684:C:T	2.17329e-06	-2.36888e-10	-1.30176
234465783	chr1:234465783:T:C	4.60709e-07	-1.49448	-1.35852
234465840	chr1:234465840:G:A	1.22534e-06	-1.0697	-0.805083
234465874	chr1:234465874:G:C	5.04577e-06	-2.36888e-10	-0.459452
234466087	chr1:234466087:GA:G	4.54634e-07	-1.55627	-1.31
234466123	chr1:234466123:G:A	1.95964e-06	-1.40524	-9.11979e-10
234466160	chr1:234466160:T:C	1.81227e-06	-2.36888e-10	-1.48342
234466184	chr1:234466184:T:A	5.13543e-07	-1.52935	-1.21508
234466435	chr1:234466435:C:A	4.01925e-07	-1.54822	-1.44128
234466549	chr1:234466549:TTCAA:T	1.96208e-06	-2.36888e-10	-1.404
234466674	chr1:234466674:C:A	1.84488e-06	-2.36888e-10	-1.46559
234466930	chr1:234466930:G:A	1.83857e-06	-2.36888e-10	-1.46901
234466953	chr1:234466953:T:G	7.58184e-06	-2.36888e-10	-0.052248
234466956	chr1:234466956:T:A	4.03269e-07	-1.55076	-1.4354
234466972	chr1:234466972:A:G	4.00078e-07	-1.5587	-1.4354
234466983	chr1:234466983:T:C	3.9992e-07	-1.55909	-1.4354
234467053	chr1:234467053:G:A	1.01857e-06	-0.764078	-1.29553
234467087	chr1:234467087:A:G	8.81715e-07	-0.866523	-1.33737
234467126	chr1:234467126:T:C	4.02818e-07	-1.55187	-1.4354
234467181	chr1:234467181:C:G	3.72096e-07	-1.56037	-1.50624
234467329	chr1:234467329:G:T	2.18897e-06	-1.59349	0.298921
234467459	chr1:234467459:C:T	4.0432e-07	-1.54626	-1.43729
234467544	chr1:234467544:C:T	5.6684e-05	1.95949	-9.11979e-10
234467576	chr1:234467576:A:T	4.03537e-07	-1.55439	-1.4311
234467705	chr1:234467705:A:C	5.75656e-07	-1.60459	-1.02565
234467763	chr1:234467763:C:CA	3.90964e-07	-1.57176	-1.44539
234467766	chr1:234467766:G:A	3.94891e-07	-1.55927	-1.44788
234467874	chr1:234467874:C:T	9.61415e-07	-1.65512	-0.46223
234468069	chr1:234468069:G:A	8.45298e-06	-2.36888e-10	0.0565158
234468124	chr1:234468124:T:C	1.76482e-06	-2.36888e-10	-1.50995
234468127	chr1:234468127:A:G	3.36843e-06	-1.15168	0.288126
234468149	chr1:234468149:TA:T	1.01254e-06	-1.65133	-0.41422
234468186	chr1:234468186:C:T	3.95099e-07	-1.574	-1.43262
234468302	chr1:234468302:A:G	1.781e-06	-1.50083	-9.11979e-10
234468358	chr1:234468358:A:G	3.99466e-07	-1.56121	-1.43442
234468375	chr1:234468375:G:A	2.3416e-06	-2.36888e-10	-1.22717
234468420	chr1:234468420:G:A	3.99191e-07	-1.5646	-1.43172
234469153	chr1:234469153:T:C	1.79249e-06	-1.4944	-9.11979e-10
234469356	chr1:234469356:A:G	6.91564e-07	-0.965087	-1.48172
234469407	chr1:234469407:C:T	3.79116e-07	-1.60193	-1.44599
234469578	chr1:234469578:A:G	4.46416e-06	-2.36888e-10	-0.581923
234469808	chr1:234469808:T:C	3.62631e-07	-1.65038	-1.44199
234469900	chr1:234469900:C:G	1.32088e-06	-1.13739	-0.662313
234469935	chr1:234469935:A:G	7.93819e-06	-2.36888e-10	-0.00631829
234470005	chr1:234470005:A:G	3.92733e-07	-1.52461	-1.48802
234470083	chr1:234470083:G:A	1.89552e-06	-2.36888e-10	-1.43851
234470104	chr1:234470104:T:C	3.92762e-07	-1.54672	-1.46583
234470168	chr1:234470168:G:A	3.17103e-06	-2.36888e-10	-0.923948
234470256	chr1:234470256:A:G	5.43699e-07	-1.20476	-1.4826
234470279	chr1:234470279:A:C	8.5798e-07	-0.962294	-1.26888
234470400	chr1:234470400:T:C	2.06688e-06	-2.36888e-10	-1.35196
234470633	chr1:234470633:T:G	1.81727e-06	-2.36888e-10	-1.48067
234470839	chr1:234470839:C:T	5.64913e-06	-2.36888e-10	-0.346502
234470858	chr1:234470858:C:T	4.44951e-07	-1.38326	-1.50454
234470898	chr1:234470898:A:G	1.83068e-06	-2.36888e-10	-1.47332
234470959	chr1:234470959:C:G	4.33931e-07	-1.41194	-1.50093
234471047	chr1:234471047:T:C	6.8764e-07	-1.64898	-0.803512
234471053	chr1:234471053:C:T	4.34422e-07	-1.40719	-1.50456
234471252	chr1:234471252:A:G	2.28704e-06	-2.36888e-10	-1.25074
234471340	chr1:234471340:G:A	4.26189e-07	-1.42711	-1.50376
234471564	chr1:234471564:A:T	2.3749e-06	-2.36888e-10	-1.21305
234471619	chr1:234471619:T:C	4.21817e-07	-1.43545	-1.50573
234471629	chr1:234471629:C:T	4.35021e-07	-1.40589	-1.50448
234471749	chr1:234471749:A:G	4.301e-07	-1.41711	-1.50463
234471838	chr1:234471838:C:T	8.99305e-07	-1.07942	-1.10472
234471852	chr1:234471852:A:G	4.09883e-06	-2.36888e-10	-0.667303
234471867	chr1:234471867:A:G	5.8285e-06	-2.36888e-10	-0.315244
234471869	chr1:234471869:GTAATTATT:G	7.65848e-06	-2.36888e-10	-0.0421905
234472430	chr1:234472430:T:C	4.26125e-07	-1.41984	-1.51119
234472580	chr1:234472580:C:A	9.12252e-07	-1.6377	-0.532146
234473437	chr1:234473437:A:G	4.45855e-07	-1.39066	-1.4951
234473645	chr1:234473645:G:C	1.76266e-06	-2.36888e-10	-1.51118
234473898	chr1:234473898:C:T	4.37217e-07	-1.40183	-1.5035
234473943	chr1:234473943:A:T	8.68398e-07	-1.09923	-1.11987
234474161	chr1:234474161:T:C	2.63219e-06	-2.36888e-10	-1.11019
234474287	chr1:234474287:CAA:C	1.53374e-06	-1.65029	-9.11979e-10
234474716	chr1:234474716:AT:A	3.48898e-07	-1.64804	-1.48294
234474793	chr1:234474793:C:G	6.24473e-07	-1.65086	-0.897994
234474879	chr1:234474879:C:T	1.76265e-06	-2.36888e-10	-1.51119
234474940	chr1:234474940:A:C	1.77546e-06	-2.36888e-10	-1.50394
234475269	chr1:234475269:C:T	1.8239e-06	-1.31509	-0.161941
234475284	chr1:234475284:G:A	2.25932e-06	-2.36888e-10	-1.26294
234475441	chr1:234475441:C:G	9.13843e-07	-1.32905	-0.83905
234475549	chr1:234475549:G:A	2.18542e-06	-2.36888e-10	-1.2962
234475576	chr1:234475576:C:A	2.61784e-06	-1.4558	0.340141
234475658	chr1:234475658:G:A	3.95604e-07	-1.57008	-1.43526
234475757	chr1:234475757:C:T	3.89675e-07	-1.58705	-1.4334
234475906	chr1:234475906:C:T	2.63836e-06	-1.46559	0.357743
234476205	chr1:234476205:C:T	7.96467e-07	-1.46079	-0.844785
234476212	chr1:234476212:T:C	2.17152e-06	-2.36888e-10	-1.30257
234476247	chr1:234476247:G:C	3.93134e-07	-1.57713	-1.43447
234476352	chr1:234476352:G:A	3.40602e-06	-2.36888e-10	-0.852458
234476420	chr1:234476420:C:T	8.70308e-07	-1.01851	-1.1984
234476570	chr1:234476570:C:T	6.94052e-06	-2.36888e-10	-0.140626
234476613	chr1:234476613:A:T	1.78327e-06	-1.49956	-9.11979e-10
234476861	chr1:234476861:G:A	1.89601e-06	-2.36888e-10	-1.43825
234477088	chr1:234477088:G:C	1.11702e-06	-1.65331	-0.314026
234477118	chr1:234477118:C:G	1.89116e-06	-2.36888e-10	-1.44081
234477220	chr1:234477220:A:T	5.33021e-07	-1.4138	-1.29339
234477249	chr1:234477249:T:C	1.62048e-06	-1.54849	-0.0467873
234477264	chr1:234477264:A:G	4.13558e-07	-1.59473	-1.36623
234477304	chr1:234477304:T:C	1.07693e-06	-1.64154	-0.362349
234477368	chr1:234477368:T:C	5.81016e-07	-1.65632	-0.964661
234477585	chr1:234477585:A:C	7.55732e-07	-1.58465	-0.773423
234477756	chr1:234477756:ACACT:A	1.76875e-06	-2.36888e-10	-1.50773
234477906	chr1:234477906:C:T	3.08953e-06	-2.36888e-10	-0.949985
234478103	chr1:234478103:G:C	1.76346e-06	-2.36888e-10	-1.51073
234478114	chr1:234478114:A:G	6.28268e-07	-1.65797	-0.884821
234478420	chr1:234478420:C:T	1.76315e-06	-2.36888e-10	-1.5109
234478442	chr1:234478442:A:G	1.76346e-06	-2.36888e-10	-1.51072
234478608	chr1:234478608:T:C	1.76569e-06	-2.36888e-10	-1.50946
234478644	chr1:234478644:G:C	2.83009e-06	-2.36888e-10	-1.03769
234478952	chr1:234478952:C:T	1.70737e-06	-1.64842	0.105374
234479272	chr1:234479272:T:C	2.28931e-06	-1.58546	0.335712
234479338	chr1:234479338:G:A	2.11697e-06	-1.32802	-9.11979e-10
234479903	chr1:234479903:G:T	1.28376e-06	-1.12598	-0.70223
234480098	chr1:234480098:C:A	1.76758e-06	-2.36888e-10	-1.50839
234480225	chr1:234480225:T:C	1.7157e-06	-1.62011	0.0819311
234480379	chr1:234480379:A:G	1.76813e-06	-2.36888e-10	-1.50808
234480458	chr1:234480458:T:C	1.83835e-06	-2.36888e-10	-1.46914
234480555	chr1:234480555:A:G	2.10409e-06	-2.36888e-10	-1.33412
234480776	chr1:234480776:G:A	3.37944e-06	-2.36888e-10	-0.860293
234480885	chr1:234480885:C:T	2.1624e-06	-1.30678	-9.11979e-10
234481125	chr1:234481125:C:T	1.76311e-06	-2.36888e-10	-1.51092
234481216	chr1:234481216:C:G	4.09401e-06	-1.47267	0.804196
234481230	chr1:234481230:A:G	1.1637e-05	-2.36888e-10	0.376184
234481346	chr1:234481346:G:A	2.3248e-06	-2.36888e-10	-1.23437
234481403	chr1:234481403:C:T	7.2895e-07	-1.08238	-1.31177
234481411	chr1:234481411:A:G	1.76279e-06	-2.36888e-10	-1.51111
234481696	chr1:234481696:G:A	1.52251e-06	-1.65764	-9.11979e-10
234481730	chr1:234481730:T:C	8.23152e-06	-2.36888e-10	0.0299669
234481796	chr1:234481796:G:T	3.29509e-06	-2.36888e-10	-0.88557
234481838	chr1:234481838:C:T	1.76447e-06	-2.36888e-10	-1.51015
234481949	chr1:234481949:T:C	1.80865e-06	-2.36888e-10	-1.48542
234482033	chr1:234482033:G:A	1.83376e-06	-2.36888e-10	-1.47164
234482142	chr1:234482142:G:A	3.50529e-06	-2.36888e-10	-0.823729
234482176	chr1:234482176:T:C	4.69049e-06	-2.36888e-10	-0.532466
234482488	chr1:234482488:T:C	4.95128e-06	-1.60348	1.12512
234482680	chr1:234482680:C:T	1.80758e-06	-2.36888e-10	-1.48601
234483550	chr1:234483550:T:C	5.84365e-06	-1.61728	1.30463
234483593	chr1:234483593:C:T	1.77152e-06	-2.36888e-10	-1.50616
234483636	chr1:234483636:T:C	1.93956e-06	-2.36888e-10	-1.41554
234483662	chr1:234483662:T:A	1.81878e-06	-2.36888e-10	-1.47984
234483871	chr1:234483871:T:C	1.83591e-06	-2.36888e-10	-1.47046
234483996	chr1:234483996:C:T	1.80765e-06	-2.36888e-10	-1.48598
234484551	chr1:234484551:G:A	1.87893e-06	-2.36888e-10	-1.4473
234484625	chr1:234484625:G:A	1.17609e-06	-1.16144	-0.754366
234484772	chr1:234484772:C:T	1.21747e-06	-1.1655	-0.715725
234485137	chr1:234485137:G:A	1.29021e-06	-1.1346	-0.688604
234485234	chr1:234485234:A:G	3.61153e-07	-1.62403	-1.47243
234485484	chr1:234485484:C:A	3.5839e-06	-2.36888e-10	-0.801553
234485562	chr1:234485562:C:T	1.81149e-06	-2.36888e-10	-1.48385
234485656	chr1:234485656:A:T	1.81614e-06	-2.36888e-10	-1.48129
234485665	chr1:234485665:T:A	1.08174e-05	-2.36888e-10	0.303149
234485736	chr1:234485736:G:A	3.66549e-07	-1.64148	-1.44014
234485878	chr1:234485878:A:T	3.64484e-06	-2.36888e-10	-0.784691
234486163	chr1:234486163:G:A	1.84689e-06	-2.36888e-10	-1.4645
234486166	chr1:234486166:A:G	1.8043e-06	-2.36888e-10	-1.48783
234486204	chr1:234486204:C:G	1.80457e-06	-2.36888e-10	-1.48768
234486295	chr1:234486295:T:C	2.71419e-06	-2.36888e-10	-1.07951
234486334	chr1:234486334:G:T	2.35534e-05	-1.62483	2.70609
234486415	chr1:234486415:A:G	3.97058e-06	-2.36888e-10	-0.69909
234486725	chr1:234486725:G:A	2.09891e-06	-2.36888e-10	-1.33659
234486978	chr1:234486978:A:G	1.91229e-06	-2.36888e-10	-1.4297
234487071	chr1:234487071:A:G	4.46157e-06	-1.59994	1.01744
234487238	chr1:234487238:A:T	1.98784e-06	-0.886563	-0.504392
234487421	chr1:234487421:C:T	1.91229e-06	-2.36888e-10	-1.4297
234487452	chr1:234487452:G:A	2.51319e-06	-2.36888e-10	-1.15645
234487474	chr1:234487474:T:C	1.06056e-05	-2.36888e-10	0.283378
234487507	chr1:234487507:C:T	3.23658e-06	-1.25347	0.349983
234487553	chr1:234487553:T:C	1.87925e-06	-2.36888e-10	-1.44713
234487638	chr1:234487638:C:G	1.77263e-06	-2.36888e-10	-1.50554
234487685	chr1:234487685:T:C	1.87925e-06	-2.36888e-10	-1.44713
234487927	chr1:234487927:T:C	2.50633e-06	-2.36888e-10	-1.15918
234488187	chr1:234488187:C:G	1.76852e-06	-2.36888e-10	-1.50786
234488463	chr1:234488463:T:A	4.02594e-06	-2.36888e-10	-0.685244
234488619	chr1:234488619:GTTCATA:G	1.77263e-06	-2.36888e-10	-1.50554
234488652	chr1:234488652:G:A	1.50762e-06	-0.900502	-0.766973
234489299	chr1:234489299:C:G	1.76327e-06	-2.36888e-10	-1.51083
234489552	chr1:234489552:G:C	1.53505e-06	-1.64944	-9.11979e-10
234489653	chr1:234489653:A:G	1.76292e-06	-2.36888e-10	-1.51103
234489715	chr1:234489715:C:T	1.95067e-06	-2.36888e-10	-1.40983
234489861	chr1:234489861:T:C	4.99142e-07	-1.59699	-1.17588
234489921	chr1:234489921:A:G	1.90601e-06	-2.36888e-10	-1.43299
234490133	chr1:234490133:C:G	9.92741e-07	-1.56153	-0.523756
234490234	chr1:234490234:T:C	1.78634e-06	-2.36888e-10	-1.49783
234490306	chr1:234490306:G:C	7.48051e-07	-1.37688	-0.991411
234490369	chr1:234490369:G:A	3.62449e-06	-2.36888e-10	-0.790289
234491040	chr1:234491040:G:A	5.05566e-07	-1.65588	-1.1042
234491157	chr1:234491157:C:A	8.3376e-07	-1.60247	-0.657341
234491309	chr1:234491309:A:G	6.95446e-07	-1.61783	-0.823372
234491428	chr1:234491428:T:C	1.78449e-06	-2.36888e-10	-1.49887
234491431	chr1:234491431:T:C	4.13908e-06	-0.657531	-9.11979e-10
234491459	chr1:234491459:C:G	1.0974e-06	-1.58028	-0.404784
234491640	chr1:234491640:A:T	1.83872e-06	-2.36888e-10	-1.46893
234491992	chr1:234491992:T:C	1.50094e-06	-0.991179	-0.680731
234492213	chr1:234492213:C:T	3.68031e-07	-1.58119	-1.4964
234492272	chr1:234492272:T:C	7.8233e-05	-1.55052	3.8322
234492519	chr1:234492519:T:TG	4.04814e-07	-1.64308	-1.33925
234493037	chr1:234493037:T:C	2.12458e-06	-2.36888e-10	-1.32443
234493044	chr1:234493044:G:A	1.76267e-06	-2.36888e-10	-1.51117
234493063	chr1:234493063:G:A	8.81887e-06	-1.40487	1.50376
234493121	chr1:234493121:A:G	1.83334e-06	-2.36888e-10	-1.47186
234493402	chr1:234493402:G:A	1.60706e-06	-1.30325	-0.300347
234493421	chr1:234493421:C:T	8.24359e-07	-0.912861	-1.35829
234493632	chr1:234493632:T:TTGGGGTC	2.23166e-06	-1.6357	0.360444
234493781	chr1:234493781:A:T	5.81389e-07	-1.65481	-0.965524
234494057	chr1:234494057:G:A	4.11416e-06	-1.4942	0.830631
234494078	chr1:234494078:G:A	1.86465e-06	-2.36888e-10	-1.45493
234494358	chr1:234494358:T:C	3.49476e-07	-1.65649	-1.47284
234495054	chr1:234495054:A:G	2.10052e-06	-2.36888e-10	-1.33582
234495414	chr1:234495414:T:A	4.52734e-07	-1.44435	-1.42611
234495441	chr1:234495441:A:G	1.87935e-05	-1.61505	2.47056
234495443	chr1:234495443:C:A	1.89791e-05	-1.61608	2.48141
234495571	chr1:234495571:A:G	6.05094e-06	-0.27779	-9.11979e-10
234495698	chr1:234495698:T:G	4.89008e-06	-1.65483	1.16404
234495879	chr1:234495879:TTTCC:T	1.78133e-06	-2.36888e-10	-1.50064
234495895	chr1:234495895:TTCCTTTTC:T	1.76488e-06	-2.36888e-10	-1.50992
234496147	chr1:234496147:C:T	1.78308e-06	-2.36888e-10	-1.49966
234496233	chr1:234496233:C:T	3.95963e-06	-1.22451	0.522653
234496512	chr1:234496512:C:T	5.12551e-06	-1.31804	0.874268
234496530	chr1:234496530:C:A	2.38367e-06	-1.56738	0.358019
234496611	chr1:234496611:TTC:T	1.80722e-06	-2.36888e-10	-1.48621
234496623	chr1:234496623:A:G	8.80563e-06	-1.21364	1.31102
234496760	chr1:234496760:C:T	1.82373e-06	-1.47712	-9.11979e-10
234497121	chr1:234497121:C:T	5.32393e-06	-1.25222	0.846432
234497388	chr1:234497388:C:T	4.9652e-07	-1.3758	-1.40234
234497394	chr1:234497394:T:A	2.082e-06	-1.40224	0.0575607
234497827	chr1:234497827:C:T	5.19139e-06	-0.431002	-9.11979e-10
234497877	chr1:234497877:C:T	5.85594e-06	-1.65801	1.34746
234497886	chr1:234497886:G:A	3.42697e-05	-1.29549	2.75174
234498017	chr1:234498017:T:C	5.81819e-06	-1.65736	1.34034
234498438	chr1:234498438:T:C	6.9353e-06	-2.36888e-10	-0.141379
234498457	chr1:234498457:C:T	9.18542e-06	-1.31079	1.4504
234498572	chr1:234498572:T:C	4.49161e-07	-1.44147	-1.4369
234498593	chr1:234498593:A:G	5.52569e-06	-2.36888e-10	-0.368596
234498594	chr1:234498594:T:C	4.13438e-06	-1.64705	0.98838
234498969	chr1:234498969:A:G	1.76977e-06	-2.36888e-10	-1.50715
234499172	chr1:234499172:G:A	4.4086e-07	-1.42739	-1.46964
234499206	chr1:234499206:A:G	4.23807e-06	-1.32745	0.693551
234499246	chr1:234499246:A:G	1.74678e-06	-1.52023	-9.11979e-10
234499409	chr1:234499409:C:T	5.38652e-07	-1.65499	-1.0417
234499571	chr1:234499571:A:C	1.91806e-06	-2.36888e-10	-1.42669
234499964	chr1:234499964:G:A	4.76796e-07	-1.34764	-1.47103
234500153	chr1:234500153:A:G	9.52615e-06	-1.19554	1.37158
234500361	chr1:234500361:G:A	2.6284e-06	-1.41055	0.298927
234500472	chr1:234500472:C:T	3.96881e-07	-1.57922	-1.4229
234500849	chr1:234500849:T:C	4.53443e-06	-1.51426	0.947953
234501601	chr1:234501601:A:C	4.93661e-07	-1.54177	-1.24214
234501672	chr1:234501672:C:T	1.88368e-06	-2.36888e-10	-1.44478
234502043	chr1:234502043:T:C	4.93873e-07	-1.63911	-1.14437
234502111	chr1:234502111:G:A	1.92892e-06	-2.36888e-10	-1.42104
234502250	chr1:234502250:C:CAT	1.58016e-06	-1.13058	-0.4899
234502320	chr1:234502320:A:G	3.91441e-07	-1.60643	-1.40949
234502548	chr1:234502548:A:AC	1.9434e-06	-1.63427	0.220699
234502786	chr1:234502786:C:T	5.52437e-07	-1.50367	-1.16774
234502788	chr1:234502788:G:A	3.61044e-07	-1.6137	-1.48306
234502853	chr1:234502853:C:A	3.67811e-07	-1.61211	-1.46608
234503079	chr1:234503079:C:T	4.0988e-07	-1.54825	-1.42164
234503146	chr1:234503146:A:G	4.61931e-07	-1.44874	-1.40161
234503727	chr1:234503727:A:G	3.22524e-06	-2.36888e-10	-0.906997
234503980	chr1:234503980:C:G	3.9896e-07	-1.61969	-1.37721
234504067	chr1:234504067:G:A	2.91135e-06	-2.36888e-10	-1.00939
234504260	chr1:234504260:T:G	2.21422e-06	-1.28311	-9.11979e-10
234504291	chr1:234504291:A:T	1.78404e-06	-1.49912	-9.11979e-10
234504303	chr1:234504303:A:G	3.44602e-06	-0.840783	-9.11979e-10
234504369	chr1:234504369:G:A	3.9503e-07	-1.50833	-1.49846
234504579	chr1:234504579:CT:C	4.12495e-07	-1.53067	-1.43286
234505027	chr1:234505027:G:A	3.82764e-06	-2.36888e-10	-0.735755
234505438	chr1:234505438:G:C	2.15361e-06	-2.36888e-10	-1.31086
234505582	chr1:234505582:A:G	1.86735e-06	-2.36888e-10	-1.45348
234505646	chr1:234505646:T:C	4.29394e-07	-1.48793	-1.43545
234506074	chr1:234506074:C:G	1.85505e-06	-2.36888e-10	-1.46009
234506672	chr1:234506672:T:C	6.74747e-06	-2.36888e-10	-0.168836
234506760	chr1:234506760:C:T	3.31096e-06	-2.36888e-10	-0.880766
234506794	chr1:234506794:T:C	2.40436e-05	-2.36888e-10	1.10187
234507168	chr1:234507168:C:T	3.56025e-06	-2.36888e-10	-0.808173
234507480	chr1:234507480:T:C	3.46659e-06	-2.36888e-10	-0.834832
234507599	chr1:234507599:C:CA	2.11228e-06	-2.36888e-10	-1.33024
234507717	chr1:234507717:A:G	2.54887e-06	-2.36888e-10	-1.14235
234507845	chr1:234507845:G:A	3.2562e-06	-0.897442	-9.11979e-10
234508003	chr1:234508003:G:A	2.8286e-06	-2.36888e-10	-1.03822
234508220	chr1:234508220:C:T	1.95891e-06	-1.40561	-9.11979e-10
234508470	chr1:234508470:T:C	7.5615e-07	-1.40769	-0.949833
234508526	chr1:234508526:T:A	9.09177e-07	-1.36906	-0.80416
234508588	chr1:234508588:TTG:T	7.18371e-07	-1.39594	-1.01284
234508666	chr1:234508666:C:A	1.23009e-06	-0.804956	-1.06596
234508871	chr1:234508871:C:T	6.00888e-07	-1.29117	-1.29618
234508892	chr1:234508892:G:A	2.11977e-06	-2.36888e-10	-1.3267
234509256	chr1:234509256:G:A	5.10848e-06	-2.36888e-10	-0.447102
234509406	chr1:234509406:C:T	3.54169e-06	-2.36888e-10	-0.813399
234509408	chr1:234509408:G:A	8.61833e-06	-2.36888e-10	0.075888
234509629	chr1:234509629:G:A	2.80165e-06	-2.36888e-10	-1.0478
234509948	chr1:234509948:T:C	3.35576e-06	-0.867325	-9.11979e-10
234510277	chr1:234510277:TA:T	8.61833e-06	-2.36888e-10	0.075888
234510343	chr1:234510343:A:G	3.23077e-06	-2.36888e-10	-0.905283
234510389	chr1:234510389:TG:T	1.06972e-05	-1.30542	1.5974
234510985	chr1:234510985:T:A	2.28956e-06	-1.24964	-9.11979e-10
234511025	chr1:234511025:G:T	2.31937e-06	-2.36888e-10	-1.23671
234511585	chr1:234511585:T:C	5.78542e-06	-2.36888e-10	-0.322662
234511991	chr1:234511991:A:C	1.85029e-06	-2.36888e-10	-1.46266
234512408	chr1:234512408:A:T	1.62107e-06	-0.27075	-1.32417
234512520	chr1:234512520:T:C	1.12369e-06	-0.45042	-1.51096
234513073	chr1:234513073:A:C	7.46775e-07	-1.59945	-0.770542
234513121	chr1:234513121:C:T	1.93837e-06	-2.36888e-10	-1.41615
234513184	chr1:234513184:G:A	1.77771e-06	-2.36888e-10	-1.50268
234513428	chr1:234513428:A:G	7.10184e-07	-1.47657	-0.94366
234513450	chr1:234513450:T:C	1.80255e-06	-2.36888e-10	-1.4888
234513542	chr1:234513542:G:A	1.77712e-06	-2.36888e-10	-1.50301
234513551	chr1:234513551:A:G	6.41545e-07	-1.32495	-1.19693
234514009	chr1:234514009:A:G	2.2753e-06	-2.36888e-10	-1.25589
234514045	chr1:234514045:C:T	4.70895e-06	-2.36888e-10	-0.528538
234514228	chr1:234514228:T:C	1.84261e-06	-2.36888e-10	-1.46682
234514243	chr1:234514243:TAGGTG:T	1.81811e-06	-2.36888e-10	-1.48021
234514250	chr1:234514250:AAGTTG:A	1.81848e-06	-2.36888e-10	-1.48
234514804	chr1:234514804:T:C	2.00001e-06	-1.5263	0.141451
234515214	chr1:234515214:G:A	2.40276e-06	-2.36888e-10	-1.20139
234515227	chr1:234515227:G:A	1.09768e-06	-1.13546	-0.849344
234516109	chr1:234516109:C:T	5.66073e-07	-1.29342	-1.35362
234516155	chr1:234516155:A:T	1.77273e-06	-1.07628	-0.429204
234516891	chr1:234516891:A:G	1.73135e-06	-1.0155	-0.513603
234517086	chr1:234517086:C:G	2.98507e-06	-2.36888e-10	-0.984381
234517352	chr1:234517352:C:G	1.57327e-06	-1.62485	-9.11979e-10
234517499	chr1:234517499:C:T	2.39169e-06	-1.03885	-0.167157
234517602	chr1:234517602:G:A	4.94437e-07	-1.42373	-1.35861
234517926	chr1:234517926:T:G	1.51528e-06	-1.06884	-0.593565
234517940	chr1:234517940:A:G	7.92912e-07	-0.934666	-1.37538
234517970	chr1:234517970:A:G	2.43841e-06	-0.763832	-0.422824
234518069	chr1:234518069:T:C	2.93098e-06	-2.36888e-10	-1.00267
234518123	chr1:234518123:G:A	6.16894e-06	-1.01839	0.759913
234518158	chr1:234518158:T:C	7.96163e-07	-1.40606	-0.899892
234518176	chr1:234518176:G:A	1.09809e-06	-0.498085	-1.48635
234518469	chr1:234518469:A:G	1.91012e-06	-2.36888e-10	-1.43084
234518693	chr1:234518693:T:G	7.40192e-07	-1.5795	-0.799346
234518835	chr1:234518835:G:C	3.92585e-07	-1.62669	-1.38631
234518877	chr1:234518877:A:C	3.73405e-07	-1.64207	-1.42102
234518954	chr1:234518954:A:G	2.53962e-06	-2.36888e-10	-1.14599
234519321	chr1:234519321:C:T	2.03441e-06	-2.36888e-10	-1.3678
234519648	chr1:234519648:C:T	1.75472e-06	-1.51569	-9.11979e-10
234520364	chr1:234520364:C:T	3.54797e-07	-1.65056	-1.46365
234520636	chr1:234520636:T:C	2.174e-06	-2.36888e-10	-1.30144
234520639	chr1:234520639:A:C	4.86669e-06	-0.986769	0.491179
234520850	chr1:234520850:T:C	1.92645e-06	-1.65548	0.233158
234520957	chr1:234520957:G:A	1.8191e-06	-1.47966	-9.11979e-10
234521174	chr1:234521174:G:C	1.24703e-06	-0.971426	-0.88581
234521471	chr1:234521471:T:C	1.45285e-06	-1.55089	-0.153587
234521700	chr1:234521700:A:T	3.82339e-06	-2.36888e-10	-0.736867
234521843	chr1:234521843:G:A	2.01972e-06	-2.36888e-10	-1.37504
234522141	chr1:234522141:T:C	2.02942e-06	-1.58199	0.211742
234522651	chr1:234522651:A:G	2.56698e-06	-1.48662	0.351344
234522658	chr1:234522658:A:G	1.60134e-06	-1.56685	-0.040309
234522851	chr1:234522851:G:C	1.01645e-05	-2.36888e-10	0.240895
234522862	chr1:234522862:T:C	4.55169e-06	-2.36888e-10	-0.562504
234523140	chr1:234523140:C:T	5.64953e-07	-1.31027	-1.33875
234523329	chr1:234523329:T:C	3.4179e-07	-1.65713	-1.49443
234523498	chr1:234523498:G:A	2.49415e-06	0.110737	-1.27479
234523531	chr1:234523531:T:A	2.45602e-05	-2.36888e-10	1.12312
234523859	chr1:234523859:A:G	4.61967e-06	0.935443	-1.48312
234524308	chr1:234524308:A:G	3.51039e-07	-1.64548	-1.47938
234524383	chr1:234524383:T:C	4.11636e-06	-1.10605	0.443019
234525352	chr1:234525352:C:T	3.42173e-05	-2.36888e-10	1.45473
234525374	chr1:234525374:C:A	6.77175e-06	0.0865193	-0.251763
234525431	chr1:234525431:A:C	4.74612e-06	-2.36888e-10	-0.520676
234525460	chr1:234525460:T:C	6.38541e-07	-1.2239	-1.30268
234525463	chr1:234525463:T:C	6.34945e-06	0.200733	-0.430368
234525935	chr1:234525935:A:G	2.33433e-06	-2.36888e-10	-1.23028
234526005	chr1:234526005:G:C	3.18176e-06	-1.50837	0.587804
234526110	chr1:234526110:G:T	3.67528e-05	-2.36888e-10	1.52621
234526293	chr1:234526293:G:A	5.73749e-06	-1.37003	1.03905
234526375	chr1:234526375:G:A	4.77752e-06	-2.36888e-10	-0.514082
234526602	chr1:234526602:C:A	4.58994e-07	-1.59565	-1.26107
234526643	chr1:234526643:T:C	6.59726e-06	-1.34423	1.15288
234526800	chr1:234526800:C:T	5.17023e-06	-1.36154	0.926459
234527144	chr1:234527144:G:A	5.68606e-07	-1.32884	-1.31373
234527180	chr1:234527180:GA:G	6.94288e-06	-2.36888e-10	-0.140287
234527486	chr1:234527486:A:G	5.51375e-06	-1.37826	1.0075
234527718	chr1:234527718:G:A	2.92581e-06	-2.36888e-10	-1.00443
234527739	chr1:234527739:G:A	2.54363e-06	-2.36888e-10	-1.14441
234527779	chr1:234527779:A:C	1.92416e-06	-2.36888e-10	-1.42351
234527887	chr1:234527887:T:C	1.76264e-06	-2.36888e-10	-1.51119
234528135	chr1:234528135:A:G	1.96677e-06	-2.36888e-10	-1.40161
234528415	chr1:234528415:G:A	3.58759e-06	-0.800523	-9.11979e-10
234528619	chr1:234528619:T:C	0.000133554	0.581073	2.23543
234528982	chr1:234528982:T:C	5.194e-07	-1.22569	-1.5074
234529132	chr1:234529132:G:A	2.23304e-06	-2.36888e-10	-1.27464
234529198	chr1:234529198:C:T	3.99541e-07	-1.54755	-1.4479
234529814	chr1:234529814:G:A	2.47876e-06	-1.64281	0.472563
234529926	chr1:234529926:A:G	3.37191e-06	-2.36888e-10	-0.862525
234530505	chr1:234530505:A:G	3.47397e-06	-1.19943	0.366724
234530573	chr1:234530573:T:C	1.83491e-06	-1.27693	-0.19408
234530613	chr1:234530613:C:A	4.86772e-07	-1.44994	-1.34803
234531304	chr1:234531304:TCTTA:T	7.73457e-06	-2.36888e-10	-0.0323033
234531330	chr1:234531330:ACT:A	2.43699e-06	-2.36888e-10	-1.18724
234531367	chr1:234531367:T:G	2.14409e-06	-1.13753	-0.177761
234531404	chr1:234531404:G:A	8.30407e-06	-2.36888e-10	0.0387417
234531501	chr1:234531501:A:T	4.89159e-06	-1.25585	0.765368
234531628	chr1:234531628:G:A	4.01201e-07	-1.48128	-1.51002
234531918	chr1:234531918:T:A	1.80181e-06	-2.36888e-10	-1.48921
234532264	chr1:234532264:G:C	1.82694e-06	-1.47536	-9.11979e-10
234532457	chr1:234532457:G:A	4.957e-06	-1.48656	1.00936
234532534	chr1:234532534:G:T	4.13995e-06	-1.31854	0.66122
234532743	chr1:234532743:G:A	2.03851e-06	-2.36888e-10	-1.36579
234532937	chr1:234532937:G:A	4.3329e-06	-2.36888e-10	-0.611766
234532949	chr1:234532949:A:T	2.04082e-06	-2.36888e-10	-1.36465
234532988	chr1:234532988:A:G	2.04082e-06	-2.36888e-10	-1.36465
234533400	chr1:234533400:A:C	2.03969e-06	-2.36888e-10	-1.36521
234533462	chr1:234533462:C:T	2.76574e-06	-2.36888e-10	-1.0607
234533510	chr1:234533510:G:A	2.33391e-06	-2.36888e-10	-1.23046
234533547	chr1:234533547:C:T	3.92231e-06	-2.36888e-10	-0.711324
234533548	chr1:234533548:G:A	2.67843e-06	-2.36888e-10	-1.09277
234533754	chr1:234533754:C:A	2.29799e-06	-2.36888e-10	-1.24597
234533947	chr1:234533947:G:A	1.77301e-06	-2.36888e-10	-1.50532
234534580	chr1:234534580:G:T	5.68227e-06	-2.36888e-10	-0.340652
234534588	chr1:234534588:G:T	3.04387e-06	-2.36888e-10	-0.964873
234534716	chr1:234534716:A:G	6.49655e-07	-1.40165	-1.10767
234534738	chr1:234534738:G:A	5.64511e-07	-1.29996	-1.34984
234534771	chr1:234534771:G:C	4.06298e-07	-1.55966	-1.41902
234534837	chr1:234534837:C:T	2.51231e-06	-2.36888e-10	-1.1568
234534899	chr1:234534899:C:T	4.03873e-06	-0.682074	-9.11979e-10
234535144	chr1:234535144:T:C	8.54212e-06	-2.36888e-10	0.0670055
234535194	chr1:234535194:C:A	2.38997e-06	-2.36888e-10	-1.20672
234535219	chr1:234535219:T:C	2.43821e-06	-1.51754	0.330799
234535523	chr1:234535523:C:T	2.44919e-06	-2.36888e-10	-1.18225
234535544	chr1:234535544:CT:C	6.61969e-07	-1.407	-1.08354
234535577	chr1:234535577:G:A	3.00949e-06	-2.36888e-10	-0.976234
234535765	chr1:234535765:G:A	5.46453e-06	-2.36888e-10	-0.379725
234536129	chr1:234536129:T:C	7.96591e-07	-1.31819	-0.987224
234536186	chr1:234536186:G:A	8.45038e-07	-1.30102	-0.945356
234536226	chr1:234536226:A:G	1.61409e-05	-2.36888e-10	0.703351
234536241	chr1:234536241:A:C	8.52234e-07	-1.29869	-0.939207
234536475	chr1:234536475:A:G	2.23735e-06	-2.36888e-10	-1.27271
234536523	chr1:234536523:C:CA	2.23037e-06	-2.36888e-10	-1.27583
234536566	chr1:234536566:C:T	1.84665e-06	-1.46463	-9.11979e-10
234536888	chr1:234536888:T:C	1.10306e-05	-2.36888e-10	0.322666
234537123	chr1:234537123:T:A	6.16879e-06	-2.36888e-10	-0.258501
234537349	chr1:234537349:T:C	3.60748e-06	-2.36888e-10	-0.794994
234537527	chr1:234537527:A:G	2.13617e-06	-1.21528	-0.103706
234537743	chr1:234537743:A:G	1.92536e-06	-2.36888e-10	-1.42289
234537755	chr1:234537755:A:G	1.95156e-06	-2.36888e-10	-1.40938
234537808	chr1:234537808:G:A	5.41373e-06	-2.36888e-10	-0.389066
234537818	chr1:234537818:G:A	2.17471e-06	-2.36888e-10	-1.30111
234537944	chr1:234537944:C:T	5.09477e-06	-2.36888e-10	-0.449789
234538218	chr1:234538218:A:T	1.84567e-06	-2.36888e-10	-1.46516
234538378	chr1:234538378:A:T	3.35858e-06	-2.36888e-10	-0.866486
234538630	chr1:234538630:A:G	1.97368e-05	0.904483	-9.11979e-10
234538637	chr1:234538637:G:A	1.68758e-06	-1.55471	-9.11979e-10
234538865	chr1:234538865:G:A	2.60454e-06	-2.36888e-10	-1.12075
234539000	chr1:234539000:G:A	9.93664e-06	-2.36888e-10	0.218225
234539053	chr1:234539053:C:T	2.21255e-06	-2.36888e-10	-1.28386
234539056	chr1:234539056:A:C	3.88862e-07	-1.51525	-1.50729
234539208	chr1:234539208:T:G	1.14044e-05	1.85625	-1.50025
234539261	chr1:234539261:G:A	5.12692e-06	-2.36888e-10	-0.443498
234539563	chr1:234539563:T:C	9.29273e-07	-1.47376	-0.677596
234540168	chr1:234540168:A:T	2.43055e-06	-1.31706	0.127178
234540203	chr1:234540203:C:G	2.5081e-06	-1.15848	-9.11979e-10
234540750	chr1:234540750:A:G	2.43119e-06	-2.36888e-10	-1.18962
234540941	chr1:234540941:C:T	3.04202e-06	-2.36888e-10	-0.96548
234541522	chr1:234541522:G:C	1.16274e-06	-1.47512	-0.452105
234541726	chr1:234541726:T:C	3.00863e-06	-2.36888e-10	-0.976519
234541805	chr1:234541805:A:G	1.30063e-06	-0.304248	-1.51091
234541984	chr1:234541984:C:A	4.94983e-06	0.947028	-1.42568
234542145	chr1:234542145:C:T	7.05498e-07	-1.46347	-0.96339
234542395	chr1:234542395:G:A	4.84941e-06	-2.36888e-10	-0.499146
234542439	chr1:234542439:T:C	3.54715e-06	-2.36888e-10	-0.811859
234542616	chr1:234542616:C:T	2.81763e-06	-2.36888e-10	-1.04211
234542970	chr1:234542970:C:A	5.03409e-07	-1.64127	-1.12309
234543166	chr1:234543166:A:AT	3.26863e-06	-2.36888e-10	-0.893632
234543195	chr1:234543195:C:T	1.0924e-05	1.8238	-1.51084
234543433	chr1:234543433:G:A	4.38031e-06	0.818142	-1.41903
234543556	chr1:234543556:T:C	1.77389e-06	-1.50483	-9.11979e-10
234543746	chr1:234543746:C:T	4.36466e-06	0.818453	-1.42292
234544166	chr1:234544166:A:C	3.22756e-06	-2.36888e-10	-0.906277
234544171	chr1:234544171:T:C	2.49401e-06	-2.36888e-10	-1.16411
234544278	chr1:234544278:C:G	3.25561e-06	-2.36888e-10	-0.897624
234544319	chr1:234544319:T:C	3.82288e-06	-2.36888e-10	-0.736999
234544911	chr1:234544911:C:T	4.64773e-07	-1.55851	-1.2857
234544975	chr1:234544975:G:A	2.1292e-06	-2.36888e-10	-1.32226
234545064	chr1:234545064:C:T	1.77747e-06	-2.36888e-10	-1.50281
234545127	chr1:234545127:A:G	1.99504e-06	-1.38734	-9.11979e-10
234546047	chr1:234546047:G:A	2.6745e-06	-2.36888e-10	-1.09424
234546636	chr1:234546636:C:T	3.06949e-06	-2.36888e-10	-0.956492
234546703	chr1:234546703:A:G	2.33799e-06	-2.36888e-10	-1.22871
234547383	chr1:234547383:C:T	3.93452e-07	-1.50452	-1.50628
234547468	chr1:234547468:GT:G	2.15386e-06	-2.36888e-10	-1.31074
234547800	chr1:234547800:C:T	3.03703e-06	0.505999	-1.47312
234548040	chr1:234548040:A:C	1.80502e-06	-2.36888e-10	-1.48743
234548108	chr1:234548108:A:G	5.63628e-06	0.618186	-0.966965
234548186	chr1:234548186:C:T	9.30565e-06	-2.36888e-10	0.152618
234549038	chr1:234549038:G:A	3.5135e-06	0.642595	-1.46398
234549129	chr1:234549129:C:T	2.17934e-06	-2.36888e-10	-1.29898
234549350	chr1:234549350:T:C	1.80717e-06	-2.36888e-10	-1.48624
234549394	chr1:234549394:T:C	5.64364e-06	-2.36888e-10	-0.347475
234549895	chr1:234549895:G:A	3.21979e-06	-2.36888e-10	-0.908689
234549995	chr1:234549995:C:T	1.16202e-06	-0.475142	-1.4527
234550247	chr1:234550247:ATTGTTGGTTCTTACAAAG:A	2.31726e-06	-2.36888e-10	-1.23762
234550472	chr1:234550472:A:G	4.83538e-07	-1.29948	-1.50515
234550486	chr1:234550486:G:A	1.77545e-06	-2.36888e-10	-1.50395
234550526	chr1:234550526:A:G	5.10735e-07	-1.25606	-1.49384
234550588	chr1:234550588:G:A	4.97503e-07	-1.42503	-1.35113
234550865	chr1:234550865:C:A	3.80403e-06	-2.36888e-10	-0.741943
234550909	chr1:234550909:C:T	1.76781e-06	-2.36888e-10	-1.50826
234551179	chr1:234551179:G:A	6.35317e-07	-1.08389	-1.44774
234551538	chr1:234551538:G:A	4.22344e-07	-1.44977	-1.49017
234551562	chr1:234551562:G:A	3.91928e-07	-1.65543	-1.35925
234551576	chr1:234551576:A:G	1.76359e-06	-2.36888e-10	-1.51065
234551732	chr1:234551732:C:G	2.4132e-06	-2.36888e-10	-1.19705
234552017	chr1:234552017:G:T	1.98801e-06	-2.36888e-10	-1.39087
234552139	chr1:234552139:A:T	2.22254e-06	-2.36888e-10	-1.27935
234552315	chr1:234552315:A:G	1.98738e-06	-2.36888e-10	-1.39118
234552461	chr1:234552461:G:A	3.74979e-06	-0.756303	-9.11979e-10
234552472	chr1:234552472:T:A	1.47307e-05	0.745567	-0.133636
234552788	chr1:234552788:G:A	5.80096e-07	-1.18366	-1.43891
234552872	chr1:234552872:A:G	3.12887e-06	-2.36888e-10	-0.93733
234553013	chr1:234553013:G:C	1.56975e-05	-2.36888e-10	0.675496
234553142	chr1:234553142:G:A	1.07177e-06	-1.09457	-0.914124
234553163	chr1:234553163:C:T	4.13632e-07	-1.4496	-1.51119
234553764	chr1:234553764:T:C	3.99141e-07	-1.48554	-1.51091
234553821	chr1:234553821:C:T	5.04874e-07	-1.32643	-1.43502
234553966	chr1:234553966:C:T	2.08332e-06	-1.6228	0.278758
234554007	chr1:234554007:G:A	5.04488e-07	-1.38223	-1.37998
234554038	chr1:234554038:G:T	9.71214e-07	-1.6474	-0.459814
234554223	chr1:234554223:C:T	8.2709e-06	-2.36888e-10	0.0347403
234554243	chr1:234554243:G:T	4.75231e-06	-2.36888e-10	-0.519373
234554399	chr1:234554399:C:T	1.72888e-06	-1.53053	-9.11979e-10
234554664	chr1:234554664:C:T	5.88022e-06	-2.36888e-10	-0.306409
234554752	chr1:234554752:A:G	1.2357e-06	-1.32737	-0.538995
234554935	chr1:234554935:G:A	8.74319e-06	-2.36888e-10	0.0902721
234555251	chr1:234555251:C:T	2.95439e-06	-2.36888e-10	-0.994712
234555288	chr1:234555288:C:T	1.06452e-06	-1.62016	-0.395316
234555628	chr1:234555628:T:C	4.47774e-07	-1.37348	-1.50799
234555649	chr1:234555649:G:A	9.01904e-07	-1.63402	-0.547229
234555656	chr1:234555656:G:A	6.81293e-07	-1.64964	-0.812131
234555814	chr1:234555814:A:T	2.14028e-06	-2.36888e-10	-1.31707
234555946	chr1:234555946:T:TTG	5.51061e-06	-2.36888e-10	-0.371327
234555997	chr1:234555997:C:G	1.55803e-06	-1.63458	-9.11979e-10
234556367	chr1:234556367:T:C	2.90294e-06	-2.36888e-10	-1.01228
234556562	chr1:234556562:T:A	2.90492e-06	-2.36888e-10	-1.0116
234556574	chr1:234556574:G:A	9.09671e-06	-2.36888e-10	0.129909
234556611	chr1:234556611:C:A	2.76618e-06	-2.36888e-10	-1.06054
234556688	chr1:234556688:T:C	1.90795e-06	-0.783374	-0.648601
234556695	chr1:234556695:TG:T	2.71168e-06	-2.36888e-10	-1.08043
234556745	chr1:234556745:C:T	2.76363e-06	-2.36888e-10	-1.06146
234556771	chr1:234556771:G:A	3.96187e-07	-1.49317	-1.51071
234556888	chr1:234556888:C:T	1.10263e-06	-1.61538	-0.364925
234557266	chr1:234557266:G:A	2.59186e-06	-2.36888e-10	-1.12563
234557312	chr1:234557312:T:A	2.81822e-06	-2.36888e-10	-1.0419
234557575	chr1:234557575:A:G	1.44789e-05	0.722554	-0.127864
234558266	chr1:234558266:A:G	3.83496e-06	-2.36888e-10	-0.733844
234558462	chr1:234558462:T:C	7.38641e-07	-0.940884	-1.44006
234558584	chr1:234558584:T:C	2.47141e-06	-2.36888e-10	-1.17321
234558585	chr1:234558585:T:G	2.80884e-06	-2.36888e-10	-1.04523
234558716	chr1:234558716:G:A	9.3969e-07	-1.64117	-0.499037
234558737	chr1:234558737:C:T	1.25441e-06	-1.34646	-0.504874
234558877	chr1:234558877:A:C	2.97389e-06	-2.36888e-10	-0.988134
234559102	chr1:234559102:G:A	1.86501e-06	-1.45474	-9.11979e-10
234559154	chr1:234559154:G:A	4.40717e-06	-2.36888e-10	-0.594772
234559183	chr1:234559183:A:G	4.12878e-06	-2.36888e-10	-0.660022
234559477	chr1:234559477:C:T	9.06427e-06	-2.36888e-10	0.126336
234559777	chr1:234559777:G:A	9.30222e-07	-1.63811	-0.512223
234559837	chr1:234559837:C:T	3.04648e-06	-2.36888e-10	-0.964017
234559847	chr1:234559847:G:A	1.24011e-05	-2.36888e-10	0.439784
234560305	chr1:234560305:G:A	3.90841e-07	-1.51007	-1.50739
234560431	chr1:234560431:T:A	6.64506e-06	-0.951633	0.767504
234560663	chr1:234560663:C:T	5.42496e-06	-2.36888e-10	-0.386994
234560840	chr1:234560840:G:C	2.63932e-06	-2.36888e-10	-1.10748
234561006	chr1:234561006:T:C	8.93378e-07	-0.962088	-1.22866
234561178	chr1:234561178:G:T	4.34588e-06	-2.36888e-10	-0.608775
234561182	chr1:234561182:T:C	8.3653e-07	-1.00564	-1.25086
234561251	chr1:234561251:A:G	2.85953e-06	-2.36888e-10	-1.02735
234561302	chr1:234561302:G:T	2.71482e-06	-2.36888e-10	-1.07928
234561308	chr1:234561308:T:C	1.5585e-06	-1.64909	0.0148156
234561344	chr1:234561344:A:T	4.46625e-06	-2.36888e-10	-0.581454
234561359	chr1:234561359:G:A	1.55284e-06	-1.65147	0.0135532
234561513	chr1:234561513:C:T	6.75624e-07	-1.64913	-0.820995
234562016	chr1:234562016:C:T	4.04663e-06	-2.36888e-10	-0.68012
234562041	chr1:234562041:C:G	2.59481e-06	-2.36888e-10	-1.12449
234562296	chr1:234562296:T:C	2.15973e-06	-2.36888e-10	-1.30802
234562601	chr1:234562601:C:T	1.86835e-06	-1.45295	-9.11979e-10
234562885	chr1:234562885:A:G	5.81191e-06	-2.36888e-10	-0.318095
234563202	chr1:234563202:G:A	2.54265e-06	-2.36888e-10	-1.1448
234563409	chr1:234563409:C:T	6.3448e-07	-1.60518	-0.927773
234563490	chr1:234563490:G:T	8.51174e-07	-1.65772	-0.581418
234563539	chr1:234563539:C:T	8.06551e-06	0.00959396	-9.11979e-10
234565122	chr1:234565122:T:C	4.04186e-07	-1.61068	-1.3732
234565438	chr1:234565438:G:A	3.55675e-07	-1.62415	-1.4876
234565462	chr1:234565462:A:G	2.06189e-06	-2.36888e-10	-1.35438
234565589	chr1:234565589:T:C	3.70892e-07	-1.56674	-1.50311
234565676	chr1:234565676:G:A	3.27282e-06	-2.36888e-10	-0.892351
234565964	chr1:234565964:G:A	7.11756e-07	-1.38339	-1.03463
234566077	chr1:234566077:A:G	2.73614e-06	-2.36888e-10	-1.07146
234566114	chr1:234566114:T:C	4.54384e-07	-1.61438	-1.25244
234566161	chr1:234566161:T:C	1.04518e-06	-1.2898	-0.744018
234566164	chr1:234566164:G:A	7.64247e-07	-1.33787	-1.009
234566568	chr1:234566568:T:C	7.91027e-07	-1.3203	-0.992125
234566581	chr1:234566581:G:A	6.96314e-07	-1.35687	-1.08309
234566587	chr1:234566587:C:T	7.71889e-07	-1.35498	-0.981938
234566855	chr1:234566855:G:A	4.15297e-07	-1.49407	-1.46269
234567208	chr1:234567208:A:T	4.70222e-07	-1.46419	-1.36836
234567244	chr1:234567244:G:A	1.08102e-06	-1.36687	-0.633227
234567250	chr1:234567250:G:A	4.4698e-07	-1.37932	-1.50393
234567298	chr1:234567298:C:T	8.83693e-07	-1.34607	-0.855582
234567358	chr1:234567358:T:C	4.6538e-07	-1.63725	-1.20565
234567390	chr1:234567390:A:G	2.52661e-06	-1.15112	-9.11979e-10
234567449	chr1:234567449:C:T	4.18359e-06	-2.36888e-10	-0.646835
234567454	chr1:234567454:A:G	7.85981e-07	-1.383	-0.935822
234567596	chr1:234567596:G:A	5.44354e-07	-1.17863	-1.50753
234567661	chr1:234567661:G:A	4.09151e-07	-1.50245	-1.46922
234567670	chr1:234567670:G:A	4.11845e-07	-1.49564	-1.46948
234567934	chr1:234567934:T:A	4.87102e-07	-1.30044	-1.49685
234567963	chr1:234567963:A:G	7.51482e-07	-1.37377	-0.989939
234568172	chr1:234568172:C:T	2.62486e-06	-2.36888e-10	-1.11297
234568207	chr1:234568207:T:C	7.78e-07	-1.39155	-0.937482
234568209	chr1:234568209:A:G	7.75302e-07	-1.3968	-0.935705
234568300	chr1:234568300:T:C	4.33126e-07	-1.56961	-1.34512
234568310	chr1:234568310:G:A	1.76525e-06	-2.36888e-10	-1.50971
234568343	chr1:234568343:G:A	1.53581e-06	-1.64894	-9.11979e-10
234568538	chr1:234568538:T:G	4.33313e-07	-1.57614	-1.33816
234569558	chr1:234569558:T:C	1.83261e-06	-2.36888e-10	-1.47226
234569732	chr1:234569732:G:A	2.46289e-06	-1.17667	-9.11979e-10
234569750	chr1:234569750:C:T	2.57199e-06	-2.36888e-10	-1.13332
234569856	chr1:234569856:C:T	3.84438e-06	0.477506	-1.2089
234569906	chr1:234569906:C:T	3.98584e-07	-1.5495	-1.44834
234570128	chr1:234570128:C:T	4.10771e-07	-1.4591	-1.50862
234570184	chr1:234570184:C:T	8.46001e-06	-2.36888e-10	0.0573469
234570189	chr1:234570189:C:G	3.95628e-07	-1.49974	-1.50554
234570447	chr1:234570447:C:T	0.000122698	-2.36888e-10	2.73172
234570714	chr1:234570714:G:A	1.77782e-06	-1.25994	-0.24268
234570999	chr1:234570999:A:C	6.6328e-07	-1.50184	-0.986724
234571006	chr1:234571006:C:T	1.54977e-06	-1.6399	-9.11979e-10
234571577	chr1:234571577:A:G	2.67892e-06	-2.36888e-10	-1.09259
234571630	chr1:234571630:C:T	1.68363e-06	-1.28425	-0.272805
234571814	chr1:234571814:T:C	3.34867e-06	-2.36888e-10	-0.86944
234571865	chr1:234571865:A:G	1.87334e-06	-2.36888e-10	-1.45028
234571947	chr1:234571947:C:G	1.79411e-06	-2.36888e-10	-1.4935
234572577	chr1:234572577:T:G	3.57705e-07	-1.59486	-1.51119
234572600	chr1:234572600:G:A	3.75613e-06	-2.36888e-10	-0.754615
234572733	chr1:234572733:G:T	1.79099e-06	-2.36888e-10	-1.49523
234572757	chr1:234572757:C:T	2.43803e-06	-2.36888e-10	-1.18681
234573034	chr1:234573034:A:T	1.58654e-06	-1.07835	-0.538095
234573348	chr1:234573348:G:T	4.90808e-06	-0.48712	-9.11979e-10
234574392	chr1:234574392:T:A	5.65914e-06	-0.400614	0.0558832
234574497	chr1:234574497:A:C	6.37094e-07	-1.4108	-1.11804
234574523	chr1:234574523:T:C	9.59445e-07	-0.895054	-1.22435
234574847	chr1:234574847:T:C	1.45656e-06	-1.40868	-0.293242
234575352	chr1:234575352:T:G	4.08455e-07	-1.60672	-1.36666
234575572	chr1:234575572:T:C	1.36641e-06	-1.02813	-0.737689
234575585	chr1:234575585:C:G	8.02241e-06	-2.36888e-10	0.00423499
234575676	chr1:234575676:G:A	1.76289e-06	-2.36888e-10	-1.51105
234575839	chr1:234575839:G:A	3.54415e-07	-1.6136	-1.50169
234576081	chr1:234576081:G:A	1.13922e-06	-0.734916	-1.21275
234576195	chr1:234576195:G:A	8.9165e-07	-1.46802	-0.724665
234576401	chr1:234576401:C:T	1.53171e-06	-1.65162	-9.11979e-10
234576831	chr1:234576831:C:T	1.44496e-06	-1.07858	-0.631335
234576900	chr1:234576900:CT:C	1.71046e-06	-1.54124	-9.11979e-10
234576965	chr1:234576965:TTTTTATTTC:T	1.10592e-05	-2.36888e-10	0.325262
234576983	chr1:234576983:T:C	1.13844e-05	-2.36888e-10	0.354237
234577002	chr1:234577002:T:A	3.6045e-07	-1.6553	-1.4431
234577046	chr1:234577046:T:C	9.56396e-07	-1.09751	-1.02508
234577145	chr1:234577145:C:A	2.94564e-06	-2.36888e-10	-0.997676
234577149	chr1:234577149:T:A	3.51989e-06	-2.36888e-10	-0.819575
234577161	chr1:234577161:T:C	3.67438e-06	-2.36888e-10	-0.776618
234577599	chr1:234577599:AAAAAAAAAG:A	1.29715e-06	-1.23732	-0.580518
234577904	chr1:234577904:T:C	1.07812e-06	-1.62313	-0.379655
234577913	chr1:234577913:G:A	1.18681e-05	-1.08026	1.47612
234578600	chr1:234578600:T:C	5.50127e-07	-1.54381	-1.1318
234578713	chr1:234578713:G:C	9.82916e-06	0.846573	-0.639223
234578782	chr1:234578782:G:C	9.14901e-07	-0.66813	-1.49881
234578818	chr1:234578818:T:C	8.95258e-07	-0.953454	-1.23519
234578905	chr1:234578905:A:C	1.71544e-06	-1.53833	-9.11979e-10
234578923	chr1:234578923:C:T	7.29085e-06	0.490653	-0.582036
234578939	chr1:234578939:C:T	7.49331e-06	-2.36888e-10	-0.0639922
234579209	chr1:234579209:G:A	7.78044e-06	0.564896	-0.591286
234579266	chr1:234579266:GA:G	6.97044e-07	-1.45066	-0.98825
234579268	chr1:234579268:A:C	6.81915e-07	-1.44985	-1.01101
234579305	chr1:234579305:AC:A	7.16629e-07	-1.44541	-0.965789
234579390	chr1:234579390:A:G	7.61029e-06	0.563032	-0.611534
234579457	chr1:234579457:C:T	9.02609e-07	-0.898346	-1.28212
234579947	chr1:234579947:C:T	9.25107e-07	-0.645588	-1.51026
234580389	chr1:234580389:A:G	5.17474e-07	-1.46978	-1.26702
234580760	chr1:234580760:T:C	3.71394e-07	-1.56289	-1.5056
234580876	chr1:234580876:C:T	8.84484e-06	0.725287	-0.623457
234581028	chr1:234581028:G:C	5.05387e-07	-1.48476	-1.27568
234581218	chr1:234581218:TG:T	2.55214e-06	-2.36888e-10	-1.14107
234581260	chr1:234581260:T:A	5.0871e-07	-1.5059	-1.24798
234582254	chr1:234582254:TGTGTGCATGC:T	3.83517e-07	-1.63302	-1.40336
234582369	chr1:234582369:A:T	8.19005e-06	-2.36888e-10	0.0249168
234582437	chr1:234582437:TG:T	7.35081e-06	-0.0831935	-9.11979e-10
234583367	chr1:234583367:T:G	3.41229e-06	-2.36888e-10	-0.85062
234583939	chr1:234583939:G:A	1.40593e-05	-2.36888e-10	0.565278
234584660	chr1:234584660:T:C	3.6659e-07	-1.6217	-1.45981
234584691	chr1:234584691:T:A	3.9115e-06	-2.36888e-10	-0.714082
234585143	chr1:234585143:GGA:G	6.45413e-07	-1.20576	-1.31011
234586434	chr1:234586434:C:A	2.17939e-06	-2.36888e-10	-1.29896
234587109	chr1:234587109:T:C	9.84829e-07	-1.331	-0.76229
234587378	chr1:234587378:A:C	1.77024e-06	-2.36888e-10	-1.50689
234587544	chr1:234587544:G:T	4.01488e-06	-2.36888e-10	-0.687996
234588028	chr1:234588028:A:G	4.05158e-07	-1.47181	-1.50967
234588780	chr1:234588780:A:T	3.54977e-07	-1.63975	-1.47396
234588797	chr1:234588797:C:T	2.06135e-06	-2.36888e-10	-1.35464
234588945	chr1:234588945:A:G	1.76355e-06	-2.36888e-10	-1.51068
234589354	chr1:234589354:G:C	4.68062e-07	-1.56308	-1.27408
234589389	chr1:234589389:C:T	8.93043e-07	-1.63359	-0.557534
234589607	chr1:234589607:T:A	4.57733e-06	-2.36888e-10	-0.556887
234589752	chr1:234589752:G:A	1.98205e-06	-2.36888e-10	-1.39387
234590032	chr1:234590032:C:T	6.9916e-07	-0.927432	-1.50845
234590162	chr1:234590162:TCAACATAGTGAAGGTA:T	4.66029e-05	-2.36888e-10	1.76366
234591530	chr1:234591530:C:T	2.07006e-06	-2.36888e-10	-1.35042
234591926	chr1:234591926:A:T	1.76896e-06	-2.36888e-10	-1.50761
234591995	chr1:234591995:AT:A	5.15024e-06	-2.36888e-10	-0.43896
234592362	chr1:234592362:C:T	2.96904e-05	0.954952	0.357869
234592452	chr1:234592452:A:G	1.0571e-05	-1.54469	1.8248
234592501	chr1:234592501:G:GAACAGAGC	4.82271e-05	-2.36888e-10	1.79792
234592530	chr1:234592530:C:T	7.92016e-07	-0.9296	-1.38158
234592891	chr1:234592891:CA:C	1.79384e-06	-2.36888e-10	-1.49365
234592941	chr1:234592941:T:C	3.68852e-07	-1.64954	-1.42582
234593196	chr1:234593196:T:C	3.58947e-07	-1.62699	-1.47559
234593458	chr1:234593458:T:C	1.77827e-05	-0.487597	1.28782
234593487	chr1:234593487:G:A	1.82346e-06	-2.36888e-10	-1.47727
234593671	chr1:234593671:T:C	7.02603e-07	-1.20221	-1.22876
234593897	chr1:234593897:T:C	3.91118e-07	-1.58904	-1.42771
234594404	chr1:234594404:C:T	7.88598e-07	-0.804428	-1.51107
234594486	chr1:234594486:T:C	5.08221e-05	-2.36888e-10	1.85033
234594546	chr1:234594546:A:G	1.99646e-06	-2.36888e-10	-1.38663
234594573	chr1:234594573:C:T	2.34182e-06	0.0107678	-1.23784
234594843	chr1:234594843:T:C	1.64841e-06	-1.57819	-9.11979e-10
234594951	chr1:234594951:C:T	6.3791e-07	-1.22908	-1.29848
234594997	chr1:234594997:G:A	5.83412e-06	-2.36888e-10	-0.31428
234595102	chr1:234595102:C:T	4.16015e-07	-1.65779	-1.29724
234595209	chr1:234595209:G:A	1.19496e-05	-1.62777	2.03046
234595303	chr1:234595303:C:G	5.77185e-05	-2.36888e-10	1.97758
234595322	chr1:234595322:G:A	2.572e-06	-1.03877	-0.0945487
234595329	chr1:234595329:T:C	3.62919e-06	0.0547708	-0.843765
234595563	chr1:234595563:T:C	5.04698e-06	-2.36888e-10	-0.459213
234595790	chr1:234595790:G:A	2.32736e-06	-2.36888e-10	-1.23327
234596243	chr1:234596243:G:A	5.04337e-06	0.786363	-1.24629
234596276	chr1:234596276:G:A	2.065e-06	-2.36888e-10	-1.35287
234596368	chr1:234596368:C:T	2.577e-06	-2.36888e-10	-1.13138
234596664	chr1:234596664:T:C	2.65007e-05	-1.6288	2.82797
234596961	chr1:234596961:A:C	4.29772e-06	0.651636	-1.27155
234597146	chr1:234597146:A:C	8.00402e-07	-0.790081	-1.51056
234597469	chr1:234597469:A:G	7.92352e-07	-0.800578	-1.51018
234597502	chr1:234597502:G:A	2.06473e-06	-2.36888e-10	-1.353
234597599	chr1:234597599:G:C	2.06302e-06	-2.36888e-10	-1.35383
234597636	chr1:234597636:G:T	1.83818e-06	-1.46923	-9.11979e-10
234597651	chr1:234597651:A:G	7.66461e-07	-0.833384	-1.51059
234598520	chr1:234598520:G:A	1.99892e-06	-2.36888e-10	-1.3854
234598544	chr1:234598544:A:T	1.46898e-06	-0.397626	-1.29581
234598909	chr1:234598909:T:C	3.47077e-07	-1.62997	-1.50624
234599210	chr1:234599210:C:T	1.8073e-05	-0.268215	1.08463
234599393	chr1:234599393:T:C	1.81863e-06	-2.36888e-10	-1.47992
234599617	chr1:234599617:T:A	1.72002e-06	-1.53567	-9.11979e-10
234599867	chr1:234599867:G:T	8.70204e-06	-2.36888e-10	0.0855536
234600422	chr1:234600422:C:G	1.8555e-06	-1.45985	-9.11979e-10
234601182	chr1:234601182:A:C	1.21604e-06	-1.63648	-0.245931
234601395	chr1:234601395:C:T	5.19355e-06	0.661931	-1.09252
234601476	chr1:234601476:A:G	1.05394e-06	-0.519839	-1.50563
234602137	chr1:234602137:AAAAG:A	8.58095e-07	-0.735854	-1.49519
234602243	chr1:234602243:T:C	6.749e-05	1.41161	0.722361
234602592	chr1:234602592:G:A	3.92839e-06	-1.57203	0.862254
234602604	chr1:234602604:T:C	3.05713e-06	-2.36888e-10	-0.960526
234602674	chr1:234602674:T:C	3.6723e-06	0.542018	-1.3192
234602690	chr1:234602690:CA:C	1.78491e-06	-2.36888e-10	-1.49863
234603129	chr1:234603129:A:G	3.0344e-06	-0.0384695	-0.929521
234603588	chr1:234603588:T:C	1.81203e-06	-2.36888e-10	-1.48356
234603593	chr1:234603593:G:C	1.85557e-06	-2.36888e-10	-1.45981
234603820	chr1:234603820:T:C	8.35311e-06	0.0446302	-9.11979e-10
234604395	chr1:234604395:G:A	2.17348e-06	-1.58288	0.281205
234605134	chr1:234605134:C:T	0.000143883	4.3497	-1.4587
234606658	chr1:234606658:C:T	1.79009e-06	-2.36888e-10	-1.49574
234607491	chr1:234607491:G:A	1.37162e-05	1.61814	-1.07757
234607746	chr1:234607746:C:T	2.94378e-06	0.220214	-1.21852
234607782	chr1:234607782:G:A	2.75337e-06	0.16842	-1.2336
234608422	chr1:234608422:C:T	1.98388e-06	-2.36888e-10	-1.39295
234608667	chr1:234608667:C:A	1.84963e-05	1.79396	-0.95439
234609263	chr1:234609263:A:G	2.7201e-06	-1.6164	0.539063
234610310	chr1:234610310:C:T	1.76274e-06	-2.36888e-10	-1.51113
234610339	chr1:234610339:C:G	1.97414e-06	-2.36888e-10	-1.39787
234610707	chr1:234610707:G:A	1.83296e-06	-2.36888e-10	-1.47207
234610713	chr1:234610713:CTG:C	2.89838e-06	-1.01385	-9.11979e-10
234610845	chr1:234610845:C:T	1.98334e-06	-2.36888e-10	-1.39322
234611848	chr1:234611848:T:C	5.59209e-06	-0.356651	-9.11979e-10
234611946	chr1:234611946:C:T	3.14934e-05	2.46687	-1.0951
234612108	chr1:234612108:C:G	2.52059e-06	-1.59601	0.442497
234612395	chr1:234612395:C:T	3.71328e-06	-0.766087	-9.11979e-10
234612456	chr1:234612456:G:A	1.80746e-06	-2.36888e-10	-1.48608
234612959	chr1:234612959:G:C	1.76344e-06	-2.36888e-10	-1.51074
234613497	chr1:234613497:G:T	1.82554e-06	-2.36888e-10	-1.47613
234613873	chr1:234613873:A:G	2.07077e-06	-2.36888e-10	-1.35008
234613939	chr1:234613939:A:G	4.31972e-06	-2.36888e-10	-0.614813
234614091	chr1:234614091:T:C	1.82512e-06	-2.36888e-10	-1.47636
234614117	chr1:234614117:G:T	5.39432e-06	-0.392657	-9.11979e-10
234614258	chr1:234614258:G:A	2.70647e-06	0.23566	-1.31802
234614391	chr1:234614391:A:G	1.82602e-06	-2.36888e-10	-1.47586
234614551	chr1:234614551:A:G	1.82503e-06	-2.36888e-10	-1.47641
234614696	chr1:234614696:G:C	2.40869e-06	-2.36888e-10	-1.19892
234614963	chr1:234614963:G:T	3.55647e-07	-1.64328	-1.46854
234615123	chr1:234615123:G:A	2.25854e-06	-2.36888e-10	-1.26328
234615171	chr1:234615171:G:C	1.83915e-06	-2.36888e-10	-1.4687
234615326	chr1:234615326:A:G	2.15746e-06	-2.36888e-10	-1.30907
234615786	chr1:234615786:C:T	4.92001e-06	-1.3805	0.895805
234615817	chr1:234615817:A:G	5.6008e-05	2.7643	-0.81681
234616120	chr1:234616120:C:T	9.59476e-07	-0.615921	-1.50345
234616469	chr1:234616469:C:G	4.93147e-06	-0.65227	0.169903
234616842	chr1:234616842:G:A	2.47111e-06	-1.58444	0.411103
234616860	chr1:234616860:G:A	9.22458e-05	2.96998	-0.52353
234617118	chr1:234617118:G:A	9.78457e-07	-0.596056	-1.50373
234617191	chr1:234617191:T:G	4.97142e-06	-0.474299	-9.11979e-10
234617385	chr1:234617385:TTGA:T	1.76377e-06	-2.36888e-10	-1.51055
234617548	chr1:234617548:C:T	8.88512e-06	0.106375	-9.11979e-10
234617636	chr1:234617636:A:G	4.68289e-07	-1.3739	-1.46278
234617910	chr1:234617910:C:T	9.0354e-06	0.123146	-9.11979e-10
234618264	chr1:234618264:C:T	1.79101e-06	-2.36888e-10	-1.49522
234618402	chr1:234618402:A:G	8.31653e-07	-0.924798	-1.33754
234618415	chr1:234618415:G:A	1.95039e-06	-2.36888e-10	-1.40998
234618715	chr1:234618715:A:C	1.09221e-06	-0.613025	-1.37677
234618747	chr1:234618747:A:G	1.82223e-05	-2.36888e-10	0.824641
234618805	chr1:234618805:G:T	1.11153e-06	-0.541575	-1.4307
234618856	chr1:234618856:G:A	1.79098e-06	-2.36888e-10	-1.49524
234618872	chr1:234618872:G:A	1.77666e-06	-2.36888e-10	-1.50327
234619083	chr1:234619083:G:T	8.6145e-05	2.96261	-0.584582
234619174	chr1:234619174:T:C	2.66599e-06	-1.59515	0.497723
234619308	chr1:234619308:G:C	7.6417e-07	-1.32724	-1.01973
234619447	chr1:234619447:G:C	4.3253e-06	-2.36888e-10	-0.613523
234619878	chr1:234619878:TA:T	1.76385e-06	-2.36888e-10	-1.5105
234619883	chr1:234619883:AG:A	1.92069e-06	-2.36888e-10	-1.42532
234620388	chr1:234620388:A:G	2.20623e-05	-2.36888e-10	1.01587
234620672	chr1:234620672:G:T	4.63166e-05	3.09297	-1.33548
234620843	chr1:234620843:C:T	6.06495e-06	0.70658	-0.982058
234621001	chr1:234621001:A:G	1.77645e-06	-2.36888e-10	-1.50339
234622011	chr1:234622011:T:C	4.72722e-06	-1.34228	0.817616
234622435	chr1:234622435:C:T	4.42689e-06	-1.63078	1.04047
234622922	chr1:234622922:T:C	1.99948e-06	0.11368	-1.4988
234623034	chr1:234623034:C:T	2.78111e-06	-1.05515	-9.11979e-10
234623080	chr1:234623080:G:A	1.76636e-06	-2.36888e-10	-1.50908
234623158	chr1:234623158:A:G	3.10042e-05	2.2499	-0.893779
234623263	chr1:234623263:A:G	2.60546e-06	-2.36888e-10	-1.1204
234624325	chr1:234624325:T:C	1.79901e-06	-2.36888e-10	-1.49077
234624556	chr1:234624556:A:T	1.78184e-06	-2.36888e-10	-1.50036
234624771	chr1:234624771:T:C	1.03026e-05	-2.36888e-10	0.254396
234624854	chr1:234624854:T:A	4.02261e-05	-0.188258	1.80477
234625700	chr1:234625700:A:G	1.10782e-05	-0.630319	0.957294
234625827	chr1:234625827:C:A	9.6177e-05	3.20804	-0.719857
234625849	chr1:234625849:T:C	1.78163e-06	-2.36888e-10	-1.50047
234626328	chr1:234626328:A:G	5.19234e-06	-1.65654	1.22572
234626772	chr1:234626772:C:T	1.25209e-06	-0.417567	-1.43562
234626785	chr1:234626785:C:T	4.94529e-06	0.969389	-1.44896
234627143	chr1:234627143:T:C	2.04125e-06	-2.36888e-10	-1.36444
234627399	chr1:234627399:C:T	7.41591e-05	2.97271	-0.744497
234627519	chr1:234627519:A:G	6.30412e-05	2.80578	-0.739994
234627823	chr1:234627823:G:A	3.40572e-05	-2.36888e-10	1.45004
234627825	chr1:234627825:G:T	2.239e-06	-2.36888e-10	-1.27197
234627872	chr1:234627872:C:T	1.77605e-06	-2.36888e-10	-1.50361
234628357	chr1:234628357:C:T	6.38424e-07	-1.09889	-1.42787
234628451	chr1:234628451:T:G	1.43898e-06	-1.59838	-0.115685
234628493	chr1:234628493:G:C	2.01874e-06	-2.36888e-10	-1.37553
234628839	chr1:234628839:AC:A	1.7344e-05	-2.36888e-10	0.775242
234629220	chr1:234629220:G:A	1.32224e-06	-0.483701	-1.31497
234629275	chr1:234629275:T:C	2.60589e-06	-0.164188	-0.956041
234629510	chr1:234629510:G:A	8.40768e-07	-1.3141	-0.93734
234629670	chr1:234629670:A:T	6.50509e-07	-1.65534	-0.852666
234629931	chr1:234629931:T:C	2.12584e-06	-2.36888e-10	-1.32383
234630026	chr1:234630026:C:A	2.02803e-06	-2.36888e-10	-1.37094
234630243	chr1:234630243:G:A	4.90688e-05	1.03632	0.778901
234630270	chr1:234630270:A:G	2.05423e-05	-1.10775	2.05224
234630546	chr1:234630546:C:T	5.24951e-07	-1.657	-1.06546
234630727	chr1:234630727:T:C	1.08783e-06	-1.6532	-0.340615
234630854	chr1:234630854:C:T	2.20989e-06	-2.36888e-10	-1.28506
234630986	chr1:234630986:C:A	2.50216e-05	0.0383347	1.1034
234631397	chr1:234631397:C:A	2.44658e-06	-2.36888e-10	-1.18331
234631495	chr1:234631495:G:C	5.08477e-07	-1.61014	-1.14419
234632166	chr1:234632166:G:T	6.65431e-06	-0.845241	0.662502
234632758	chr1:234632758:T:A	2.24395e-06	-2.36888e-10	-1.26976
234633143	chr1:234633143:T:C	2.00288e-06	-2.36888e-10	-1.38342
234633207	chr1:234633207:G:C	1.93784e-06	-2.36888e-10	-1.41643
234633258	chr1:234633258:T:C	1.93551e-06	-2.36888e-10	-1.41763
234633753	chr1:234633753:C:A	3.21111e-06	0.380897	-1.29228
234634047	chr1:234634047:C:T	4.65031e-06	-0.79002	0.24895
234634097	chr1:234634097:A:T	2.36624e-06	-2.36888e-10	-1.2167
234634167	chr1:234634167:A:G	2.37035e-06	-2.36888e-10	-1.21496
234634356	chr1:234634356:C:T	2.37035e-06	-2.36888e-10	-1.21496
234634404	chr1:234634404:C:A	3.13543e-05	0.158963	1.20838
234634716	chr1:234634716:C:T	7.19253e-07	-1.60926	-0.798284
234634756	chr1:234634756:T:A	8.40188e-06	-0.241632	0.292084
234635007	chr1:234635007:T:C	5.36017e-07	-1.57686	-1.12474
234635475	chr1:234635475:G:A	2.28502e-06	-2.36888e-10	-1.25163
234635538	chr1:234635538:C:A	2.3494e-06	-2.36888e-10	-1.22384
234635964	chr1:234635964:A:C	2.48831e-05	-0.030348	1.16654
234636070	chr1:234636070:G:A	2.70178e-05	0.770586	0.447908
234636608	chr1:234636608:C:T	3.07285e-05	0.192545	1.15464
234636992	chr1:234636992:G:A	1.66027e-06	-1.00787	-0.563152
234637014	chr1:234637014:G:A	2.40567e-06	-2.36888e-10	-1.20017
234637373	chr1:234637373:CTAAAA:C	2.40129e-06	-2.36888e-10	-1.202
234637595	chr1:234637595:T:C	2.39565e-06	-2.36888e-10	-1.20435
234637627	chr1:234637627:G:A	8.89685e-06	1.21711	-1.10942
234637655	chr1:234637655:G:A	1.78779e-06	-2.36888e-10	-1.49702
234637672	chr1:234637672:A:G	4.32962e-07	-1.59216	-1.32295
234637973	chr1:234637973:C:T	5.96308e-05	-2.36888e-10	2.01017
234638059	chr1:234638059:C:T	3.70102e-06	-2.36888e-10	-0.769395
234638190	chr1:234638190:C:T	1.95396e-06	-2.36888e-10	-1.40815
234638312	chr1:234638312:A:T	2.43492e-06	-2.36888e-10	-1.18809
234638354	chr1:234638354:C:T	2.39937e-06	-2.36888e-10	-1.2028
234638682	chr1:234638682:C:T	1.76313e-06	-2.36888e-10	-1.51091
234638828	chr1:234638828:G:A	1.81989e-06	-2.36888e-10	-1.47923
234639059	chr1:234639059:CT:C	1.76313e-06	-2.36888e-10	-1.51091
234639199	chr1:234639199:G:A	4.5877e-07	-1.65728	-1.19993
234639324	chr1:234639324:C:T	4.55309e-07	-1.65787	-1.20691
234639346	chr1:234639346:A:G	2.15652e-06	-1.30951	-9.11979e-10
234639481	chr1:234639481:T:G	2.18972e-06	0.211703	-1.50593
234639690	chr1:234639690:A:T	4.56034e-07	-1.65628	-1.20691
234639801	chr1:234639801:A:T	6.7565e-07	-1.51605	-0.954029
234639828	chr1:234639828:T:C	4.60018e-07	-1.427	-1.42749
234639890	chr1:234639890:C:G	4.4692e-07	-1.658	-1.22538
234639922	chr1:234639922:T:G	2.41376e-06	-2.36888e-10	-1.19682
234640062	chr1:234640062:A:G	2.52051e-06	-2.36888e-10	-1.15354
234640141	chr1:234640141:T:G	7.42147e-06	-1.21245	1.13883
234640252	chr1:234640252:G:A	1.34767e-06	-1.00836	-0.771264
234640346	chr1:234640346:A:G	4.4711e-05	-1.19443	2.91665
234641347	chr1:234641347:G:A	6.36354e-07	-1.52476	-1.00524
234641661	chr1:234641661:T:C	1.86051e-06	-2.36888e-10	-1.45715
234641797	chr1:234641797:G:A	2.0381e-06	-2.36888e-10	-1.36598
234641800	chr1:234641800:G:A	0.000274757	-2.36888e-10	3.53788
234642066	chr1:234642066:G:A	4.96124e-07	-1.39663	-1.3823
234642217	chr1:234642217:A:G	4.42947e-07	-1.65387	-1.23844
234643202	chr1:234643202:C:T	8.65801e-06	-0.322109	0.40259
234643313	chr1:234643313:C:A	2.07428e-05	1.69937	-0.745169
234643658	chr1:234643658:C:T	1.35721e-06	-1.15935	-0.613227
234643842	chr1:234643842:T:G	2.03708e-06	-2.36888e-10	-1.36649
234643968	chr1:234643968:A:T	1.6804e-06	-0.396485	-1.16248
234643969	chr1:234643969:G:A	1.69366e-06	-0.379701	-1.17141
234644105	chr1:234644105:A:AT	4.25359e-06	-2.36888e-10	-0.63024
234644200	chr1:234644200:A:G	1.5003e-06	-0.240848	-1.43149
234644435	chr1:234644435:G:C	2.33091e-06	-2.36888e-10	-1.23174
234644710	chr1:234644710:T:C	4.7223e-07	-1.64857	-1.17972
234645123	chr1:234645123:G:A	5.00775e-07	-1.64075	-1.12885
234645149	chr1:234645149:C:A	3.36536e-06	-2.36888e-10	-0.864468
234645158	chr1:234645158:G:A	5.02442e-07	-1.51577	-1.2505
234645829	chr1:234645829:T:C	1.14164e-05	-2.36888e-10	0.357044
234645841	chr1:234645841:A:G	1.12369e-05	-0.00778236	0.348982
234645963	chr1:234645963:A:G	2.14254e-05	1.72191	-0.735337
234645970	chr1:234645970:G:A	8.42554e-07	-1.56934	-0.679981
234646163	chr1:234646163:T:C	1.44396e-06	-0.334124	-1.37649
234646302	chr1:234646302:T:A	1.03269e-05	-0.256218	0.51297
234646348	chr1:234646348:G:C	4.36942e-07	-1.65505	-1.25091
234646428	chr1:234646428:G:A	4.7015e-07	-1.5328	-1.2999
234646484	chr1:234646484:T:C	1.28079e-05	-0.217381	0.689444
234646703	chr1:234646703:A:G	1.41172e-06	-0.280722	-1.45247
234646865	chr1:234646865:T:C	1.59634e-06	-0.68092	-0.929369
234647014	chr1:234647014:A:G	1.37528e-06	-1.11603	-0.643321
234647212	chr1:234647212:C:T	1.85607e-06	-2.36888e-10	-1.45954
234647545	chr1:234647545:C:G	1.06231e-05	-0.0530555	0.338083
234647557	chr1:234647557:A:G	1.87888e-05	-1.325	2.18026
234648122	chr1:234648122:AG:A	3.41288e-06	-2.36888e-10	-0.850448
234649373	chr1:234649373:G:A	1.54845e-06	-1.64075	-9.11979e-10
234649525	chr1:234649525:A:G	6.33436e-07	-1.58316	-0.951439
234650167	chr1:234650167:G:A	1.95808e-06	-1.62129	0.215251
234650319	chr1:234650319:C:A	2.43763e-06	-1.64712	0.460141
234650680	chr1:234650680:G:A	2.67631e-06	-2.36888e-10	-1.09356
234650844	chr1:234650844:T:G	9.37823e-06	0.850072	-0.689684
234651085	chr1:234651085:TATTTTTGCCAATTAGGTGAACACTTTATA:T	1.88569e-05	2.12961	-1.27074
234651241	chr1:234651241:C:T	0.000188255	-2.36888e-10	3.1598
234651664	chr1:234651664:C:T	5.06614e-07	-1.52962	-1.22839
234652254	chr1:234652254:C:T	5.22407e-07	-1.65305	-1.07427
234652267	chr1:234652267:G:A	3.2751e-06	0.61885	-1.5105
234652357	chr1:234652357:C:T	2.51415e-06	-1.15607	-9.11979e-10
234652633	chr1:234652633:G:A	2.12459e-05	-2.36888e-10	0.97816
234652807	chr1:234652807:T:C	3.09946e-06	0.550498	-1.49727
234652837	chr1:234652837:G:A	5.24504e-07	-1.65414	-1.06916
234653368	chr1:234653368:G:A	4.1299e-05	2.9476	-1.30477
234653430	chr1:234653430:G:A	2.15743e-06	-2.36888e-10	-1.30909
234653845	chr1:234653845:T:C	3.66383e-06	0.133149	-0.912644
234654032	chr1:234654032:G:A	2.15787e-06	-2.36888e-10	-1.30888
234654055	chr1:234654055:C:T	5.2393e-05	3.11496	-1.23419
234654208	chr1:234654208:A:T	6.45559e-07	-1.5662	-0.949439
234654267	chr1:234654267:C:T	1.7889e-06	-2.36888e-10	-1.4964
234654409	chr1:234654409:A:G	5.09316e-06	0.610677	-1.06078
234654550	chr1:234654550:A:G	1.64164e-06	-1.58231	-9.11979e-10
234654754	chr1:234654754:G:T	7.06042e-07	-1.5412	-0.884885
234655020	chr1:234655020:G:A	5.46454e-06	-0.379723	-9.11979e-10
234655690	chr1:234655690:G:A	1.51627e-05	-0.0779836	0.718817
234655975	chr1:234655975:T:C	3.72053e-06	0.733894	-1.49803
234656122	chr1:234656122:G:C	1.39999e-05	-0.10915	0.6702
234656147	chr1:234656147:A:T	3.4699e-06	-2.36888e-10	-0.833877
234656219	chr1:234656219:G:A	1.35736e-05	-0.140553	0.670673
234656329	chr1:234656329:G:T	1.76437e-06	-2.36888e-10	-1.51021
234656480	chr1:234656480:A:G	1.69996e-05	-0.265325	1.02051
234656574	chr1:234656574:G:A	1.59334e-06	-1.61217	-9.11979e-10
234656675	chr1:234656675:T:G	1.79616e-06	-0.997073	-0.495282
234656778	chr1:234656778:G:A	1.1362e-06	-0.497646	-1.45267
234657396	chr1:234657396:A:G	1.7694e-06	-2.36888e-10	-1.50736
234657633	chr1:234657633:G:A	3.48434e-06	-2.36888e-10	-0.829725
234658213	chr1:234658213:T:C	4.55788e-06	-0.0155521	-0.545595
234658409	chr1:234658409:G:A	1.56888e-06	-1.62764	-9.11979e-10
234658679	chr1:234658679:C:T	2.03359e-06	-2.36888e-10	-1.3682
234660117	chr1:234660117:C:A	2.19906e-06	0.221081	-1.51106
234660586	chr1:234660586:T:C	1.55954e-06	-1.63361	-9.11979e-10
234660689	chr1:234660689:G:A	1.87327e-05	1.00324	-0.150977
234661256	chr1:234661256:G:A	1.72386e-05	1.12844	-0.35929
234661360	chr1:234661360:G:A	2.51694e-06	-2.36888e-10	-1.15496
234661409	chr1:234661409:C:T	3.47402e-06	-2.36888e-10	-0.832692
234661410	chr1:234661410:C:T	3.47402e-06	-2.36888e-10	-0.832692
234661497	chr1:234661497:C:T	1.80916e-06	-2.36888e-10	-1.48514
234661735	chr1:234661735:G:T	6.7705e-07	-1.53343	-0.934582
234662348	chr1:234662348:C:T	1.56686e-05	1.06627	-0.39261
234662456	chr1:234662456:A:G	1.90605e-06	-2.36888e-10	-1.43297
234662686	chr1:234662686:A:C	2.91086e-06	-1.00955	-9.11979e-10
234662926	chr1:234662926:C:T	3.9776e-07	-1.53964	-1.46027
234663471	chr1:234663471:T:TC	4.40173e-06	0.0440843	-0.64009
234663550	chr1:234663550:C:T	5.8606e-07	-1.58286	-1.02948
234663702	chr1:234663702:C:T	2.11228e-06	-2.36888e-10	-1.33023
234664041	chr1:234664041:A:G	5.68246e-07	-1.61817	-1.02503
234664377	chr1:234664377:G:A	4.73299e-07	-1.54026	-1.28577
234664415	chr1:234664415:G:A	2.20193e-06	-2.36888e-10	-1.28867
234664590	chr1:234664590:A:G	8.00264e-06	0.861322	-0.859553
234664906	chr1:234664906:G:A	4.39299e-07	-1.57511	-1.32547
234664991	chr1:234664991:C:A	4.86725e-07	-1.58378	-1.21428
234665430	chr1:234665430:C:CT	1.26166e-06	-0.499795	-1.34578
234665663	chr1:234665663:C:T	3.73476e-07	-1.55672	-1.50619
234665848	chr1:234665848:C:T	2.43744e-06	-0.859459	-0.327598
234665905	chr1:234665905:C:A	5.16411e-07	-1.59215	-1.14671
234666149	chr1:234666149:G:A	2.70264e-06	-2.36888e-10	-1.08378
234666401	chr1:234666401:C:T	1.65584e-06	-1.57369	-9.11979e-10
234666521	chr1:234666521:A:G	3.45937e-06	0.597594	-1.43451
234666542	chr1:234666542:G:A	5.70336e-06	-2.36888e-10	-0.336948
234666662	chr1:234666662:C:T	4.23219e-06	0.743456	-1.37874
234666725	chr1:234666725:C:T	8.9768e-07	-1.5658	-0.620149
234666879	chr1:234666879:T:G	1.86175e-06	-2.36888e-10	-1.45648
234666883	chr1:234666883:C:T	1.90176e-06	-2.36888e-10	-1.43522
234666895	chr1:234666895:C:T	3.02912e-06	0.271988	-1.24172
234667534	chr1:234667534:G:T	2.48253e-06	-2.36888e-10	-1.16872
234667873	chr1:234667873:T:C	3.25908e-06	0.546734	-1.44329
234668014	chr1:234668014:A:C	2.36641e-06	-2.36888e-10	-1.21663
234668180	chr1:234668180:G:A	1.91288e-06	-2.36888e-10	-1.4294
234668219	chr1:234668219:T:C	3.34136e-06	0.374522	-1.24615
234668478	chr1:234668478:GT:G	3.05234e-06	-0.962096	-9.11979e-10
234668508	chr1:234668508:A:C	3.55331e-06	0.272107	-1.08223
234668661	chr1:234668661:T:C	8.5589e-07	-1.56129	-0.672324
234668863	chr1:234668863:C:T	2.16341e-06	-1.30632	-9.11979e-10
234668933	chr1:234668933:G:A	2.70202e-06	-2.36888e-10	-1.08401
234669133	chr1:234669133:A:G	2.24796e-06	-2.36888e-10	-1.26798
234669205	chr1:234669205:T:C	2.32743e-06	-2.36888e-10	-1.23324
234670211	chr1:234670211:T:C	8.60263e-06	0.822412	-0.748347
234670260	chr1:234670260:C:T	5.84983e-07	-1.62171	-0.992467
234670336	chr1:234670336:G:C	1.88039e-06	-2.36888e-10	-1.44652
234670470	chr1:234670470:C:T	2.70907e-06	0.253439	-1.33484
234670474	chr1:234670474:G:A	2.32474e-06	-2.36888e-10	-1.23439
234670634	chr1:234670634:C:T	1.76343e-06	-2.36888e-10	-1.51074
234671138	chr1:234671138:G:C	1.77855e-06	-2.36888e-10	-1.5022
234671367	chr1:234671367:C:T	1.52771e-06	-1.65423	-9.11979e-10
234671712	chr1:234671712:A:C	2.51307e-06	0.304127	-1.46062
234671993	chr1:234671993:A:G	1.23014e-06	-0.360413	-1.51046
234672103	chr1:234672103:C:T	1.78075e-06	-2.36888e-10	-1.50097
234672272	chr1:234672272:C:T	2.39012e-06	0.260912	-1.46757
234672526	chr1:234672526:G:A	3.32652e-06	0.583331	-1.45941
234672580	chr1:234672580:A:G	2.67246e-06	0.237452	-1.33246
234672658	chr1:234672658:G:A	5.20786e-06	-2.36888e-10	-0.427834
234673053	chr1:234673053:G:A	2.27348e-06	-2.36888e-10	-1.25669
234673150	chr1:234673150:T:A	5.23274e-07	-1.62895	-1.09671
234673366	chr1:234673366:CTG:C	2.62398e-06	-2.36888e-10	-1.11331
234673499	chr1:234673499:C:T	2.22984e-06	-2.36888e-10	-1.27608
234673847	chr1:234673847:A:G	1.63273e-06	-0.108982	-1.47877
234673857	chr1:234673857:A:G	5.20619e-07	-1.51721	-1.21353
234674352	chr1:234674352:A:G	2.96346e-06	-2.36888e-10	-0.991646
234674579	chr1:234674579:T:G	1.83121e-06	-2.36888e-10	-1.47302
234674737	chr1:234674737:G:A	4.63639e-06	-2.36888e-10	-0.544067
234674814	chr1:234674814:G:A	9.36796e-06	-2.36888e-10	0.159292
234674858	chr1:234674858:A:G	1.84519e-06	-2.36888e-10	-1.46542
234674936	chr1:234674936:A:G	2.12477e-06	-2.36888e-10	-1.32434
234675291	chr1:234675291:CA:C	2.1478e-06	-2.36888e-10	-1.31356
234675296	chr1:234675296:T:C	2.72948e-06	-2.36888e-10	-1.07389
234675751	chr1:234675751:C:T	1.89695e-06	-2.36888e-10	-1.43776
234675776	chr1:234675776:C:T	2.95525e-06	-2.36888e-10	-0.994419
234675944	chr1:234675944:G:A	4.79434e-07	-1.58971	-1.22344
234675994	chr1:234675994:C:T	1.91851e-06	-2.36888e-10	-1.42646
234676041	chr1:234676041:G:A	2.78666e-06	-1.601	0.547841
234676332	chr1:234676332:T:TGGTG	1.94046e-06	-2.36888e-10	-1.41508
234676571	chr1:234676571:G:T	3.99372e-06	-1.17551	0.482229
234676610	chr1:234676610:C:T	2.93294e-06	0.478127	-1.48012
234676684	chr1:234676684:T:C	2.92647e-06	0.476477	-1.48068
234676974	chr1:234676974:A:G	2.0081e-06	-2.36888e-10	-1.38081
234677021	chr1:234677021:C:T	2.04315e-06	0.10179	-1.4653
234677206	chr1:234677206:G:T	3.91765e-06	-1.12788	0.41537
234677327	chr1:234677327:A:T	1.59919e-06	-1.6085	-9.11979e-10
234677529	chr1:234677529:G:A	1.94994e-06	-2.36888e-10	-1.4102
234677610	chr1:234677610:T:A	8.25604e-07	-1.28929	-0.980356
234677639	chr1:234677639:G:T	2.13735e-06	-2.36888e-10	-1.31844
234677730	chr1:234677730:A:T	6.97634e-06	-1.54189	1.40641
234678060	chr1:234678060:G:A	2.04401e-06	-2.36888e-10	-1.36309
234678351	chr1:234678351:A:G	5.34672e-07	-1.3244	-1.37971
234678422	chr1:234678422:A:G	6.78581e-07	-1.4846	-0.981158
234678469	chr1:234678469:TA:T	2.13998e-06	-2.36888e-10	-1.31721
234678729	chr1:234678729:G:A	4.35751e-06	-2.36888e-10	-0.606103
234678824	chr1:234678824:A:G	6.59142e-07	-1.48575	-1.00907
234678848	chr1:234678848:T:C	5.4732e-07	-1.17042	-1.5103
234679249	chr1:234679249:A:G	3.0734e-06	-0.0539102	-0.901307
234679264	chr1:234679264:C:T	2.42663e-06	-2.36888e-10	-1.1915
234679443	chr1:234679443:A:T	4.87998e-06	0.189292	-0.682155
234679505	chr1:234679505:G:A	5.52816e-07	-1.15961	-1.51112
234679520	chr1:234679520:G:A	1.52408e-06	-1.65662	-9.11979e-10
234679590	chr1:234679590:A:G	1.88235e-06	-2.36888e-10	-1.44548
234679761	chr1:234679761:A:G	3.74121e-07	-1.64063	-1.42055
234680535	chr1:234680535:AAAG:A	2.46012e-06	-2.36888e-10	-1.17779
234681008	chr1:234681008:G:A	1.82355e-06	-2.36888e-10	-1.47722
234681338	chr1:234681338:C:G	2.36324e-06	-2.36888e-10	-1.21797
234681537	chr1:234681537:C:G	6.98873e-06	1.06774	-1.20144
234681559	chr1:234681559:G:A	2.41413e-06	-2.36888e-10	-1.19666
234681583	chr1:234681583:C:T	3.95843e-07	-1.49359	-1.51115
234681665	chr1:234681665:AC:A	2.02134e-06	-2.36888e-10	-1.37424
234681871	chr1:234681871:T:C	2.76438e-06	-1.40208	0.340893
234682419	chr1:234682419:C:T	1.96251e-06	-2.36888e-10	-1.40378
234682471	chr1:234682471:G:A	2.31186e-05	1.02411	0.0385209
234682676	chr1:234682676:T:A	6.99197e-06	0.66908	-0.80232
234683006	chr1:234683006:T:C	1.94313e-06	-2.36888e-10	-1.4137
234683704	chr1:234683704:G:A	5.54335e-07	-1.16415	-1.50384
234683981	chr1:234683981:C:G	4.66833e-06	-1.19539	0.658189
234684001	chr1:234684001:C:T	1.14894e-05	1.87392	-1.5105
234684139	chr1:234684139:C:T	2.68781e-06	0.421513	-1.51079
234684269	chr1:234684269:T:C	4.29583e-07	-1.46599	-1.45695
234684585	chr1:234684585:G:A	2.87211e-06	-0.296833	-0.726124
234684673	chr1:234684673:T:C	2.86063e-06	-0.32327	-0.703693
234684751	chr1:234684751:C:G	3.9865e-06	0.217915	-0.913004
234684871	chr1:234684871:G:A	3.18998e-06	-2.36888e-10	-0.917988
234685081	chr1:234685081:G:T	2.76047e-06	-0.301254	-0.761348
234685147	chr1:234685147:AAAATT:A	5.35163e-06	0.162246	-0.562848
234685188	chr1:234685188:A:G	1.9358e-06	-2.36888e-10	-1.41748
234685520	chr1:234685520:C:A	2.85821e-06	-0.256378	-0.771431
234685751	chr1:234685751:A:G	2.40197e-06	-2.36888e-10	-1.20171
234685906	chr1:234685906:A:G	2.27543e-06	-2.36888e-10	-1.25584
234686036	chr1:234686036:A:T	3.04298e-06	-0.16819	-0.796976
234686249	chr1:234686249:A:G	2.97804e-06	-2.36888e-10	-0.98674
234686322	chr1:234686322:G:C	2.95478e-06	-0.233231	-0.761349
234686443	chr1:234686443:T:C	7.05431e-06	0.668788	-0.793153
234686456	chr1:234686456:ACT:A	2.47584e-06	-2.36888e-10	-1.17143
234686535	chr1:234686535:T:C	2.00524e-05	0.920346	-9.11979e-10
234686691	chr1:234686691:G:C	6.06568e-06	0.555305	-0.830662
234687167	chr1:234687167:C:A	2.63095e-06	-0.140712	-0.969948
234687477	chr1:234687477:C:A	2.38468e-06	-0.472125	-0.736812
234688277	chr1:234688277:T:C	2.80448e-06	-2.36888e-10	-1.04679
234688630	chr1:234688630:A:G	2.03043e-06	-1.41103	0.0412807
234689261	chr1:234689261:T:C	3.12875e-06	-0.93737	-9.11979e-10
234689481	chr1:234689481:A:G	2.60178e-06	-2.36888e-10	-1.12181
234689610	chr1:234689610:T:C	5.75035e-06	0.156048	-0.484791
234689746	chr1:234689746:G:C	2.40651e-06	-2.36888e-10	-1.19982
234689803	chr1:234689803:T:C	6.21156e-06	0.174022	-0.425613
234690094	chr1:234690094:C:T	6.61708e-06	0.585719	-0.774069
234690224	chr1:234690224:G:T	6.12242e-06	0.211718	-0.477763
234690229	chr1:234690229:A:G	4.50018e-07	-1.48792	-1.38855
234690405	chr1:234690405:A:T	1.31305e-05	-0.084692	0.581624
234690451	chr1:234690451:T:C	4.702e-07	-1.44184	-1.39076
234690517	chr1:234690517:G:C	7.01056e-06	0.542093	-0.672678
234690520	chr1:234690520:G:A	4.78586e-06	0.218429	-0.730766
234690869	chr1:234690869:C:T	9.98239e-07	-0.766953	-1.31281
234691228	chr1:234691228:T:A	5.5032e-06	0.479075	-0.851748
234691262	chr1:234691262:A:C	5.17468e-06	0.446118	-0.880344
234691628	chr1:234691628:T:G	3.93849e-06	-1.37844	0.671238
234692276	chr1:234692276:C:T	6.87279e-07	-1.55115	-0.901867
234692287	chr1:234692287:G:A	4.40882e-06	0.30292	-0.897317
234692553	chr1:234692553:T:C	2.93169e-06	-0.295043	-0.70738
234693322	chr1:234693322:T:C	5.17604e-07	-1.226	-1.51055
234693342	chr1:234693342:T:A	9.78416e-07	-0.961423	-1.1384
234693362	chr1:234693362:T:C	5.82395e-06	0.219374	-0.535399
234693979	chr1:234693979:A:G	6.2086e-06	0.404148	-0.656217
234694000	chr1:234694000:T:G	4.98879e-06	0.339638	-0.810448
234694089	chr1:234694089:G:A	3.9564e-06	-0.702669	-9.11979e-10
234694230	chr1:234694230:G:A	6.64513e-07	-1.53645	-0.950252
234694843	chr1:234694843:G:A	5.51956e-06	0.530407	-0.900112
234695456	chr1:234695456:T:G	1.00296e-06	-0.920727	-1.15432
234695582	chr1:234695582:C:T	1.79224e-06	-2.36888e-10	-1.49454
234695735	chr1:234695735:T:C	1.69898e-06	-0.514817	-1.03316
234695846	chr1:234695846:C:A	1.92041e-06	-2.36888e-10	-1.42546
234695933	chr1:234695933:T:C	1.9374e-06	-2.36888e-10	-1.41666
234696124	chr1:234696124:C:G	1.91106e-06	-2.36888e-10	-1.43034
234696161	chr1:234696161:G:A	1.54993e-06	-1.63979	-9.11979e-10
234696436	chr1:234696436:C:T	2.69753e-06	-2.36888e-10	-1.08567
234696452	chr1:234696452:G:A	1.38936e-06	-0.480683	-1.26847
234696604	chr1:234696604:C:A	5.76989e-06	1.08645	-1.4118
234697114	chr1:234697114:G:A	4.99434e-07	-1.28826	-1.48403
234697641	chr1:234697641:T:A	1.59177e-06	-0.915664	-0.697491
234697677	chr1:234697677:G:A	4.38489e-07	-1.55534	-1.34708
234697682	chr1:234697682:C:T	5.87467e-06	-0.381545	0.0741908
234697942	chr1:234697942:T:TG	5.12453e-07	-1.25507	-1.49148
234698004	chr1:234698004:G:A	1.56233e-06	-1.63183	-9.11979e-10
234698385	chr1:234698385:A:G	8.80661e-07	-0.792372	-1.41271
234698444	chr1:234698444:G:A	2.24142e-06	-2.36888e-10	-1.27089
234698534	chr1:234698534:C:T	1.60199e-06	-0.312155	-1.2946
234698663	chr1:234698663:C:T	1.9775e-06	-2.36888e-10	-1.39617
234698771	chr1:234698771:G:A	1.53286e-06	-1.65087	-9.11979e-10
234699138	chr1:234699138:T:C	2.34374e-06	-2.36888e-10	-1.22625
234699146	chr1:234699146:G:A	2.75057e-06	-2.36888e-10	-1.0662
234699426	chr1:234699426:C:T	1.87378e-06	-2.36888e-10	-1.45005
234699427	chr1:234699427:G:A	1.56334e-06	-1.63118	-9.11979e-10
234699471	chr1:234699471:G:T	8.21001e-07	-1.59492	-0.680313
234700439	chr1:234700439:C:G	1.80503e-06	-2.36888e-10	-1.48743
234700462	chr1:234700462:T:C	9.71333e-07	-0.838346	-1.26874
234701083	chr1:234701083:A:T	1.7362e-06	-1.5263	-9.11979e-10
234701254	chr1:234701254:T:G	9.77785e-07	-0.798298	-1.30217
234701474	chr1:234701474:T:C	2.27263e-06	-2.36888e-10	-1.25707
234701612	chr1:234701612:T:C	9.05775e-07	-1.46615	-0.710821
234701690	chr1:234701690:G:A	1.38268e-06	-1.64543	-0.108551
234701745	chr1:234701745:T:A	1.07623e-06	-0.743077	-1.26146
234701897	chr1:234701897:T:C	1.83279e-06	-1.53897	0.0668064
234701936	chr1:234701936:C:T	5.04261e-07	-1.27558	-1.48708
234702337	chr1:234702337:C:T	4.02165e-07	-1.52443	-1.46447
234702375	chr1:234702375:C:T	2.20045e-06	-2.36888e-10	-1.28934
234702478	chr1:234702478:G:T	1.80288e-06	-2.36888e-10	-1.48862
234702516	chr1:234702516:G:A	3.15384e-06	-0.509336	-0.420046
234702735	chr1:234702735:C:G	2.76696e-06	-0.627219	-0.433033
234702798	chr1:234702798:A:T	2.11677e-06	-1.32811	-9.11979e-10
234702818	chr1:234702818:T:C	1.07994e-06	-0.767148	-1.23395
234703068	chr1:234703068:G:A	2.18662e-06	-2.36888e-10	-1.29565
234703105	chr1:234703105:T:C	2.84183e-06	-2.36888e-10	-1.03356
234703287	chr1:234703287:C:T	1.46252e-06	-0.426767	-1.27108
234703296	chr1:234703296:C:A	5.35867e-07	-1.28822	-1.41365
234703406	chr1:234703406:G:A	2.0851e-06	-2.36888e-10	-1.34319
234703426	chr1:234703426:TA:T	2.19598e-06	-2.36888e-10	-1.29137
234703831	chr1:234703831:G:GATAGAGTGACAAGGGATCAGGA	1.93639e-06	-2.36888e-10	-1.41718
234704220	chr1:234704220:C:A	1.9613e-06	-2.36888e-10	-1.4044
234704432	chr1:234704432:AATC:A	5.84302e-06	-0.269244	-0.0435121
234704451	chr1:234704451:T:C	1.65736e-06	-1.57278	-9.11979e-10
234704457	chr1:234704457:C:T	9.89949e-06	1.46389	-1.24941
234704718	chr1:234704718:C:T	7.46777e-06	-2.36888e-10	-0.0674073
234704832	chr1:234704832:G:T	3.88319e-06	-2.36888e-10	-0.721346
234705000	chr1:234705000:A:G	4.98793e-07	-1.36826	-1.40531
234705056	chr1:234705056:A:G	0.000204823	4.51695	-1.27281
234705076	chr1:234705076:T:C	2.18633e-06	-2.36888e-10	-1.29578
234705170	chr1:234705170:C:T	3.62133e-06	-0.791163	-9.11979e-10
234705186	chr1:234705186:T:C	1.27421e-05	1.93711	-1.4702
234705703	chr1:234705703:G:T	9.76606e-06	0.938941	-0.738032
234706920	chr1:234706920:T:C	2.2586e-06	-2.36888e-10	-1.26326
234707185	chr1:234707185:A:T	6.76935e-06	1.18971	-1.35531
234707429	chr1:234707429:AC:A	5.51907e-05	3.39952	-1.46673
234708078	chr1:234708078:T:C	2.29475e-06	-2.36888e-10	-1.24738
234708148	chr1:234708148:G:C	2.34902e-06	-2.36888e-10	-1.22401
234708526	chr1:234708526:A:G	1.94012e-06	-2.36888e-10	-1.41526
234709006	chr1:234709006:C:G	1.79743e-06	-2.36888e-10	-1.49165
234709473	chr1:234709473:A:G	6.90495e-06	-2.36888e-10	-0.145766
234709510	chr1:234709510:T:C	3.49111e-05	2.53291	-1.05811
234709778	chr1:234709778:A:G	1.86902e-06	-2.36888e-10	-1.45259
234709988	chr1:234709988:G:A	1.78135e-06	-2.36888e-10	-1.50063
234709990	chr1:234709990:G:C	1.93702e-06	-2.36888e-10	-1.41685
234710649	chr1:234710649:A:G	3.05035e-05	2.5511	-1.21127
234711382	chr1:234711382:G:C	1.85793e-06	-2.36888e-10	-1.45854
234712039	chr1:234712039:G:A	4.48754e-05	2.77386	-1.04797
234712576	chr1:234712576:C:A	6.7125e-05	-2.36888e-10	2.12855
234712862	chr1:234712862:G:A	0.051365	10.1569	-1.38815
234712965	chr1:234712965:G:A	0.0638736	10.2419	-1.25521
234713016	chr1:234713016:G:A	3.26741e-05	2.51698	-1.1084
234713769	chr1:234713769:T:C	1.61326e-06	-1.59975	-9.11979e-10
234713841	chr1:234713841:G:A	1.78467e-06	-2.36888e-10	-1.49877
234713929	chr1:234713929:C:T	1.52187e-06	-1.65806	-9.11979e-10
234714337	chr1:234714337:G:T	1.29833e-05	1.99568	-1.51002
234714460	chr1:234714460:A:T	4.08206e-05	2.72217	-1.09099
234714556	chr1:234714556:T:C	1.59313e-05	2.12701	-1.43672
234714627	chr1:234714627:T:C	6.0303e-05	2.93591	-0.914536
234714675	chr1:234714675:A:C	0.0469621	10.0633	-1.38423
234714950	chr1:234714950:C:T	4.51393e-06	-0.570835	-9.11979e-10
234715273	chr1:234715273:C:T	1.86132e-05	2.35663	-1.51076
234715369	chr1:234715369:T:C	3.43168e-06	-2.36888e-10	-0.844954
234715418	chr1:234715418:A:C	0.05445	10.222	-1.39499
234715437	chr1:234715437:C:A	3.61918e-06	0.718061	-1.50982
234715649	chr1:234715649:C:T	1.05237e-05	1.71974	-1.44411
234715882	chr1:234715882:T:C	1.57931e-06	-1.62102	-9.11979e-10
234716052	chr1:234716052:A:G	2.81076e-06	-2.36888e-10	-1.04455
234716348	chr1:234716348:G:T	8.31922e-06	0.040565	-9.11979e-10
234716457	chr1:234716457:G:A	0.0405924	9.75499	-1.22165
234716538	chr1:234716538:C:G	2.41647e-06	-2.36888e-10	-1.1957
234716540	chr1:234716540:A:G	2.97292e-06	-2.36888e-10	-0.988458
234716584	chr1:234716584:C:T	1.1239e-05	1.75698	-1.41559
234716844	chr1:234716844:T:C	2.30424e-06	-2.36888e-10	-1.24325
234716872	chr1:234716872:G:A	2.63175e-05	2.68668	-1.49445
234717013	chr1:234717013:C:T	0.0948169	10.8134	-1.43168
234717521	chr1:234717521:A:C	0.0360352	9.8854	-1.47115
234717659	chr1:234717659:A:G	0.0507154	10.2509	-1.49488
234718034	chr1:234718034:A:G	5.41948e-06	-2.36888e-10	-0.388003
234718174	chr1:234718174:T:C	2.29239e-05	2.44004	-1.38586
234718521	chr1:234718521:G:T	2.30492e-05	2.57051	-1.51088
234719032	chr1:234719032:C:T	0.0821827	10.6706	-1.43195
234719097	chr1:234719097:A:G	1.32542e-05	1.99248	-1.48617
234719918	chr1:234719918:A:G	0.000106898	-2.36888e-10	2.59387
234720138	chr1:234720138:C:T	1.77867e-06	-2.36888e-10	-1.50214
234720307	chr1:234720307:G:A	0.000107615	-2.36888e-10	2.60055
234720310	chr1:234720310:A:G	4.10043e-06	-2.36888e-10	-0.666913
234720480	chr1:234720480:A:T	1.92617e-06	-2.36888e-10	-1.42247
234720643	chr1:234720643:G:A	3.29757e-05	2.91095	-1.49318
234720742	chr1:234720742:C:T	1.30762e-06	-0.360369	-1.44943
234721820	chr1:234721820:T:A	1.85443e-06	-2.36888e-10	-1.46042
234721929	chr1:234721929:T:C	0.130457	11.1778	-1.47699
234722010	chr1:234722010:G:A	6.6832e-06	-0.178407	-9.11979e-10
234722231	chr1:234722231:G:A	2.56061e-06	-2.36888e-10	-1.13776
234722314	chr1:234722314:A:G	4.0748e-06	-2.36888e-10	-0.673182
234722363	chr1:234722363:G:A	2.186e-06	-2.36888e-10	-1.29593
234722563	chr1:234722563:G:A	2.45641e-06	-2.36888e-10	-1.1793
234722823	chr1:234722823:G:C	2.93515e-05	2.72417	-1.42283
234722850	chr1:234722850:A:T	0.325701	11.1999	-0.584178
234722861	chr1:234722861:G:A	3.23376e-06	-2.36888e-10	-0.904358
234723148	chr1:234723148:T:G	4.83581e-07	-1.2946	-1.50994
234724822	chr1:234724822:G:A	2.01951e-06	-2.36888e-10	-1.37515
234725573	chr1:234725573:C:T	3.80392e-07	-1.6405	-1.40406
234725718	chr1:234725718:C:T	1.94886e-06	-1.41076	-9.11979e-10
234726121	chr1:234726121:A:G	2.80171e-05	2.47557	-1.22076
234727428	chr1:234727428:G:A	2.85352e-06	-2.36888e-10	-1.02945
234727794	chr1:234727794:T:C	1.8563e-06	-2.36888e-10	-1.45942
234727855	chr1:234727855:G:T	0.00013156	4.13905	-1.33759
234727899	chr1:234727899:G:A	7.79642e-06	-2.36888e-10	-0.0243387
234728304	chr1:234728304:G:A	1.60284e-06	-1.60623	-9.11979e-10
234728467	chr1:234728467:C:T	0.000145302	4.28794	-1.38713
234728547	chr1:234728547:A:T	2.74986e-06	-2.36888e-10	-1.06645
234728627	chr1:234728627:C:T	8.56046e-05	3.68988	-1.31814
234729098	chr1:234729098:G:A	4.60515e-06	-2.36888e-10	-0.550829
234729541	chr1:234729541:G:A	6.18357e-07	-1.65714	-0.901554
234729851	chr1:234729851:TC:T	2.09658e-06	-2.36888e-10	-1.3377
234730212	chr1:234730212:C:A	5.4616e-06	-2.36888e-10	-0.380262
234730214	chr1:234730214:C:T	5.4616e-06	-2.36888e-10	-0.380262
234730777	chr1:234730777:C:T	5.04556e-06	-2.36888e-10	-0.459495
234731029	chr1:234731029:A:G	0.000638214	5.53899	-1.15832
234731465	chr1:234731465:A:C	4.42579e-06	-2.36888e-10	-0.590555
234731485	chr1:234731485:G:A	1.54404e-06	-1.6436	-9.11979e-10
234731904	chr1:234731904:A:G	0.000663746	5.53227	-1.11237
234733420	chr1:234733420:TCA:T	4.08452e-06	-2.36888e-10	-0.670799
234733887	chr1:234733887:T:A	1.87656e-06	-2.36888e-10	-1.44856
234733897	chr1:234733897:T:A	2.32084e-06	-2.36888e-10	-1.23608
234734091	chr1:234734091:T:C	1.79311e-06	-2.36888e-10	-1.49405
234734396	chr1:234734396:G:A	1.29433e-05	0.482578	-9.11979e-10
234735170	chr1:234735170:C:T	1.04561e-05	1.03124	-0.762061
234736074	chr1:234736074:T:C	1.88143e-06	-2.36888e-10	-1.44597
234736265	chr1:234736265:G:A	4.642e-07	-1.34259	-1.50285
234736393	chr1:234736393:G:GA	1.56868e-06	-1.62777	-9.11979e-10
234736697	chr1:234736697:G:A	4.33891e-05	2.28626	-0.594058
234736855	chr1:234736855:C:T	4.06104e-07	-1.53926	-1.43989
234737104	chr1:234737104:C:T	1.79879e-06	-2.36888e-10	-1.49089
234737299	chr1:234737299:G:T	1.07293e-05	1.05346	-0.758485
234737504	chr1:234737504:G:A	5.3106e-07	-1.65804	-1.05285
234738593	chr1:234738593:G:A	2.14514e-05	0.987785	-9.11979e-10
234739617	chr1:234739617:T:C	2.45824e-06	-2.36888e-10	-1.17856
234739798	chr1:234739798:G:A	5.91135e-05	3.2439	-1.24244
234739853	chr1:234739853:C:T	4.06015e-07	-1.52694	-1.45243
234739856	chr1:234739856:A:G	8.33907e-07	-0.771246	-1.48839
234739916	chr1:234739916:A:G	1.78574e-06	-2.36888e-10	-1.49817
234740052	chr1:234740052:G:A	1.78701e-06	-2.36888e-10	-1.49746
234740289	chr1:234740289:T:C	2.10564e-06	-2.36888e-10	-1.33338
234740376	chr1:234740376:G:C	7.39422e-05	3.47993	-1.25465
234740535	chr1:234740535:G:T	2.27893e-06	-2.36888e-10	-1.2543
234740687	chr1:234740687:A:G	0.000390798	4.92504	-1.03485
234740982	chr1:234740982:AAGAAAGAGAAAGAAAGAG:A	9.54114e-07	-1.65689	-0.468085
234742691	chr1:234742691:C:T	4.70863e-06	-2.36888e-10	-0.528606
234742800	chr1:234742800:A:G	4.64525e-06	-2.36888e-10	-0.542159
234742968	chr1:234742968:C:T	3.77423e-07	-1.61103	-1.44136
234743385	chr1:234743385:T:C	1.72712e-06	-1.53155	-9.11979e-10
234743556	chr1:234743556:C:T	7.40273e-07	-1.14755	-1.23119
234743922	chr1:234743922:G:A	9.85377e-06	0.209851	-9.11979e-10
234744143	chr1:234744143:A:G	1.7635e-06	-2.36888e-10	-1.5107
234744351	chr1:234744351:T:G	9.97029e-07	-1.55342	-0.527558
234744811	chr1:234744811:C:T	2.56625e-06	-2.36888e-10	-1.13556
234745204	chr1:234745204:G:A	1.28059e-05	-2.36888e-10	0.471904
234745443	chr1:234745443:C:T	4.1687e-07	-1.64752	-1.30547
234745702	chr1:234745702:C:T	9.42484e-07	-1.61603	-0.521214
234745748	chr1:234745748:A:G	2.40634e-06	-1.1999	-9.11979e-10
234745756	chr1:234745756:G:C	1.83628e-06	-2.36888e-10	-1.47026
234745877	chr1:234745877:A:G	2.47038e-06	-2.36888e-10	-1.17363
234746077	chr1:234746077:C:T	2.54447e-06	-2.36888e-10	-1.14408
234746182	chr1:234746182:T:C	2.14334e-05	-2.36888e-10	0.986948
234746304	chr1:234746304:G:A	2.93163e-06	-2.36888e-10	-1.00245
234746308	chr1:234746308:T:A	4.66929e-07	-1.65809	-1.18149
234746395	chr1:234746395:T:C	1.83403e-06	-1.47149	-9.11979e-10
234746478	chr1:234746478:T:C	3.93705e-07	-1.65671	-1.35345
234747435	chr1:234747435:T:C	6.01356e-07	-1.65688	-0.929688
234748971	chr1:234748971:G:C	1.07788e-06	-1.64886	-0.354147
234748990	chr1:234748990:TAAGACTGTATACCAATTGATTCTGTTCATATGGC:T	4.04613e-07	-1.61405	-1.36878
234749473	chr1:234749473:G:A	2.50027e-06	-2.36888e-10	-1.1616
234749498	chr1:234749498:G:A	4.20328e-07	-1.63082	-1.3139
234751941	chr1:234751941:T:C	3.03012e-06	-2.36888e-10	-0.969402
234751994	chr1:234751994:T:C	3.57957e-06	-2.36888e-10	-0.802761
234752279	chr1:234752279:G:A	9.80819e-06	-2.36888e-10	0.205214
234753000	chr1:234753000:A:G	2.09098e-06	-2.36888e-10	-1.34037
234753156	chr1:234753156:C:T	4.01075e-07	-1.5974	-1.39421
234753342	chr1:234753342:A:G	4.51777e-07	-1.58384	-1.28873
234753525	chr1:234753525:A:G	1.68815e-06	-1.55437	-9.11979e-10
234753627	chr1:234753627:T:C	3.10107e-06	-2.36888e-10	-0.946256
234753876	chr1:234753876:G:A	1.78565e-06	-2.36888e-10	-1.49822
234754390	chr1:234754390:C:T	2.82213e-06	-2.36888e-10	-1.04051
234754404	chr1:234754404:G:A	4.73819e-07	-1.52417	-1.30077
234754767	chr1:234754767:G:C	5.52315e-06	-0.369056	-9.11979e-10
234754785	chr1:234754785:A:G	3.55043e-06	-2.36888e-10	-0.810935
234754970	chr1:234754970:T:C	4.53984e-07	-1.57786	-1.28984
234755090	chr1:234755090:C:T	1.77908e-06	-2.36888e-10	-1.50191
234755260	chr1:234755260:C:T	4.26945e-06	-2.36888e-10	-0.626518
234755653	chr1:234755653:A:G	1.97578e-06	-2.36888e-10	-1.39704
234755982	chr1:234755982:AAC:A	2.84342e-06	-2.36888e-10	-1.033
234756150	chr1:234756150:C:T	1.92887e-06	-2.36888e-10	-1.42107
234756417	chr1:234756417:G:A	3.95538e-06	-2.36888e-10	-0.702926
234756663	chr1:234756663:G:A	3.20698e-06	-2.36888e-10	-0.912675
234757050	chr1:234757050:C:T	4.4392e-07	-1.57881	-1.3113
234757217	chr1:234757217:A:G	1.85157e-06	-2.36888e-10	-1.46197
234757457	chr1:234757457:C:T	8.0993e-06	-1.00742	1.02119
234757463	chr1:234757463:C:T	2.49148e-06	-1.07365	-0.0914788
234757673	chr1:234757673:G:A	4.3211e-07	-1.44148	-1.4756
234757705	chr1:234757705:G:A	3.82946e-07	-1.58168	-1.45619
234757792	chr1:234757792:AGTAAC:A	7.1563e-06	-2.36888e-10	-0.110011
234757903	chr1:234757903:C:G	2.53625e-06	-2.36888e-10	-1.14731
234758496	chr1:234758496:A:G	1.59568e-06	-1.61071	-9.11979e-10
234758700	chr1:234758700:G:A	1.85717e-06	-2.36888e-10	-1.45895
234759154	chr1:234759154:G:C	2.27569e-06	-2.36888e-10	-1.25572
234759347	chr1:234759347:C:G	3.37656e-07	-1.65598	-1.50775
234759383	chr1:234759383:T:C	4.62074e-07	-1.65292	-1.19712
234760104	chr1:234760104:A:G	1.52964e-06	-1.65297	-9.11979e-10
234760662	chr1:234760662:G:A	2.54072e-06	-0.038022	-1.10753
234760808	chr1:234760808:T:C	2.4852e-06	-2.36888e-10	-1.16765
234761198	chr1:234761198:T:G	1.6318e-06	-1.58832	-9.11979e-10
234761285	chr1:234761285:A:G	2.54263e-06	-2.36888e-10	-1.1448
234761496	chr1:234761496:G:A	3.73288e-07	-1.61484	-1.44857
234761660	chr1:234761660:T:C	5.83081e-07	-1.56208	-1.05536
234761826	chr1:234761826:G:A	1.76759e-06	-2.36888e-10	-1.50839
234761919	chr1:234761919:TTGGTC:T	2.04297e-06	-1.61799	0.254385
234762324	chr1:234762324:C:A	3.49729e-07	-1.65652	-1.47208
234762503	chr1:234762503:C:T	1.76319e-06	-2.36888e-10	-1.51088
234762524	chr1:234762524:G:A	1.28207e-06	-1.44545	-0.38408
234763422	chr1:234763422:C:A	3.80101e-07	-1.64749	-1.39783
234763511	chr1:234763511:G:A	1.5974e-06	-1.60963	-9.11979e-10
234763741	chr1:234763741:G:A	8.83775e-07	-1.57917	-0.622382
234763963	chr1:234763963:G:A	3.59378e-07	-1.6507	-1.45069
234764346	chr1:234764346:C:T	8.16371e-07	-1.38931	-0.891577
234764721	chr1:234764721:C:A	3.58605e-07	-1.63997	-1.46356
234764925	chr1:234764925:G:A	2.4067e-06	-2.36888e-10	-1.19975
234765177	chr1:234765177:G:A	2.99125e-06	-0.982312	-9.11979e-10
234765183	chr1:234765183:C:T	2.79773e-06	-2.36888e-10	-1.0492
234765194	chr1:234765194:G:A	5.94345e-07	-1.62865	-0.969647
234765367	chr1:234765367:T:C	4.62397e-07	-1.59459	-1.25475
234765418	chr1:234765418:GT:G	6.46712e-07	-1.31026	-1.2036
234765482	chr1:234765482:C:T	1.97185e-06	-2.36888e-10	-1.39903
234765551	chr1:234765551:T:C	1.0898e-06	-1.42684	-0.565163
234765560	chr1:234765560:T:C	1.14934e-06	-1.45034	-0.488475
234765571	chr1:234765571:T:C	1.13266e-06	-1.44072	-0.512714
234765693	chr1:234765693:G:A	1.11005e-06	-1.4571	-0.516492
234765829	chr1:234765829:C:T	2.45896e-06	-2.36888e-10	-1.17827
234765999	chr1:234765999:A:G	2.21757e-06	-1.37505	0.0934642
234766273	chr1:234766273:C:T	7.04488e-07	-1.62617	-0.802113
234766274	chr1:234766274:C:T	1.91477e-06	-2.36888e-10	-1.42841
234766531	chr1:234766531:T:C	2.25369e-06	-1.28707	0.021637
234766626	chr1:234766626:T:C	1.19105e-06	-1.38776	-0.515405
234766632	chr1:234766632:C:T	2.06606e-06	-2.36888e-10	-1.35236
234767189	chr1:234767189:G:A	3.28066e-06	-2.36888e-10	-0.88996
234767345	chr1:234767345:C:T	2.37927e-06	-2.36888e-10	-1.21121
234767459	chr1:234767459:C:A	5.10109e-07	-1.63068	-1.12046
234768024	chr1:234768024:G:A	1.36444e-06	-1.3176	-0.449653
234768164	chr1:234768164:G:A	7.16315e-07	-1.62305	-0.788591
234768580	chr1:234768580:A:G	2.44442e-06	-2.36888e-10	-1.1842
234768828	chr1:234768828:C:G	2.06023e-06	-2.36888e-10	-1.35518
234768840	chr1:234768840:T:C	5.69066e-07	-1.49546	-1.1463
234768967	chr1:234768967:G:A	2.31752e-06	-2.36888e-10	-1.2375
234770094	chr1:234770094:A:G	2.086e-06	-2.36888e-10	-1.34275
234770211	chr1:234770211:G:A	1.07881e-05	-2.36888e-10	0.300437
234770292	chr1:234770292:C:G	2.08257e-06	-1.3444	-9.11979e-10
234771065	chr1:234771065:T:A	5.79561e-07	-1.53076	-1.09272
234771082	chr1:234771082:C:T	4.52695e-07	-1.40037	-1.47017
234771263	chr1:234771263:G:A	1.81705e-06	-2.36888e-10	-1.48079
234771754	chr1:234771754:C:A	1.76655e-06	-2.36888e-10	-1.50898
234772000	chr1:234772000:C:A	4.1648e-06	-2.36888e-10	-0.651335
234772341	chr1:234772341:C:T	1.56079e-06	-1.63771	0.00490476
234772423	chr1:234772423:C:T	6.79406e-07	-1.07799	-1.38654
234772856	chr1:234772856:A:G	5.1462e-06	-0.439746	-9.11979e-10
234773083	chr1:234773083:CCAAA:C	1.38729e-06	-0.313201	-1.43745
234773277	chr1:234773277:A:G	1.79287e-06	-2.36888e-10	-1.49419
234773402	chr1:234773402:G:A	4.41723e-06	-2.36888e-10	-0.59249
234773962	chr1:234773962:G:A	3.01817e-06	-2.36888e-10	-0.973353
234774075	chr1:234774075:C:A	1.55369e-06	-1.63737	-9.11979e-10
234774263	chr1:234774263:C:T	1.80325e-06	-2.36888e-10	-1.48841
234774276	chr1:234774276:C:T	2.92769e-06	-2.36888e-10	-1.00379
234774534	chr1:234774534:A:G	2.08179e-06	-2.36888e-10	-1.34478
234774627	chr1:234774627:C:G	1.52616e-06	-1.65525	-9.11979e-10
234774761	chr1:234774761:G:A	3.05908e-06	-2.36888e-10	-0.959889
234774800	chr1:234774800:T:G	1.76814e-06	-2.36888e-10	-1.50808
234774867	chr1:234774867:C:T	1.04311e-05	-2.36888e-10	0.266787
234774874	chr1:234774874:G:GA	2.91126e-06	-2.36888e-10	-1.00942
234775468	chr1:234775468:A:G	2.91161e-06	-2.36888e-10	-1.0093
234775510	chr1:234775510:G:A	2.91126e-06	-2.36888e-10	-1.00942
234775971	chr1:234775971:A:G	1.79738e-06	-2.36888e-10	-1.49167
234775975	chr1:234775975:T:C	1.79553e-06	-2.36888e-10	-1.4927
234776318	chr1:234776318:T:C	1.95114e-06	-2.36888e-10	-1.40959
234784258	chr1:234784258:C:T	1.55889e-06	-1.63403	-9.11979e-10
234787699	chr1:234787699:G:A	3.86071e-07	-1.58053	-1.44921
234790918	chr1:234790918:A:C	2.94907e-06	-2.36888e-10	-0.996513
234794418	chr1:234794418:G:A	2.62377e-06	-2.36888e-10	-1.11339
234795828	chr1:234795828:C:T	7.92831e-07	-0.799301	-1.51085
234795864	chr1:234795864:C:T	1.58145e-06	-1.61966	-9.11979e-10
234795910	chr1:234795910:C:T	2.77679e-06	-2.36888e-10	-1.05671
234795962	chr1:234795962:C:T	4.19863e-07	-1.55369	-1.39214
234795969	chr1:234795969:C:A	8.05567e-07	-1.37306	-0.92115
234796163	chr1:234796163:G:C	2.21898e-06	-2.36888e-10	-1.28096
234796770	chr1:234796770:C:T	2.85589e-06	-2.36888e-10	-1.02862
234797575	chr1:234797575:CTAAT:C	3.42249e-06	-2.36888e-10	-0.847636
234798962	chr1:234798962:T:TA	1.88657e-06	-2.36888e-10	-1.44324
234799627	chr1:234799627:C:T	2.52955e-06	-2.36888e-10	-1.14996
234799899	chr1:234799899:T:C	3.72756e-06	-2.36888e-10	-0.762249
234799950	chr1:234799950:C:T	5.78207e-07	-1.57331	-1.05251
234800692	chr1:234800692:TG:T	1.76747e-06	-2.36888e-10	-1.50845
234801990	chr1:234801990:G:A	1.7628e-06	-2.36888e-10	-1.5111
234802638	chr1:234802638:T:C	2.44872e-06	-2.36888e-10	-1.18244
234804289	chr1:234804289:C:T	1.15432e-05	-2.36888e-10	0.368095
234804448	chr1:234804448:T:C	1.7755e-06	-2.36888e-10	-1.50392
234805310	chr1:234805310:G:A	2.47818e-06	-2.36888e-10	-1.17048
234805598	chr1:234805598:A:C	2.61608e-06	-2.36888e-10	-1.11633
234809326	chr1:234809326:G:A	1.57812e-06	-1.62177	-9.11979e-10
234809599	chr1:234809599:G:A	4.24295e-07	-1.5164	-1.41893
234809774	chr1:234809774:C:T	3.98762e-07	-1.65711	-1.34028
234811244	chr1:234811244:T:C	4.81435e-06	-2.36888e-10	-0.506402
234811340	chr1:234811340:G:A	9.27556e-07	-0.689015	-1.46419
234812413	chr1:234812413:T:C	5.48739e-07	-1.16877	-1.50936
234813156	chr1:234813156:C:T	1.5312e-06	-1.65195	-9.11979e-10
234813201	chr1:234813201:C:T	2.5307e-06	-2.36888e-10	-1.14951
234814994	chr1:234814994:T:C	1.52851e-06	-1.65371	-9.11979e-10
234815280	chr1:234815280:G:A	2.46111e-06	-2.36888e-10	-1.17739
234815781	chr1:234815781:G:A	1.52339e-06	-1.65707	-9.11979e-10
234815786	chr1:234815786:T:C	1.52345e-06	-1.65702	-9.11979e-10
234816653	chr1:234816653:G:A	1.52287e-06	-1.6574	-9.11979e-10
234816841	chr1:234816841:G:A	2.38776e-06	-2.36888e-10	-1.20765
234816893	chr1:234816893:C:T	5.54492e-07	-1.65716	-1.01054
234816894	chr1:234816894:C:T	5.02632e-07	-1.65547	-1.11043
234817109	chr1:234817109:T:A	1.53374e-06	-1.65029	-9.11979e-10
234817807	chr1:234817807:CAT:C	1.83805e-06	-2.36888e-10	-1.4693
234818128	chr1:234818128:C:CA	2.12212e-06	-2.36888e-10	-1.32559
234818838	chr1:234818838:C:T	5.76954e-06	1.01999	-1.3454
234818915	chr1:234818915:G:C	3.7759e-07	-1.54839	-1.50356
234819142	chr1:234819142:G:A	1.82197e-06	-2.36888e-10	-1.47808
234820430	chr1:234820430:T:C	6.45684e-07	-1.11478	-1.40066
234820459	chr1:234820459:G:A	1.91131e-06	-2.36888e-10	-1.43021
234820508	chr1:234820508:C:G	1.85625e-06	-2.36888e-10	-1.45945
234820595	chr1:234820595:A:G	3.47269e-07	-1.65156	-1.4841
234821304	chr1:234821304:T:G	2.55703e-06	-2.36888e-10	-1.13916
234821395	chr1:234821395:G:A	1.87077e-06	-2.36888e-10	-1.45166
234821469	chr1:234821469:G:C	2.8312e-05	-2.36888e-10	1.26528
234821954	chr1:234821954:T:A	4.29613e-07	-1.58734	-1.33553
234823237	chr1:234823237:C:CA	1.81883e-06	-2.36888e-10	-1.47981
234823352	chr1:234823352:T:A	1.8056e-06	-2.36888e-10	-1.48711
234823356	chr1:234823356:C:T	1.82174e-06	-2.36888e-10	-1.47821
234823424	chr1:234823424:C:T	6.67739e-06	-0.179276	-9.11979e-10
234823497	chr1:234823497:T:A	3.75395e-07	-1.61181	-1.44597
234824663	chr1:234824663:C:T	1.77463e-06	-2.36888e-10	-1.50441
234824671	chr1:234824671:G:A	1.64367e-06	-1.58107	-9.11979e-10
234824742	chr1:234824742:C:T	5.74221e-07	-1.1283	-1.50444
234825293	chr1:234825293:C:T	1.76493e-06	-2.36888e-10	-1.50989
234825301	chr1:234825301:C:A	1.82771e-06	-2.36888e-10	-1.47494
234825468	chr1:234825468:G:C	1.80466e-06	-2.36888e-10	-1.48763
234826272	chr1:234826272:T:C	5.65117e-07	-1.14138	-1.50734
234826306	chr1:234826306:C:G	1.90624e-06	-1.43287	-9.11979e-10
234826334	chr1:234826334:T:C	9.39556e-07	-0.653737	-1.48661
234826370	chr1:234826370:C:T	4.65963e-06	-2.36888e-10	-0.539067
234826782	chr1:234826782:A:C	6.28029e-07	-1.04375	-1.49942
234826886	chr1:234826886:T:C	4.4198e-07	-1.39008	-1.50442
234827592	chr1:234827592:A:G	1.85425e-06	-2.36888e-10	-1.46052
234827660	chr1:234827660:G:A	2.42396e-05	-2.36888e-10	1.10999
234827679	chr1:234827679:G:A	1.85425e-06	-2.36888e-10	-1.46052
234827906	chr1:234827906:C:T	4.77366e-07	-1.31315	-1.50432
234828221	chr1:234828221:T:C	9.19035e-07	-0.651484	-1.51095
234828299	chr1:234828299:T:G	1.79196e-06	-2.36888e-10	-1.49469
234828321	chr1:234828321:G:A	4.97063e-06	-2.36888e-10	-0.474457
234828687	chr1:234828687:C:G	8.47447e-07	-0.744162	-1.49937
234828739	chr1:234828739:GC:G	6.27789e-06	-2.36888e-10	-0.240969
234828741	chr1:234828741:T:G	6.27789e-06	-2.36888e-10	-0.240969
234828866	chr1:234828866:AAAAT:A	6.63445e-06	-2.36888e-10	-0.185728
234828964	chr1:234828964:C:T	1.80971e-06	-2.36888e-10	-1.48484
234829265	chr1:234829265:G:A	4.63011e-07	-1.37362	-1.47438
234829549	chr1:234829549:T:A	5.9991e-06	-2.36888e-10	-0.286395
234830017	chr1:234830017:T:G	1.83432e-06	-2.36888e-10	-1.47133
234830341	chr1:234830341:A:T	4.01615e-07	-1.58598	-1.40428
234830360	chr1:234830360:A:C	4.43032e-07	-1.41096	-1.48116
234830366	chr1:234830366:A:T	1.66171e-06	-1.57016	-9.11979e-10
234830530	chr1:234830530:A:C	4.06045e-07	-1.50825	-1.47105
234830751	chr1:234830751:A:G	1.46753e-05	1.79599	-1.18783
234830975	chr1:234830975:G:A	6.18442e-06	-2.36888e-10	-0.255971
234831199	chr1:234831199:A:G	4.28467e-06	-2.36888e-10	-0.622961
234831462	chr1:234831462:C:T	1.90207e-06	-2.36888e-10	-1.43506
234831492	chr1:234831492:G:A	1.94364e-06	-2.36888e-10	-1.41344
234831501	chr1:234831501:A:G	1.77014e-06	-2.36888e-10	-1.50695
234831672	chr1:234831672:A:C	4.98476e-07	-1.6111	-1.1631
234831894	chr1:234831894:A:C	1.95212e-06	-2.36888e-10	-1.40909
234832204	chr1:234832204:A:G	5.17349e-07	-1.28196	-1.45508
234832449	chr1:234832449:C:G	2.68177e-05	-2.36888e-10	1.21106
234832610	chr1:234832610:C:T	5.9991e-06	-2.36888e-10	-0.286395
234832854	chr1:234832854:A:G	3.89286e-06	-2.36888e-10	-0.71886
234832911	chr1:234832911:A:T	4.73701e-07	-1.37621	-1.44897
234834282	chr1:234834282:C:T	4.29157e-06	-2.36888e-10	-0.62135
234834316	chr1:234834316:G:T	4.28467e-06	-2.36888e-10	-0.622961
234834388	chr1:234834388:C:T	6.01908e-06	-2.36888e-10	-0.283069
234834436	chr1:234834436:C:T	4.30075e-06	-2.36888e-10	-0.619214
234834554	chr1:234834554:T:TC	6.02652e-07	-1.17913	-1.40529
234834694	chr1:234834694:C:T	2.15489e-06	-2.36888e-10	-1.31026
234834832	chr1:234834832:T:C	4.28467e-06	-2.36888e-10	-0.622961
234834883	chr1:234834883:T:C	4.1532e-06	-2.36888e-10	-0.654125
234836107	chr1:234836107:T:G	4.86051e-07	-1.28829	-1.51116
234836805	chr1:234836805:G:A	4.83009e-07	-1.29463	-1.51109
234836844	chr1:234836844:C:T	4.04736e-06	-0.67994	-9.11979e-10
234837185	chr1:234837185:G:A	5.2829e-06	-2.36888e-10	-0.413527
234837574	chr1:234837574:T:C	4.28467e-06	-2.36888e-10	-0.622961
234837576	chr1:234837576:A:G	4.30733e-07	-1.4095	-1.51077
234837672	chr1:234837672:T:G	4.28467e-06	-2.36888e-10	-0.622961
234839016	chr1:234839016:C:T	4.30529e-06	-2.36888e-10	-0.618158
234839032	chr1:234839032:A:G	5.86275e-07	-1.10626	-1.50571
234839306	chr1:234839306:A:G	6.48977e-06	-2.36888e-10	-0.207777
234839814	chr1:234839814:T:C	5.30599e-07	-1.31737	-1.39438
234839820	chr1:234839820:T:C	2.21867e-06	-2.36888e-10	-1.2811
234839978	chr1:234839978:C:G	4.79104e-07	-1.30532	-1.50852
234840325	chr1:234840325:T:G	5.2055e-07	-1.2629	-1.46797
234840459	chr1:234840459:A:G	1.78544e-06	-2.36888e-10	-1.49834
234840633	chr1:234840633:G:A	5.44261e-07	-1.2914	-1.39493
234840848	chr1:234840848:G:A	4.4825e-07	-1.37126	-1.50915
234841007	chr1:234841007:C:T	2.82941e-06	-1.03793	-9.11979e-10
234841051	chr1:234841051:C:T	2.09045e-06	-2.36888e-10	-1.34062
234841115	chr1:234841115:C:T	4.75963e-07	-1.38581	-1.43461
234841347	chr1:234841347:G:A	1.52242e-06	-1.6577	-9.11979e-10
234841433	chr1:234841433:C:T	5.44434e-06	-2.36888e-10	-0.383428
234841483	chr1:234841483:A:G	7.61978e-07	-0.856521	-1.49332
234841522	chr1:234841522:T:C	1.6644e-06	-1.56854	-9.11979e-10
234841801	chr1:234841801:G:A	2.65742e-06	-2.36888e-10	-1.10065
234841815	chr1:234841815:T:C	2.0255e-06	-2.36888e-10	-1.37219
234842582	chr1:234842582:T:C	5.47513e-07	-1.16924	-1.51113
234842643	chr1:234842643:G:A	5.70369e-06	-2.36888e-10	-0.336889
234842707	chr1:234842707:C:T	1.81851e-06	-2.36888e-10	-1.47999
234843606	chr1:234843606:T:C	5.6011e-07	-1.15574	-1.50189
234843790	chr1:234843790:G:A	1.8012e-06	-2.36888e-10	-1.48955
234844040	chr1:234844040:G:A	1.54021e-06	-1.64608	-9.11979e-10
234844750	chr1:234844750:G:A	1.86812e-06	-2.36888e-10	-1.45307
234844788	chr1:234844788:A:G	1.08809e-05	-2.36888e-10	0.309003
234845191	chr1:234845191:G:T	1.87266e-06	-2.36888e-10	-1.45064
234845303	chr1:234845303:G:C	1.041e-06	-0.67719	-1.36063
234845390	chr1:234845390:G:A	4.07381e-07	-1.62973	-1.34628
234845504	chr1:234845504:T:G	6.79497e-05	-2.36888e-10	2.14076
234845818	chr1:234845818:T:C	5.32381e-07	-1.1991	-1.5093
234845959	chr1:234845959:A:G	2.00757e-06	-2.36888e-10	-1.38108
234845995	chr1:234845995:C:A	5.72775e-07	-1.23922	-1.39605
234846073	chr1:234846073:C:T	1.8183e-06	-2.36888e-10	-1.4801
234846674	chr1:234846674:G:A	0.000528115	2.54227	1.64904
234847124	chr1:234847124:T:C	2.0604e-06	-2.36888e-10	-1.3551
234847208	chr1:234847208:C:T	6.07796e-06	-2.36888e-10	-0.273334
234847296	chr1:234847296:G:T	5.77738e-07	-1.25926	-1.36738
234847299	chr1:234847299:T:A	5.44434e-06	-2.36888e-10	-0.383428
234847368	chr1:234847368:CT:C	2.03932e-06	-2.36888e-10	-1.36539
234847370	chr1:234847370:G:A	2.03932e-06	-2.36888e-10	-1.36539
234847620	chr1:234847620:G:A	1.64351e-06	-1.58117	-9.11979e-10
234847683	chr1:234847683:T:G	1.94062e-06	-2.36888e-10	-1.415
234848422	chr1:234848422:C:T	1.54893e-06	-1.64044	-9.11979e-10
234849174	chr1:234849174:G:A	1.824e-06	-2.36888e-10	-1.47697
234849175	chr1:234849175:C:T	4.59801e-07	-1.6317	-1.22326
234849241	chr1:234849241:G:A	5.78836e-07	-1.1144	-1.51034
234849416	chr1:234849416:C:T	1.30136e-06	-0.315762	-1.49883
234849421	chr1:234849421:C:T	8.6764e-06	-2.36888e-10	0.0826031
234850145	chr1:234850145:C:T	1.82498e-06	-2.36888e-10	-1.47644
234851938	chr1:234851938:G:A	4.58562e-07	-1.45764	-1.40002
234851959	chr1:234851959:G:T	5.1586e-07	-1.23742	-1.5025
234851982	chr1:234851982:A:G	4.07807e-06	-2.36888e-10	-0.672378
234852475	chr1:234852475:C:G	7.44644e-07	-1.34651	-1.02635
234852790	chr1:234852790:G:A	5.88427e-07	-1.24073	-1.36757
234853057	chr1:234853057:A:G	0.000456703	2.50133	1.5447
234853150	chr1:234853150:G:A	1.67394e-06	-1.56283	-9.11979e-10
234853221	chr1:234853221:A:G	5.68511e-07	-1.25331	-1.38943
234853371	chr1:234853371:G:A	1.90603e-06	-2.36888e-10	-1.43298
234853427	chr1:234853427:A:G	5.54837e-07	-1.27787	-1.38922
234853622	chr1:234853622:G:GTC	1.03597e-06	-0.543906	-1.49876
234853734	chr1:234853734:A:G	2.00769e-06	-2.36888e-10	-1.38102
234853974	chr1:234853974:C:T	4.96407e-07	-1.3662	-1.41217
234854303	chr1:234854303:T:C	1.70132e-06	-1.5466	-9.11979e-10
234854757	chr1:234854757:T:C	6.23667e-07	-1.16169	-1.38845
234854932	chr1:234854932:A:G	1.68186e-06	-1.5581	-9.11979e-10
234854942	chr1:234854942:A:G	1.68836e-06	-1.55425	-9.11979e-10
234854985	chr1:234854985:G:T	7.35579e-07	-1.10751	-1.27759
234855003	chr1:234855003:C:T	2.82383e-06	-2.36888e-10	-1.03991
234855096	chr1:234855096:G:A	1.79633e-06	-2.36888e-10	-1.49226
234855153	chr1:234855153:T:C	1.12773e-06	-0.547061	-1.41074
234855275	chr1:234855275:C:T	5.76141e-07	-1.42473	-1.20467
234855415	chr1:234855415:C:T	1.52223e-06	-1.65783	-9.11979e-10
234855445	chr1:234855445:G:GT	6.86081e-07	-1.14428	-1.31048
234856104	chr1:234856104:T:C	7.99847e-07	-1.0672	-1.23414
234857026	chr1:234857026:C:A	1.90621e-06	-2.36888e-10	-1.43288
234857194	chr1:234857194:G:A	1.77448e-06	-2.36888e-10	-1.50449
234857659	chr1:234857659:A:G	2.23687e-06	-1.27293	-9.11979e-10
234857721	chr1:234857721:T:C	3.62004e-07	-1.64304	-1.45106
234857757	chr1:234857757:G:A	2.16528e-06	-2.36888e-10	-1.30546
234858246	chr1:234858246:T:G	2.00213e-06	-2.36888e-10	-1.38379
234858409	chr1:234858409:C:T	1.96496e-06	-2.36888e-10	-1.40253
234858980	chr1:234858980:G:T	3.59567e-06	-2.36888e-10	-0.798274
234859012	chr1:234859012:C:A	1.80579e-06	-2.36888e-10	-1.48701
234859135	chr1:234859135:G:A	1.79818e-06	-2.36888e-10	-1.49123
234859316	chr1:234859316:G:A	2.07292e-06	-2.36888e-10	-1.34905
234859390	chr1:234859390:C:T	2.18377e-06	-2.36888e-10	-1.29695
234859605	chr1:234859605:G:A	5.19407e-07	-1.2715	-1.46157
234859618	chr1:234859618:T:C	3.63646e-07	-1.57872	-1.51086
234859791	chr1:234859791:T:C	1.96533e-06	-2.36888e-10	-1.40235
234860363	chr1:234860363:C:T	2.68501e-06	-2.36888e-10	-1.09032
234860912	chr1:234860912:G:A	1.53465e-06	-1.6497	-9.11979e-10
234861015	chr1:234861015:T:A	1.96656e-06	-2.36888e-10	-1.40172
234861286	chr1:234861286:C:T	5.2337e-06	-0.871412	0.448528
234862121	chr1:234862121:T:C	5.58574e-07	-1.58407	-1.07631
234862138	chr1:234862138:C:T	6.64428e-06	-2.36888e-10	-0.184248
234862338	chr1:234862338:C:T	2.18152e-06	-2.36888e-10	-1.29798
234862657	chr1:234862657:T:C	3.74077e-07	-1.55578	-1.50552
234862661	chr1:234862661:T:C	3.73979e-07	-1.55604	-1.50552
234862760	chr1:234862760:T:G	1.84537e-06	-2.36888e-10	-1.46532
234862840	chr1:234862840:A:G	3.70275e-07	-1.56203	-1.50949
234862855	chr1:234862855:C:T	3.78431e-07	-1.5452	-1.50453
234862856	chr1:234862856:T:TC	2.45953e-06	-2.36888e-10	-1.17803
234863224	chr1:234863224:C:T	8.24715e-05	-2.36888e-10	2.33445
234863561	chr1:234863561:A:G	3.49064e-07	-1.61939	-1.51112
234863691	chr1:234863691:G:A	1.36464e-06	-0.70649	-1.06063
234863958	chr1:234863958:A:G	1.76457e-06	-2.36888e-10	-1.51009
234864050	chr1:234864050:ACTC:A	1.84972e-06	-2.36888e-10	-1.46297
234864211	chr1:234864211:C:A	1.76457e-06	-2.36888e-10	-1.51009
234865019	chr1:234865019:A:G	3.51421e-07	-1.65687	-1.4669
234865844	chr1:234865844:G:A	7.9747e-06	-0.0460199	0.0442908
234865980	chr1:234865980:A:C	8.47711e-07	-0.75984	-1.48338
234866117	chr1:234866117:G:A	1.5219e-06	-1.65805	-9.11979e-10
234866214	chr1:234866214:C:T	4.01237e-07	-1.62911	-1.36209
234866217	chr1:234866217:CAA:C	2.2318e-06	-2.36888e-10	-1.27519
234866423	chr1:234866423:G:C	1.7934e-06	-2.36888e-10	-1.49389
234866572	chr1:234866572:C:T	2.19575e-06	-2.36888e-10	-1.29148
234866649	chr1:234866649:T:C	1.77758e-06	-2.36888e-10	-1.50275
234866778	chr1:234866778:T:C	2.26673e-06	-1.25967	-9.11979e-10
234866965	chr1:234866965:T:C	1.78308e-06	-2.36888e-10	-1.49966
234867234	chr1:234867234:A:G	1.77287e-06	-2.36888e-10	-1.5054
234867503	chr1:234867503:G:T	2.90568e-06	-2.36888e-10	-1.01134
234867866	chr1:234867866:G:A	4.42671e-06	-0.693806	0.103458
234868174	chr1:234868174:T:G	1.77602e-06	-2.36888e-10	-1.50363
234868250	chr1:234868250:T:C	3.79205e-06	-0.691362	-0.0537355
234868424	chr1:234868424:C:T	1.53617e-06	-1.64871	-9.11979e-10
234868577	chr1:234868577:G:A	5.49582e-07	-1.63802	-1.03859
234868721	chr1:234868721:A:G	3.81912e-06	-0.802787	0.0648047
234868919	chr1:234868919:G:A	6.48565e-07	-1.13431	-1.37669
234869102	chr1:234869102:A:C	1.78409e-06	-2.36888e-10	-1.49909
234869375	chr1:234869375:G:A	4.29439e-06	-0.81629	0.195596
234869417	chr1:234869417:G:A	7.01477e-07	-1.20786	-1.22471
234869421	chr1:234869421:T:C	7.90619e-06	1.29601	-1.30637
234869462	chr1:234869462:A:G	1.77475e-06	-2.36888e-10	-1.50435
234869544	chr1:234869544:A:G	4.32038e-06	-0.908487	0.293828
234869675	chr1:234869675:G:A	1.97603e-06	-1.03624	-0.360676
234869762	chr1:234869762:G:A	5.06845e-06	-1.06772	0.612751
234869789	chr1:234869789:A:G	1.78119e-06	-2.36888e-10	-1.50072
234869808	chr1:234869808:A:C	6.5549e-05	-2.36888e-10	2.10479
234869914	chr1:234869914:A:T	3.20818e-06	-0.912299	-9.11979e-10
234870461	chr1:234870461:G:A	1.97939e-06	-2.36888e-10	-1.39522
234871007	chr1:234871007:C:T	4.80952e-06	-2.36888e-10	-0.507406
234871267	chr1:234871267:C:T	2.30797e-06	-2.36888e-10	-1.24163
234871309	chr1:234871309:C:T	1.88471e-06	-2.36888e-10	-1.44423
234871369	chr1:234871369:A:T	5.1211e-06	0.527407	-0.972041
234871455	chr1:234871455:C:T	4.05944e-06	0.782665	-1.45962
234871677	chr1:234871677:AC:A	6.82701e-07	-0.98856	-1.47114
234871887	chr1:234871887:T:C	6.68834e-07	-1.65055	-0.82967
234872147	chr1:234872147:T:C	3.19695e-06	-0.915805	-9.11979e-10
234873175	chr1:234873175:T:C	4.72628e-06	-2.36888e-10	-0.524865
234873352	chr1:234873352:G:C	1.88879e-06	-2.36888e-10	-1.44207
234874056	chr1:234874056:C:T	4.63886e-07	-1.37146	-1.47466
234874191	chr1:234874191:G:A	7.19981e-06	-2.36888e-10	-0.103949
234874239	chr1:234874239:C:T	1.76573e-06	-2.36888e-10	-1.50944
234874802	chr1:234874802:T:G	3.02128e-06	-0.972324	-9.11979e-10
234875212	chr1:234875212:AT:A	3.14284e-06	-0.932878	-9.11979e-10
234875783	chr1:234875783:T:G	2.07999e-05	0.769988	0.186956
234875978	chr1:234875978:G:A	1.2787e-06	-1.23276	-0.599404
234876242	chr1:234876242:G:A	2.13938e-06	-1.4611	0.14361
234876289	chr1:234876289:G:A	3.46692e-06	-0.834738	-9.11979e-10
234876687	chr1:234876687:C:T	2.12475e-06	-2.36888e-10	-1.32435
234877012	chr1:234877012:T:C	7.06805e-06	1.21617	-1.33859
234877201	chr1:234877201:C:T	3.73108e-07	-1.64266	-1.42123
234877234	chr1:234877234:C:T	4.36594e-06	-2.36888e-10	-0.60417
234877468	chr1:234877468:C:T	2.63158e-06	-2.36888e-10	-1.11042
234877876	chr1:234877876:C:T	2.25445e-06	-2.36888e-10	-1.2651
234877991	chr1:234877991:C:T	1.91927e-06	-2.36888e-10	-1.42606
234878000	chr1:234878000:C:T	1.05804e-06	-1.26402	-0.75756
234878148	chr1:234878148:A:G	3.49212e-06	-2.36888e-10	-0.827493
234878288	chr1:234878288:A:G	2.3286e-05	1.21546	-0.145615
234878311	chr1:234878311:A:G	1.01571e-06	-0.615443	-1.44697
234878312	chr1:234878312:A:G	1.01473e-06	-0.616412	-1.44697
234878455	chr1:234878455:G:A	1.06846e-06	-0.605115	-1.40667
234878521	chr1:234878521:C:T	8.37597e-07	-1.45407	-0.801154
234878897	chr1:234878897:C:T	1.01277e-06	-1.19368	-0.87163
234879452	chr1:234879452:C:T	1.09651e-06	-0.556089	-1.42978
234879492	chr1:234879492:G:T	1.33233e-06	-1.0557	-0.73538
234879501	chr1:234879501:C:T	3.36076e-07	-1.65805	-1.51038
234879566	chr1:234879566:TCA:T	1.74872e-06	-1.51912	-9.11979e-10
234879641	chr1:234879641:C:A	6.83954e-06	-2.36888e-10	-0.155283
234879766	chr1:234879766:G:A	1.78414e-06	-2.36888e-10	-1.49907
234879861	chr1:234879861:A:G	1.76891e-06	-2.36888e-10	-1.50764
234879989	chr1:234879989:A:G	2.81119e-05	1.25486	0.00332948
234880917	chr1:234880917:C:T	6.78168e-07	-1.24843	-1.21793
234881256	chr1:234881256:A:T	2.72269e-06	-2.36888e-10	-1.07638
234881447	chr1:234881447:G:A	1.76702e-06	-2.36888e-10	-1.50871
234881986	chr1:234881986:C:T	3.30054e-06	0.25127	-1.13519
234882023	chr1:234882023:G:A	9.8241e-07	-1.30202	-0.793726
234882181	chr1:234882181:G:T	4.34945e-07	-1.64866	-1.26188
234882238	chr1:234882238:T:A	9.418e-07	-1.13595	-1.00201
234882459	chr1:234882459:C:T	6.72781e-07	-1.65189	-0.822447
234882653	chr1:234882653:C:T	4.55397e-07	-1.37441	-1.49018
234883076	chr1:234883076:A:G	5.89657e-07	-1.09831	-1.50791
234883571	chr1:234883571:C:T	5.76001e-07	-1.43307	-1.19658
234883927	chr1:234883927:A:T	5.02423e-06	-0.760742	0.297011
234884144	chr1:234884144:C:G	3.18487e-05	2.36392	-0.980926
234884737	chr1:234884737:A:C	5.24397e-05	1.77154	0.110125
234884912	chr1:234884912:T:C	2.1165e-05	2.32913	-1.35479
234885242	chr1:234885242:A:G	7.00279e-06	-2.36888e-10	-0.131694
234885271	chr1:234885271:C:T	2.01401e-06	-2.36888e-10	-1.37787
234885808	chr1:234885808:C:T	2.20967e-06	-1.28516	-9.11979e-10
234886435	chr1:234886435:C:T	5.32741e-06	-2.36888e-10	-0.405138
234886732	chr1:234886732:C:T	2.34588e-06	-2.36888e-10	-1.22534
234886744	chr1:234886744:C:G	1.93465e-05	2.24195	-1.35744
234886800	chr1:234886800:C:T	3.44132e-07	-1.65666	-1.48808
234886835	chr1:234886835:G:A	3.5486e-07	-1.65576	-1.45827
234887314	chr1:234887314:G:A	9.53295e-07	-1.19531	-0.93052
234887658	chr1:234887658:C:A	2.83591e-06	-2.36888e-10	-1.03564
234888142	chr1:234888142:T:C	1.42701e-06	-0.486427	-1.23599
234888254	chr1:234888254:A:G	6.25448e-06	0.0274966	-0.272203
234888342	chr1:234888342:A:C	2.52624e-06	-2.36888e-10	-1.15127
234888474	chr1:234888474:C:T	1.17161e-06	-0.717772	-1.20186
234888645	chr1:234888645:A:AT	7.50905e-07	-1.22915	-1.13533
234888774	chr1:234888774:G:A	3.42413e-06	-2.36888e-10	-0.847157
234888861	chr1:234888861:A:G	3.6031e-06	-0.79621	-9.11979e-10
234888992	chr1:234888992:T:C	1.9049e-06	-1.43357	-9.11979e-10
234889180	chr1:234889180:G:A	1.26782e-06	-0.638846	-1.20186
234889565	chr1:234889565:G:C	1.84691e-06	-2.36888e-10	-1.46449
234889828	chr1:234889828:G:A	7.13995e-07	-0.912976	-1.50191
234890228	chr1:234890228:TC:T	3.70436e-07	-1.58804	-1.48304
234890480	chr1:234890480:C:T	1.89821e-06	-1.43709	-9.11979e-10
234890784	chr1:234890784:T:C	2.05744e-06	-2.36888e-10	-1.35654
234890925	chr1:234890925:C:A	8.14297e-07	-0.949585	-1.33385
234891138	chr1:234891138:A:C	1.97557e-06	-1.39715	-9.11979e-10
234891924	chr1:234891924:C:T	4.67235e-07	-1.38135	-1.45758
234892226	chr1:234892226:C:T	1.81558e-06	-2.36888e-10	-1.4816
234892810	chr1:234892810:G:A	1.30665e-06	-1.53801	-0.272529
234892837	chr1:234892837:G:A	8.45029e-07	-1.5266	-0.719787
234893025	chr1:234893025:GC:G	2.21984e-06	-1.28057	-9.11979e-10
234893492	chr1:234893492:G:A	7.21532e-07	-1.46124	-0.943139
234893575	chr1:234893575:T:C	1.94729e-06	-1.41157	-9.11979e-10
234893620	chr1:234893620:C:T	9.46936e-07	-1.29839	-0.83414
234893736	chr1:234893736:T:TA	4.47322e-07	-1.5963	-1.28618
234893763	chr1:234893763:T:C	1.95355e-06	-1.40835	-9.11979e-10
234893807	chr1:234893807:T:C	1.97696e-06	-1.39644	-9.11979e-10
234893954	chr1:234893954:C:T	1.95181e-06	-1.40925	-9.11979e-10
234893992	chr1:234893992:C:T	7.92914e-07	-1.31138	-0.998665
234894240	chr1:234894240:C:T	5.8547e-06	-2.36888e-10	-0.310759
234894349	chr1:234894349:A:G	1.97478e-06	-1.39755	-9.11979e-10
234894386	chr1:234894386:G:A	8.34138e-06	1.36055	-1.31732
234894387	chr1:234894387:G:A	9.59302e-07	-1.35033	-0.769219
234894578	chr1:234894578:C:T	4.86027e-07	-1.63351	-1.16599
234894795	chr1:234894795:C:T	9.72755e-07	-1.55532	-0.55031
234894860	chr1:234894860:C:G	5.36473e-07	-1.60228	-1.09847
234894864	chr1:234894864:TCTGCTA:T	5.37414e-07	-1.60053	-1.09847
234894891	chr1:234894891:C:G	9.8442e-07	-1.27712	-0.81659
234894948	chr1:234894948:A:G	8.80914e-07	-1.30584	-0.898955
234894951	chr1:234894951:T:C	9.44833e-07	-1.55902	-0.575734
234894976	chr1:234894976:A:G	1.84423e-06	-1.46594	-9.11979e-10
234895062	chr1:234895062:A:G	1.92494e-06	-1.42311	-9.11979e-10
234895102	chr1:234895102:A:G	9.27096e-07	-1.24915	-0.904553
234895237	chr1:234895237:T:C	9.25731e-07	-1.51542	-0.639759
234895321	chr1:234895321:C:T	1.73523e-06	-1.52686	-9.11979e-10
234895660	chr1:234895660:T:C	1.00654e-06	-1.25687	-0.814612
234895710	chr1:234895710:T:C	9.46859e-07	-1.25569	-0.876918
234895745	chr1:234895745:A:C	2.63112e-06	-2.36888e-10	-1.11059
234895918	chr1:234895918:C:T	7.58849e-07	-1.44535	-0.90861
234896031	chr1:234896031:T:C	9.27241e-07	-1.2624	-0.891143
234896089	chr1:234896089:A:G	4.22444e-06	-2.36888e-10	-0.637118
234896137	chr1:234896137:A:G	3.67833e-06	-2.36888e-10	-0.775544
234896308	chr1:234896308:GGT:G	2.7867e-06	-2.36888e-10	-1.05314
234896367	chr1:234896367:T:C	1.1473e-06	-1.16147	-0.779118
234896473	chr1:234896473:G:A	1.18593e-06	-1.18732	-0.720155
234896479	chr1:234896479:AT:A	1.13086e-06	-1.17704	-0.777987
234896487	chr1:234896487:T:C	4.44225e-06	-2.36888e-10	-0.586843
234896491	chr1:234896491:T:C	1.5129e-06	-1.63611	-0.0278659
234896504	chr1:234896504:T:C	0.000215829	3.87696	-0.580473
234896778	chr1:234896778:CA:C	1.09946e-06	-1.17712	-0.806062
234897489	chr1:234897489:G:A	9.54658e-06	1.45998	-1.2818
234897684	chr1:234897684:A:G	1.37527e-06	-1.153	-0.606355
234897850	chr1:234897850:G:A	3.18334e-06	-2.36888e-10	-0.920074
234898188	chr1:234898188:G:A	9.13998e-07	-1.28115	-0.886783
234898406	chr1:234898406:A:C	9.94585e-07	-1.17501	-0.908425
234898639	chr1:234898639:C:T	1.56176e-06	-1.63219	-9.11979e-10
234898822	chr1:234898822:G:A	2.37083e-06	-2.36888e-10	-1.21476
234898824	chr1:234898824:A:C	9.50355e-07	-1.23997	-0.888954
234899515	chr1:234899515:T:C	2.50284e-06	-2.36888e-10	-1.16058
234899584	chr1:234899584:A:G	2.29022e-06	-1.24935	-9.11979e-10
234899626	chr1:234899626:G:A	3.65075e-06	-2.36888e-10	-0.78307
234899651	chr1:234899651:C:G	2.26472e-06	-1.26055	-9.11979e-10
234899700	chr1:234899700:A:G	2.30761e-06	-1.24179	-9.11979e-10
234899962	chr1:234899962:G:A	7.14193e-06	1.28371	-1.39573
234900361	chr1:234900361:A:T	1.36256e-06	-0.990942	-0.777696
234900419	chr1:234900419:A:T	3.12277e-06	-0.939283	-9.11979e-10
234900538	chr1:234900538:G:C	1.71632e-06	-1.64305	0.105233
234900563	chr1:234900563:C:T	2.2447e-06	-1.63658	0.367143
234900754	chr1:234900754:G:A	3.50851e-06	-2.36888e-10	-0.822813
234901096	chr1:234901096:C:T	2.29611e-06	-2.36888e-10	-1.24679
234901137	chr1:234901137:C:T	4.67506e-06	-0.535762	-9.11979e-10
234901348	chr1:234901348:C:T	2.38519e-06	-1.63882	0.430093
234901387	chr1:234901387:G:A	2.21727e-06	-2.36888e-10	-1.28173
234902015	chr1:234902015:G:A	8.89609e-06	-0.42857	0.536178
234902352	chr1:234902352:C:T	2.2509e-06	-1.26668	-9.11979e-10
234902399	chr1:234902399:A:G	5.05688e-06	-0.250238	-0.207017
234904078	chr1:234904078:G:T	1.89776e-06	-2.36888e-10	-1.43733
234904100	chr1:234904100:C:T	2.4077e-06	-2.36888e-10	-1.19933
234904257	chr1:234904257:G:A	3.52148e-07	-1.65613	-1.46558
234904298	chr1:234904298:A:G	5.35834e-07	-1.19712	-1.50482
234904376	chr1:234904376:C:T	3.17073e-05	-2.36888e-10	1.37854
234905088	chr1:234905088:A:G	4.31028e-06	0.0923064	-0.709306
234905219	chr1:234905219:C:A	1.82567e-06	-1.47606	-9.11979e-10
234905572	chr1:234905572:C:T	1.86745e-06	-1.45343	-9.11979e-10
234905936	chr1:234905936:T:C	1.79934e-06	-1.01933	-0.471253
234906196	chr1:234906196:T:G	8.15831e-06	1.42631	-1.40528
234906289	chr1:234906289:G:A	6.4119e-06	-0.0615938	-0.158255
234906297	chr1:234906297:C:G	6.00326e-07	-1.13963	-1.44865
234906380	chr1:234906380:A:G	1.92524e-06	-1.42295	-9.11979e-10
234906894	chr1:234906894:C:T	3.91668e-07	-1.50524	-1.5101
234907864	chr1:234907864:T:C	4.04398e-07	-1.50249	-1.48087
234908260	chr1:234908260:C:T	4.29224e-07	-1.46119	-1.46259
234908793	chr1:234908793:G:A	1.66315e-06	-1.60295	0.0336573
234908817	chr1:234908817:A:T	5.86615e-06	1.20238	-1.51118
234909043	chr1:234909043:G:A	3.83272e-07	-1.55773	-1.47928
234909961	chr1:234909961:T:C	2.43948e-06	-2.36888e-10	-1.18622
234910506	chr1:234910506:G:A	1.52318e-06	-1.65721	-9.11979e-10
234911375	chr1:234911375:C:T	3.3831e-06	-0.859212	-9.11979e-10
234911582	chr1:234911582:T:C	2.45384e-05	-2.36888e-10	1.12224
234911612	chr1:234911612:G:A	7.59935e-06	1.45506	-1.505
234912040	chr1:234912040:C:T	2.01732e-06	-2.36888e-10	-1.37623
234912436	chr1:234912436:C:T	2.40139e-06	-2.36888e-10	-1.20195
234912690	chr1:234912690:A:G	8.51594e-07	-0.879137	-1.35951
234912870	chr1:234912870:A:T	7.4832e-07	-0.867377	-1.50055
234912918	chr1:234912918:C:A	3.81901e-07	-1.60061	-1.43999
234913039	chr1:234913039:C:A	1.96383e-06	-2.36888e-10	-1.40311
234913123	chr1:234913123:A:G	1.55038e-06	-1.63951	-9.11979e-10
234913180	chr1:234913180:A:G	4.07839e-07	-1.50869	-1.46619
234913409	chr1:234913409:T:C	2.04483e-06	-2.36888e-10	-1.36269
234913828	chr1:234913828:G:A	9.2128e-07	-1.62254	-0.53745
234913993	chr1:234913993:C:T	2.34275e-05	1.92679	-0.850883
234914053	chr1:234914053:G:A	1.99419e-05	1.74489	-0.830069
234914114	chr1:234914114:TC:T	2.65783e-06	-1.10049	-9.11979e-10
234914176	chr1:234914176:A:C	1.63554e-06	-0.303869	-1.28216
234914278	chr1:234914278:T:C	1.18686e-06	-1.55912	-0.347572
234914357	chr1:234914357:C:A	3.5999e-07	-1.60262	-1.49706
234914588	chr1:234914588:A:G	3.39071e-07	-1.65808	-1.50146
234914873	chr1:234914873:G:A	1.47807e-05	-2.36888e-10	0.61532
234915567	chr1:234915567:GT:G	2.15434e-06	-2.36888e-10	-1.31052
234915696	chr1:234915696:G:C	7.33107e-07	-1.46769	-0.920782
234915754	chr1:234915754:C:A	1.13753e-06	-1.65756	-0.291583
234915774	chr1:234915774:CA:C	1.46404e-06	-1.65788	-0.0389207
234915780	chr1:234915780:A:T	1.38156e-06	-1.65701	-0.0977731
234915957	chr1:234915957:G:A	3.37861e-07	-1.65746	-1.50566
234916071	chr1:234916071:C:T	1.22952e-06	-1.63033	-0.24105
234916118	chr1:234916118:AC:A	5.455e-06	-0.38147	-9.11979e-10
234916486	chr1:234916486:G:A	3.4881e-07	-1.643	-1.48823
234916734	chr1:234916734:G:A	1.77004e-06	-2.36888e-10	-1.507
234916761	chr1:234916761:A:C	1.86917e-06	-1.45251	-9.11979e-10
234917224	chr1:234917224:C:T	1.73715e-05	1.08015	-0.303324
234917256	chr1:234917256:A:G	3.46521e-07	-1.64201	-1.4958
234917285	chr1:234917285:A:G	1.09354e-05	0.876797	-0.562795
234917354	chr1:234917354:G:A	4.50252e-06	0.247801	-0.821167
234917529	chr1:234917529:G:A	3.31181e-06	-2.36888e-10	-0.880508
234917947	chr1:234917947:T:C	3.87432e-06	-2.36888e-10	-0.723634
234917962	chr1:234917962:T:C	2.17559e-06	0.204234	-1.50494
234917990	chr1:234917990:C:T	5.41195e-06	-0.389394	-9.11979e-10
234918389	chr1:234918389:TTTGA:T	1.87372e-06	-2.36888e-10	-1.45008
234918541	chr1:234918541:A:G	3.78109e-07	-1.57373	-1.47684
234918553	chr1:234918553:G:A	6.22451e-06	1.16129	-1.4108
234918610	chr1:234918610:T:C	1.63438e-06	-1.58674	-9.11979e-10
234918655	chr1:234918655:G:A	2.37829e-06	-1.21162	-9.11979e-10
234919259	chr1:234919259:C:T	1.76733e-06	-2.36888e-10	-1.50853
234919783	chr1:234919783:C:T	2.18127e-06	-2.36888e-10	-1.29809
234919861	chr1:234919861:A:G	1.89578e-06	-2.36888e-10	-1.43837
234920057	chr1:234920057:G:A	2.2388e-06	-2.36888e-10	-1.27206
234920118	chr1:234920118:A:T	8.0537e-07	-1.20343	-1.09103
234920172	chr1:234920172:C:T	3.47153e-06	-1.13371	0.300302
234920182	chr1:234920182:A:G	2.25098e-06	-2.36888e-10	-1.26664
234920286	chr1:234920286:T:G	1.52908e-06	-1.65334	-9.11979e-10
234920484	chr1:234920484:C:A	2.99081e-06	-2.36888e-10	-0.982458
234920700	chr1:234920700:C:T	5.14214e-07	-1.65576	-1.08736
234920922	chr1:234920922:A:G	3.37048e-06	-0.995133	0.132185
234920967	chr1:234920967:C:T	8.02263e-07	-1.6579	-0.640424
234921443	chr1:234921443:CA:C	3.91905e-07	-1.63847	-1.37627
234921979	chr1:234921979:C:T	2.00119e-06	-2.36888e-10	-1.38426
234921981	chr1:234921981:G:T	3.60596e-07	-1.58694	-1.51106
234922160	chr1:234922160:G:A	3.6743e-07	-1.56832	-1.51091
234922520	chr1:234922520:T:C	6.36075e-07	-1.63513	-0.895313
234922526	chr1:234922526:G:T	1.99479e-06	-1.25501	-0.132455
234922670	chr1:234922670:T:C	1.56483e-06	-1.63023	-9.11979e-10
234922902	chr1:234922902:G:A	1.9008e-06	-2.36888e-10	-1.43573
234923006	chr1:234923006:A:G	7.00274e-06	-2.36888e-10	-0.131702
234923428	chr1:234923428:C:T	1.88845e-06	-1.51463	0.0723847
234924037	chr1:234924037:C:T	1.01773e-06	-1.36012	-0.700308
234924196	chr1:234924196:G:T	2.16636e-06	-2.36888e-10	-1.30496
234924480	chr1:234924480:G:A	1.76384e-06	-2.36888e-10	-1.51051
234924692	chr1:234924692:A:G	1.19657e-06	-0.617518	-1.28102
234924708	chr1:234924708:C:G	2.00884e-06	-2.36888e-10	-1.38044
234924835	chr1:234924835:G:A	2.20792e-06	-2.36888e-10	-1.28595
234924943	chr1:234924943:C:T	1.33397e-06	-1.11268	-0.677165
234925047	chr1:234925047:G:A	2.05753e-06	-0.425402	-0.931096
234925095	chr1:234925095:A:G	4.9855e-07	-1.26487	-1.50919
234925415	chr1:234925415:A:G	1.83082e-06	-2.36888e-10	-1.47324
234925612	chr1:234925612:G:C	7.4273e-06	-2.36888e-10	-0.0728411
234925800	chr1:234925800:T:C	4.78576e-07	-1.41057	-1.40437
234926020	chr1:234926020:G:A	1.65256e-05	1.40034	-0.673433
234926434	chr1:234926434:G:A	7.64753e-07	-1.4654	-0.880804
234926529	chr1:234926529:G:C	5.49832e-07	-1.50125	-1.17489
234926686	chr1:234926686:G:A	6.35418e-07	-1.6546	-0.876875
234926742	chr1:234926742:G:A	2.40217e-06	-2.36888e-10	-1.20163
234926856	chr1:234926856:A:G	1.95659e-06	-2.36888e-10	-1.4068
234927126	chr1:234927126:C:T	4.15914e-07	-1.56959	-1.38569
234927659	chr1:234927659:C:CA	4.15517e-07	-1.51914	-1.43709
234927759	chr1:234927759:T:C	1.55349e-06	-1.6375	-9.11979e-10
234927822	chr1:234927822:G:A	8.35733e-07	-0.761736	-1.49571
234927823	chr1:234927823:C:A	8.29365e-07	-0.770441	-1.49466
234927858	chr1:234927858:C:T	7.94838e-07	-0.902055	-1.40557
234928546	chr1:234928546:G:C	1.76339e-06	-2.36888e-10	-1.51077
234928972	chr1:234928972:C:G	4.34383e-07	-1.64157	-1.27027
234928981	chr1:234928981:A:G	1.76347e-06	-2.36888e-10	-1.51072
234929119	chr1:234929119:G:A	1.76762e-05	1.19413	-0.399916
234929449	chr1:234929449:A:G	1.76509e-06	-2.36888e-10	-1.5098
234929681	chr1:234929681:C:T	1.80742e-06	-2.36888e-10	-1.4861
234929823	chr1:234929823:A:G	1.52777e-06	-1.65419	-9.11979e-10
234930106	chr1:234930106:G:A	3.95774e-05	1.75497	-0.154712
234930196	chr1:234930196:CA:C	3.62095e-07	-1.64343	-1.45043
234930387	chr1:234930387:C:T	3.24581e-05	1.67329	-0.271345
234930783	chr1:234930783:G:A	6.35465e-07	-1.43282	-1.09859
234930800	chr1:234930800:G:C	5.8416e-07	-1.18106	-1.43453
234930964	chr1:234930964:C:T	8.50511e-07	-1.31611	-0.923811
234931004	chr1:234931004:C:A	1.83222e-06	-2.36888e-10	-1.47247
234931310	chr1:234931310:A:ATTGCAATTGTTGGTATAGGTGCCTGTCTTTCTAGGAGTCTGT	1.76722e-06	-2.36888e-10	-1.50859
234931401	chr1:234931401:A:G	9.892e-07	-0.790223	-1.29864
234932483	chr1:234932483:G:A	1.56325e-05	-2.36888e-10	0.671349
234933557	chr1:234933557:T:C	5.12805e-06	-2.36888e-10	-0.443278
234933708	chr1:234933708:G:C	5.12805e-06	-2.36888e-10	-0.443278
234933756	chr1:234933756:C:T	1.53961e-06	-1.64647	-9.11979e-10
234933758	chr1:234933758:A:G	9.05466e-07	-0.750796	-1.42651
234934109	chr1:234934109:C:T	1.81805e-06	-2.36888e-10	-1.48024
234934303	chr1:234934303:G:A	5.14336e-06	-2.36888e-10	-0.440297
234934541	chr1:234934541:C:T	1.85665e-06	-2.36888e-10	-1.45923
234934861	chr1:234934861:T:C	1.76303e-06	-2.36888e-10	-1.51097
234935422	chr1:234935422:G:T	1.04793e-05	0.271401	-9.11979e-10
234935473	chr1:234935473:G:A	1.40578e-05	-1.65724	2.22242
234935793	chr1:234935793:C:T	9.65672e-07	-0.805612	-1.30732
234936440	chr1:234936440:G:A	2.38624e-06	-2.36888e-10	-1.20828
234936489	chr1:234936489:T:C	1.89649e-06	-1.438	-9.11979e-10
234936751	chr1:234936751:C:T	8.10662e-07	-1.63693	-0.650973
234936904	chr1:234936904:T:C	1.60257e-06	-1.60639	-9.11979e-10
234937079	chr1:234937079:G:A	2.54375e-06	-2.36888e-10	-1.14436
234937090	chr1:234937090:C:T	7.97915e-07	-1.63653	-0.667232
234937278	chr1:234937278:C:A	1.92077e-06	-2.36888e-10	-1.42528
234937363	chr1:234937363:C:T	3.44546e-06	-2.36888e-10	-0.840948
234937483	chr1:234937483:T:C	4.09387e-07	-1.59554	-1.37556
234937782	chr1:234937782:G:A	1.5236e-06	-1.65693	-9.11979e-10
234937920	chr1:234937920:G:A	1.62887e-06	-1.59012	-9.11979e-10
234938843	chr1:234938843:G:A	1.98018e-06	-2.36888e-10	-1.39481
234938901	chr1:234938901:TATCC:T	2.03096e-06	-2.36888e-10	-1.3695
234939090	chr1:234939090:G:A	2.04393e-06	-2.36888e-10	-1.36313
234939222	chr1:234939222:C:G	1.52609e-06	-1.6553	-9.11979e-10
234939345	chr1:234939345:C:T	4.18217e-06	-0.647173	-9.11979e-10
234939363	chr1:234939363:C:T	2.01756e-06	-2.36888e-10	-1.37612
234939947	chr1:234939947:C:A	1.77682e-06	-2.36888e-10	-1.50318
234939949	chr1:234939949:G:A	7.98197e-07	-1.65555	-0.647851
234940113	chr1:234940113:C:T	1.8177e-06	-2.36888e-10	-1.48043
234940182	chr1:234940182:T:C	7.77676e-07	-1.65552	-0.673925
234940347	chr1:234940347:C:T	3.57633e-07	-1.64802	-1.45823
234940398	chr1:234940398:G:A	9.18499e-07	-1.03956	-1.12346
234940417	chr1:234940417:C:T	3.92631e-07	-1.65808	-1.35481
234940552	chr1:234940552:C:G	1.57564e-06	-1.27119	-0.352158
234940608	chr1:234940608:A:G	5.5247e-07	-1.5708	-1.10056
234941119	chr1:234941119:A:G	6.52064e-07	-1.64939	-0.856226
234941142	chr1:234941142:T:C	5.09375e-07	-1.38396	-1.36861
234941318	chr1:234941318:T:C	3.57792e-07	-1.59484	-1.51097
234941343	chr1:234941343:T:C	3.00984e-06	0.520605	-1.49672
234941821	chr1:234941821:G:A	1.3477e-06	-0.4794	-1.3002
234941893	chr1:234941893:C:G	6.3358e-07	-1.42838	-1.106
234942340	chr1:234942340:T:C	1.76269e-06	-2.36888e-10	-1.51116
234942382	chr1:234942382:G:A	4.217e-07	-1.43078	-1.51069
234942744	chr1:234942744:C:T	2.04071e-06	-1.36471	-9.11979e-10
234942974	chr1:234942974:G:T	1.65227e-06	-0.119688	-1.45616
234943167	chr1:234943167:C:A	1.80076e-06	-0.0714797	-1.41832
234943191	chr1:234943191:C:A	7.82197e-07	-0.817016	-1.50664
234943210	chr1:234943210:C:T	3.70275e-07	-1.65687	-1.41464
234943353	chr1:234943353:G:A	1.76441e-06	-2.36888e-10	-1.51019
234943416	chr1:234943416:G:C	1.44779e-05	1.94079	-1.34618
234943440	chr1:234943440:C:T	1.58075e-06	-0.161741	-1.45836
234943543	chr1:234943543:T:G	2.16585e-06	-2.36888e-10	-1.30519
234943811	chr1:234943811:T:C	1.76913e-06	-2.36888e-10	-1.50752
234943966	chr1:234943966:A:C	1.0142e-06	-1.03904	-1.02486
234943985	chr1:234943985:C:T	1.92558e-06	-2.36888e-10	-1.42277
234944263	chr1:234944263:G:A	1.07984e-06	-0.960911	-1.04028
234944317	chr1:234944317:A:G	1.43843e-06	-0.272279	-1.44217
234944713	chr1:234944713:T:G	1.59607e-06	-0.172473	-1.43798
234944966	chr1:234944966:G:T	1.87257e-06	-2.36888e-10	-1.45069
234945175	chr1:234945175:C:T	1.84277e-06	-2.36888e-10	-1.46673
234945555	chr1:234945555:T:C	1.84122e-06	-2.36888e-10	-1.46758
234945843	chr1:234945843:T:G	8.58186e-07	-0.722033	-1.5089
234945942	chr1:234945942:G:A	1.39505e-06	-0.234552	-1.51052
234946308	chr1:234946308:G:A	1.79552e-05	2.12344	-1.31357
234946545	chr1:234946545:G:T	3.33716e-06	0.264792	-1.13767
234946945	chr1:234946945:C:CT	2.02479e-06	-1.37254	-9.11979e-10
234947111	chr1:234947111:A:G	1.76556e-06	-2.36888e-10	-1.50954
234947603	chr1:234947603:T:G	2.34958e-06	0.153276	-1.37704
234947684	chr1:234947684:G:A	2.06284e-06	-2.36888e-10	-1.35392
234947723	chr1:234947723:GGA:G	3.33213e-06	-2.36888e-10	-0.874393
234947903	chr1:234947903:CAT:C	1.53416e-06	-1.65002	-9.11979e-10
234948186	chr1:234948186:G:A	1.69039e-05	2.06548	-1.31594
234948199	chr1:234948199:T:A	1.66041e-05	2.04622	-1.31457
234948319	chr1:234948319:G:A	1.80546e-05	2.13045	-1.31505
234948427	chr1:234948427:G:A	9.60636e-07	-1.15991	-0.958251
234948433	chr1:234948433:A:G	1.96876e-06	-2.36888e-10	-1.4006
234948581	chr1:234948581:G:A	1.30675e-06	-0.301054	-1.50941
234948652	chr1:234948652:C:T	2.42505e-06	0.231137	-1.42329
234949017	chr1:234949017:G:A	4.69263e-06	-2.36888e-10	-0.53201
234949263	chr1:234949263:G:A	1.21376e-06	-0.387283	-1.497
234949278	chr1:234949278:A:C	1.67541e-06	-1.56195	-9.11979e-10
234949610	chr1:234949610:C:T	1.94225e-06	-1.41416	-9.11979e-10
234949697	chr1:234949697:G:A	4.14631e-07	-1.46803	-1.49034
234949958	chr1:234949958:G:A	1.17478e-06	-1.26708	-0.649844
234950909	chr1:234950909:T:G	2.65256e-05	2.44808	-1.24797
234951493	chr1:234951493:G:A	2.40641e-06	0.135263	-1.33513
234951541	chr1:234951541:AAAGAG:A	2.07948e-05	2.19998	-1.24328
234951856	chr1:234951856:T:C	2.18176e-06	0.0920217	-1.38989
234952533	chr1:234952533:T:C	1.89679e-06	-1.43784	-9.11979e-10
234952620	chr1:234952620:A:C	5.5141e-05	1.93189	-9.11979e-10
234952959	chr1:234952959:T:G	1.92235e-06	-1.42445	-9.11979e-10
234953048	chr1:234953048:C:T	1.58721e-06	-1.61603	-9.11979e-10
234953086	chr1:234953086:C:T	2.10625e-06	-1.3331	-9.11979e-10
234953214	chr1:234953214:A:G	1.58893e-06	-1.61494	-9.11979e-10
234953316	chr1:234953316:C:T	9.60267e-06	1.47276	-1.28872
234953920	chr1:234953920:C:T	2.70089e-06	0.30881	-1.39323
234954256	chr1:234954256:A:C	1.76278e-06	-2.36888e-10	-1.51111
234954661	chr1:234954661:C:T	5.84509e-07	-1.26646	-1.34853
234954781	chr1:234954781:T:C	1.55666e-06	-1.63546	-9.11979e-10
234955084	chr1:234955084:C:T	1.67423e-06	-0.069039	-1.49361
234955095	chr1:234955095:T:A	1.9357e-06	-2.36888e-10	-1.41753
234955096	chr1:234955096:A:T	3.1408e-06	-2.36888e-10	-0.933527
234955226	chr1:234955226:T:C	2.12077e-06	0.177028	-1.50325
234955362	chr1:234955362:T:C	1.5163e-05	1.82476	-1.1839
234955778	chr1:234955778:G:T	1.25347e-06	-0.94041	-0.911676
234955784	chr1:234955784:A:G	1.53707e-06	-1.64813	-9.11979e-10
234956049	chr1:234956049:C:G	3.40471e-07	-1.65697	-1.49846
234956656	chr1:234956656:T:C	6.29478e-06	-2.36888e-10	-0.238282
234956704	chr1:234956704:A:G	1.9472e-06	-2.36888e-10	-1.41161
234956977	chr1:234956977:G:A	1.77063e-06	-2.36888e-10	-1.50667
234957183	chr1:234957183:C:T	1.97336e-06	-2.36888e-10	-1.39826
234957681	chr1:234957681:C:T	3.18019e-06	-2.36888e-10	-0.921061
234957897	chr1:234957897:T:C	2.95838e-06	-2.36888e-10	-0.993363
234957900	chr1:234957900:A:G	5.725e-06	-2.36888e-10	-0.333162
234957926	chr1:234957926:C:T	1.9345e-06	-2.36888e-10	-1.41816
234958020	chr1:234958020:A:G	1.78989e-06	-2.36888e-10	-1.49585
234958062	chr1:234958062:T:A	1.79197e-06	-2.36888e-10	-1.49469
234958098	chr1:234958098:A:C	5.49996e-07	-1.16475	-1.5111
234958495	chr1:234958495:G:A	6.58612e-07	-1.05214	-1.44349
234959261	chr1:234959261:T:C	4.60388e-06	-2.36888e-10	-0.551104
234959436	chr1:234959436:G:A	4.59999e-07	-1.38903	-1.46551
234959582	chr1:234959582:T:C	3.67064e-07	-1.62994	-1.45028
234959697	chr1:234959697:A:G	4.02358e-07	-1.56887	-1.41955
234960025	chr1:234960025:C:T	4.89467e-07	-1.41118	-1.38126
234960035	chr1:234960035:C:G	1.8504e-06	-2.36888e-10	-1.4626
234960192	chr1:234960192:C:T	5.35079e-07	-1.36571	-1.33764
234960401	chr1:234960401:T:C	1.53596e-06	-1.64885	-9.11979e-10
234960406	chr1:234960406:A:G	5.02552e-06	-2.36888e-10	-0.463474
234960865	chr1:234960865:C:T	1.32212e-06	-0.304377	-1.49439
234961034	chr1:234961034:G:A	1.94147e-06	-2.36888e-10	-1.41456
234961038	chr1:234961038:A:G	3.14528e-06	-2.36888e-10	-0.932099
234961361	chr1:234961361:A:T	1.96219e-06	-2.36888e-10	-1.40394
234961493	chr1:234961493:C:T	1.5381e-06	-1.64746	-9.11979e-10
234961907	chr1:234961907:T:C	1.76597e-06	-1.5093	-9.11979e-10
234961994	chr1:234961994:G:C	3.68999e-06	-1.60826	0.83588
234962247	chr1:234962247:G:GA	2.502e-06	-1.51636	0.355451
234962362	chr1:234962362:A:G	6.06424e-06	-1.58512	1.30953
234963094	chr1:234963094:T:C	1.97973e-06	-2.36888e-10	-1.39504
234963681	chr1:234963681:AG:A	4.98333e-07	-1.62162	-1.15287
234963800	chr1:234963800:T:C	5.02758e-07	-1.62855	-1.1371
234963832	chr1:234963832:C:T	1.78105e-06	-2.36888e-10	-1.5008
234963938	chr1:234963938:T:C	4.49888e-07	-1.54051	-1.33624
234964668	chr1:234964668:A:G	1.49204e-05	1.22459	-0.599863
234964670	chr1:234964670:ACACACACG:A	2.51128e-06	-2.36888e-10	-1.15721
234964672	chr1:234964672:ACACACG:A	3.38268e-06	-2.36888e-10	-0.859335
234964676	chr1:234964676:ACG:A	4.28954e-07	-1.42846	-1.49595
234964899	chr1:234964899:A:G	4.24288e-06	-1.60862	0.975855
234965233	chr1:234965233:T:C	4.13275e-07	-1.56173	-1.39992
234965601	chr1:234965601:A:T	1.77234e-06	-2.36888e-10	-1.5057
234965821	chr1:234965821:AGTTATTCTTGAAG:A	1.59997e-06	-1.60802	-9.11979e-10
234965873	chr1:234965873:C:T	1.79093e-06	-2.36888e-10	-1.49527
234966044	chr1:234966044:C:T	2.37274e-06	-1.21396	-9.11979e-10
234966219	chr1:234966219:T:A	1.77007e-06	-2.36888e-10	-1.50698
234966277	chr1:234966277:G:C	1.76745e-06	-2.36888e-10	-1.50847
234966337	chr1:234966337:G:A	1.00684e-06	-1.62392	-0.447268
234966345	chr1:234966345:C:T	1.9005e-06	-2.36888e-10	-1.43589
234966473	chr1:234966473:G:A	1.5384e-06	-1.64726	-9.11979e-10
234966743	chr1:234966743:C:T	0.000200571	-2.36888e-10	3.22317
234967242	chr1:234967242:T:G	2.42223e-06	-2.36888e-10	-1.19331
234967249	chr1:234967249:C:T	1.77104e-06	-2.36888e-10	-1.50644
234967483	chr1:234967483:C:T	3.75645e-06	-1.60594	0.851409
234967581	chr1:234967581:A:G	1.76276e-06	-2.36888e-10	-1.51112
234967714	chr1:234967714:G:A	1.62489e-06	-1.59256	-9.11979e-10
234967844	chr1:234967844:G:A	4.01788e-07	-1.57292	-1.41691
234967902	chr1:234967902:A:G	3.10801e-06	-2.36888e-10	-0.944021
234968026	chr1:234968026:G:C	7.60927e-07	-1.41729	-0.933934
234968071	chr1:234968071:G:A	3.20859e-06	-2.36888e-10	-0.912171
234968178	chr1:234968178:T:TA	6.0098e-06	-0.0539966	-0.230616
234968234	chr1:234968234:T:C	4.24484e-07	-1.61166	-1.32323
234968274	chr1:234968274:G:A	2.8944e-06	-2.36888e-10	-1.01522
234968320	chr1:234968320:C:T	4.35094e-06	0.232061	-0.839672
234968336	chr1:234968336:C:T	1.31572e-06	-1.63876	-0.16486
234968481	chr1:234968481:A:G	4.70073e-07	-1.56689	-1.26598
234968622	chr1:234968622:C:A	1.76714e-06	-2.36888e-10	-1.50864
234968665	chr1:234968665:A:C	4.16279e-07	-1.50892	-1.44548
234968725	chr1:234968725:C:T	4.33248e-07	-1.44466	-1.46979
234969079	chr1:234969079:G:A	3.05322e-06	-2.36888e-10	-0.961806
234969214	chr1:234969214:T:G	3.77622e-07	-1.55445	-1.49742
234969526	chr1:234969526:T:G	2.41236e-06	-2.36888e-10	-1.1974
234969835	chr1:234969835:G:A	9.25808e-07	-1.18029	-0.974805
234969922	chr1:234969922:C:G	2.07784e-06	-2.36888e-10	-1.34668
234970290	chr1:234970290:A:G	2.32617e-06	-2.36888e-10	-1.23378
234970346	chr1:234970346:T:A	4.21311e-06	-1.56455	0.924745
234970687	chr1:234970687:G:GA	2.1278e-06	-1.52374	0.200822
234970747	chr1:234970747:C:T	4.20787e-06	-1.56975	0.928703
234970809	chr1:234970809:A:T	1.79111e-06	-2.36888e-10	-1.49517
234970858	chr1:234970858:G:A	2.02442e-06	-2.36888e-10	-1.37272
234971083	chr1:234971083:T:C	1.48481e-05	-2.36888e-10	0.619871
234971202	chr1:234971202:G:A	5.51811e-06	-2.36888e-10	-0.369967
234971382	chr1:234971382:C:T	1.8989e-06	-2.36888e-10	-1.43673
234971595	chr1:234971595:A:G	2.03409e-06	-2.36888e-10	-1.36796
234971682	chr1:234971682:T:A	1.1081e-06	-1.41222	-0.563137
234972117	chr1:234972117:C:T	8.77875e-06	-1.44854	1.54287
234972136	chr1:234972136:G:A	2.05217e-06	-2.36888e-10	-1.35911
234972554	chr1:234972554:C:T	1.80268e-06	-2.36888e-10	-1.48873
234972555	chr1:234972555:G:A	8.91194e-07	-1.53937	-0.653828
234972561	chr1:234972561:G:A	1.54484e-06	-1.3412	-0.301879
234972802	chr1:234972802:G:A	1.98711e-06	-2.36888e-10	-1.39132
234972951	chr1:234972951:A:G	3.26053e-06	-2.36888e-10	-0.896114
234973116	chr1:234973116:G:T	1.98711e-06	-2.36888e-10	-1.39132
234973467	chr1:234973467:T:C	9.67022e-07	-1.39462	-0.716918
234973612	chr1:234973612:T:C	2.15948e-06	-1.33049	0.0223523
234974051	chr1:234974051:A:C	2.07136e-06	-2.36888e-10	-1.3498
234974119	chr1:234974119:C:T	4.89534e-06	-2.36888e-10	-0.48972
234974266	chr1:234974266:T:C	4.39429e-06	-2.36888e-10	-0.597698
234974300	chr1:234974300:A:G	1.88665e-06	-1.4432	-9.11979e-10
234974348	chr1:234974348:A:G	2.61821e-06	-1.33941	0.223898
234974594	chr1:234974594:T:C	3.6574e-07	-1.57624	-1.50759
234974915	chr1:234974915:T:C	1.98342e-06	-2.36888e-10	-1.39318
234975089	chr1:234975089:C:G	2.38872e-06	-2.36888e-10	-1.20725
234975169	chr1:234975169:C:CT	3.01785e-06	0.486137	-1.45959
234975303	chr1:234975303:T:A	3.45286e-06	-1.23652	0.397723
234975581	chr1:234975581:C:T	3.51615e-06	-2.36888e-10	-0.820637
234976407	chr1:234976407:T:C	9.67467e-07	-1.5816	-0.529481
234976665	chr1:234976665:T:C	7.98609e-07	-1.35712	-0.945764
234976670	chr1:234976670:A:G	9.82083e-07	-1.27105	-0.825031
234976691	chr1:234976691:T:C	2.25236e-06	-1.26602	-9.11979e-10
234976987	chr1:234976987:T:C	2.12387e-06	-2.36888e-10	-1.32476
234976990	chr1:234976990:G:A	3.66756e-06	-0.274677	-0.5038
234977152	chr1:234977152:A:C	2.62605e-06	0.351631	-1.46415
234977261	chr1:234977261:G:A	7.4225e-06	1.43674	-1.51023
234977466	chr1:234977466:G:A	1.80364e-06	-2.36888e-10	-1.4882
234977558	chr1:234977558:A:G	1.0422e-05	-1.65779	1.92371
234977573	chr1:234977573:C:T	1.36091e-06	-1.48942	-0.280431
234977859	chr1:234977859:T:A	8.86974e-07	-1.17076	-1.02718
234978369	chr1:234978369:C:A	1.52992e-06	-1.08951	-0.563273
234978847	chr1:234978847:A:G	1.55005e-06	-1.38471	-0.255005
234978947	chr1:234978947:A:T	2.1867e-06	-2.36888e-10	-1.29561
234979312	chr1:234979312:C:T	2.8767e-06	-2.36888e-10	-1.02136
234979458	chr1:234979458:C:T	1.7642e-06	-2.36888e-10	-1.51031
234979499	chr1:234979499:C:T	2.47674e-06	-2.36888e-10	-1.17106
234979762	chr1:234979762:A:G	2.90523e-05	-0.832753	2.12385
234980466	chr1:234980466:A:G	1.30554e-05	-2.36888e-10	0.491198
234980660	chr1:234980660:T:C	1.42044e-06	-1.57136	-0.155675
234980727	chr1:234980727:C:T	1.42662e-05	-2.36888e-10	0.579892
234981224	chr1:234981224:T:C	1.72644e-06	-1.53019	-0.00175054
234981544	chr1:234981544:G:A	3.2391e-06	-1.16505	0.262347
234981832	chr1:234981832:C:T	1.80735e-06	-1.54719	0.0610522
234981951	chr1:234981951:AAATC:A	8.71556e-06	0.087106	-9.11979e-10
234982263	chr1:234982263:T:C	1.93622e-06	0.0786064	-1.49587
234982716	chr1:234982716:T:C	2.25789e-06	-2.36888e-10	-1.26357
234982826	chr1:234982826:T:C	4.6153e-06	-1.6519	1.10327
234983054	chr1:234983054:G:A	2.17289e-06	-2.36888e-10	-1.30194
234983188	chr1:234983188:T:C	4.51802e-07	-1.44678	-1.42574
234983293	chr1:234983293:C:T	4.56689e-07	-1.44283	-1.41893
234983720	chr1:234983720:A:G	2.73141e-06	-2.36888e-10	-1.07319
234983874	chr1:234983874:G:A	4.89913e-07	-1.28132	-1.51021
234984281	chr1:234984281:C:T	7.97297e-06	-2.36888e-10	-0.0019469
234984292	chr1:234984292:C:T	7.45693e-07	-1.0089	-1.36255
234984299	chr1:234984299:T:C	2.00283e-06	-2.36888e-10	-1.38344
234984666	chr1:234984666:A:T	8.18749e-07	-1.36321	-0.914767
234984795	chr1:234984795:T:G	4.12593e-05	-2.36888e-10	1.64187
234984828	chr1:234984828:C:T	1.93641e-06	-2.36888e-10	-1.41717
234984852	chr1:234984852:G:A	2.08591e-06	-2.36888e-10	-1.3428
234984974	chr1:234984974:C:A	1.94207e-06	-2.36888e-10	-1.41425
234985239	chr1:234985239:A:G	4.24466e-05	-2.36888e-10	1.67024
234985274	chr1:234985274:G:A	3.05898e-06	-0.959921	-9.11979e-10
234985414	chr1:234985414:T:C	4.24466e-05	-2.36888e-10	1.67024
234985912	chr1:234985912:G:A	3.46479e-05	-2.36888e-10	1.46724
234986108	chr1:234986108:C:T	1.48098e-05	-2.36888e-10	0.617283
234986124	chr1:234986124:G:A	1.30512e-06	-0.719668	-1.09204
234986353	chr1:234986353:T:C	4.98316e-05	-2.36888e-10	1.83065
234986362	chr1:234986362:T:G	4.38355e-05	-2.36888e-10	1.70244
234986479	chr1:234986479:A:G	3.36811e-05	-2.36888e-10	1.43893
234986486	chr1:234986486:T:C	8.34182e-05	-2.36888e-10	2.34586
234986491	chr1:234986491:T:C	8.75281e-05	-2.36888e-10	2.39396
234986492	chr1:234986492:T:C	6.94069e-05	-2.36888e-10	2.16198
234986493	chr1:234986493:A:G	5.4579e-05	-2.36888e-10	1.92165
234986497	chr1:234986497:A:T	2.33255e-05	-2.36888e-10	1.07154
234986508	chr1:234986508:T:C	5.84636e-05	-2.36888e-10	1.9904
234986774	chr1:234986774:C:G	3.66829e-05	-2.36888e-10	1.52431
234986790	chr1:234986790:C:CA	3.80555e-06	-2.36888e-10	-0.741543
234986793	chr1:234986793:G:A	3.80555e-06	-2.36888e-10	-0.741543
234986911	chr1:234986911:T:C	4.19397e-05	-2.36888e-10	1.65823
234986936	chr1:234986936:T:C	4.22709e-05	-2.36888e-10	1.6661
234987000	chr1:234987000:G:A	2.03441e-06	-2.36888e-10	-1.3678
234987549	chr1:234987549:G:A	1.68856e-05	0.74846	-9.11979e-10
234987672	chr1:234987672:A:G	1.5221e-06	-1.65791	-9.11979e-10
234987729	chr1:234987729:G:A	2.47429e-06	-2.36888e-10	-1.17205
234988075	chr1:234988075:C:T	6.65957e-06	-2.36888e-10	-0.181949
234988364	chr1:234988364:A:G	2.11934e-06	-2.36888e-10	-1.3269
234988851	chr1:234988851:T:G	3.14281e-06	-2.36888e-10	-0.932885
234989047	chr1:234989047:C:G	3.12292e-06	-0.939235	-9.11979e-10
234989204	chr1:234989204:C:T	8.75348e-07	-0.700873	-1.51026
234989264	chr1:234989264:C:A	2.00882e-06	-2.36888e-10	-1.38046
234989624	chr1:234989624:G:A	1.29648e-05	-2.36888e-10	0.484232
234990397	chr1:234990397:G:A	5.29639e-07	-1.52584	-1.18772
234990402	chr1:234990402:C:T	1.93876e-06	-2.36888e-10	-1.41595
234990562	chr1:234990562:A:G	1.89678e-06	-2.36888e-10	-1.43784
234990740	chr1:234990740:C:T	7.78596e-07	-0.87819	-1.45008
234990921	chr1:234990921:C:T	1.77575e-06	-2.36888e-10	-1.50378
234991277	chr1:234991277:A:G	1.5229e-06	-1.65739	-9.11979e-10
234991582	chr1:234991582:A:G	2.30213e-06	-2.36888e-10	-1.24417
234991828	chr1:234991828:G:C	1.53228e-06	-1.65125	-9.11979e-10
234991851	chr1:234991851:G:A	6.07987e-07	-1.64388	-0.931728
234992577	chr1:234992577:G:A	4.37475e-07	-1.58205	-1.32269
234992592	chr1:234992592:C:A	2.0008e-06	-2.36888e-10	-1.38445
234992876	chr1:234992876:C:T	5.82335e-07	-1.56202	-1.0567
234992920	chr1:234992920:C:T	1.22863e-05	-2.36888e-10	0.430479
234993024	chr1:234993024:T:C	4.21591e-07	-1.58475	-1.35698
234993082	chr1:234993082:G:A	1.76531e-06	-2.36888e-10	-1.50968
234993090	chr1:234993090:T:C	2.162e-06	-1.30697	-9.11979e-10
234993415	chr1:234993415:C:T	1.88661e-06	-2.36888e-10	-1.44322
234993467	chr1:234993467:A:G	4.78818e-07	-1.46423	-1.3502
234993493	chr1:234993493:G:A	8.50262e-07	-0.859268	-1.38095
234993553	chr1:234993553:A:G	4.40472e-07	-1.55978	-1.33813
234993847	chr1:234993847:G:C	1.96742e-06	-2.36888e-10	-1.40128
234994250	chr1:234994250:A:G	1.54133e-06	-1.64536	-9.11979e-10
234994261	chr1:234994261:C:T	3.172e-06	-2.36888e-10	-0.923641
234994472	chr1:234994472:T:C	6.94724e-07	-1.65781	-0.784438
234994603	chr1:234994603:G:A	2.95663e-06	-2.36888e-10	-0.993955
234994699	chr1:234994699:G:T	1.91862e-06	-2.36888e-10	-1.4264
234994737	chr1:234994737:C:T	5.31903e-06	-2.36888e-10	-0.406712
234995068	chr1:234995068:T:C	2.3056e-05	-2.36888e-10	1.05992
234995235	chr1:234995235:C:A	3.27079e-06	-2.36888e-10	-0.892972
234995276	chr1:234995276:G:A	2.38601e-06	-2.36888e-10	-1.20838
234996068	chr1:234996068:T:C	2.19667e-06	-2.36888e-10	-1.29106
234996412	chr1:234996412:G:A	1.7909e-06	-2.36888e-10	-1.49528
234996432	chr1:234996432:T:C	1.79087e-06	-2.36888e-10	-1.4953
234996476	chr1:234996476:T:C	6.48467e-07	-1.65279	-0.858358
234996638	chr1:234996638:G:A	1.83424e-06	-2.36888e-10	-1.47137
234997102	chr1:234997102:A:G	3.99567e-07	-1.48669	-1.50869
234997348	chr1:234997348:G:C	1.90534e-06	-2.36888e-10	-1.43334
234997557	chr1:234997557:G:A	1.98353e-06	-1.39313	-9.11979e-10
234997835	chr1:234997835:A:G	5.12372e-07	-1.23566	-1.51105
234998100	chr1:234998100:C:T	6.37829e-07	-1.03763	-1.49006
234998168	chr1:234998168:C:T	1.85013e-06	-2.36888e-10	-1.46275
234999165	chr1:234999165:C:T	5.36457e-06	-2.36888e-10	-0.398187
234999166	chr1:234999166:G:A	2.60844e-06	-2.36888e-10	-1.11925
234999564	chr1:234999564:C:T	2.1879e-06	-2.36888e-10	-1.29506
234999893	chr1:234999893:G:C	6.0707e-07	-1.65025	-0.926867
234999895	chr1:234999895:G:A	4.64337e-07	-1.62148	-1.22367
234999955	chr1:234999955:C:T	3.82126e-06	-2.36888e-10	-0.737422
235000038	chr1:235000038:G:A	3.68773e-07	-1.59723	-1.47834
235000190	chr1:235000190:G:A	1.34172e-06	-1.61606	-0.167994
235000356	chr1:235000356:G:A	3.40112e-07	-1.65169	-1.5048
235000872	chr1:235000872:G:A	1.34792e-05	-2.36888e-10	0.523146
235000980	chr1:235000980:G:A	2.60401e-06	-2.36888e-10	-1.12095
235001095	chr1:235001095:G:T	6.77929e-07	-1.08553	-1.38119
235001122	chr1:235001122:T:A	2.62855e-06	-2.36888e-10	-1.11157
235001725	chr1:235001725:T:C	4.67055e-07	-1.32834	-1.51098
235001873	chr1:235001873:A:G	7.25692e-07	-1.30218	-1.09646
235001953	chr1:235001953:A:G	8.91459e-07	-1.49874	-0.694159
235001962	chr1:235001962:G:A	1.12758e-06	-1.49288	-0.465047
235002090	chr1:235002090:G:A	5.97774e-07	-1.25575	-1.3368
235002157	chr1:235002157:A:C	4.16939e-06	-2.36888e-10	-0.650234
235002334	chr1:235002334:G:A	2.65541e-06	-2.36888e-10	-1.1014
235002402	chr1:235002402:G:A	3.9335e-07	-1.598	-1.41305
235002573	chr1:235002573:GC:G	2.0604e-06	-2.36888e-10	-1.3551
235002576	chr1:235002576:AT:A	2.05167e-06	-2.36888e-10	-1.35935
235002736	chr1:235002736:T:G	4.1172e-07	-1.64121	-1.32421
235002896	chr1:235002896:A:G	3.37315e-06	-2.36888e-10	-0.862156
235003398	chr1:235003398:A:G	1.06432e-06	-1.22522	-0.790441
235003480	chr1:235003480:G:A	1.10969e-06	-1.18682	-0.787099
235003810	chr1:235003810:T:C	2.53029e-06	-2.36888e-10	-1.14967
235004010	chr1:235004010:G:A	2.05108e-06	-2.36888e-10	-1.35964
235004161	chr1:235004161:A:G	4.10352e-07	-1.64403	-1.32472
235004288	chr1:235004288:G:T	2.81577e-06	-2.36888e-10	-1.04277
235005027	chr1:235005027:C:T	3.82087e-06	-2.36888e-10	-0.737525
235005800	chr1:235005800:T:C	4.91049e-07	-1.50711	-1.28211
235006188	chr1:235006188:A:G	1.88418e-06	-2.36888e-10	-1.44451
235006311	chr1:235006311:TC:T	1.60187e-06	-1.60683	-9.11979e-10
235006486	chr1:235006486:G:A	3.1791e-06	-1.15093	0.229523
235006534	chr1:235006534:A:G	3.61246e-07	-1.65808	-1.43811
235007005	chr1:235007005:T:C	5.66879e-06	-1.22988	0.88685
235007338	chr1:235007338:A:C	3.59171e-07	-1.59121	-1.51075
235007632	chr1:235007632:G:A	4.03033e-06	-1.47581	0.791654
235007968	chr1:235007968:G:A	2.14928e-06	-2.36888e-10	-1.31287
235008680	chr1:235008680:C:T	1.77902e-06	-2.36888e-10	-1.50194
235008835	chr1:235008835:T:G	7.06941e-07	-1.39539	-1.02942
235008858	chr1:235008858:A:G	6.99904e-06	-1.25851	1.12628
235009303	chr1:235009303:C:T	4.19061e-07	-1.4502	-1.49754
235009533	chr1:235009533:G:A	4.44241e-07	-1.37877	-1.51062
235009682	chr1:235009682:G:C	4.55376e-07	-1.4043	-1.46034
235009787	chr1:235009787:T:C	4.30232e-07	-1.41199	-1.50944
235010242	chr1:235010242:C:A	4.92961e-07	-1.36875	-1.41658
235011416	chr1:235011416:G:A	2.96678e-06	-2.36888e-10	-0.990528
235011922	chr1:235011922:C:G	4.25497e-05	0.810909	0.861761
235012465	chr1:235012465:G:A	6.30865e-07	-1.18128	-1.35738
235012734	chr1:235012734:G:T	5.88397e-07	-1.12734	-1.48101
235012818	chr1:235012818:A:G	1.81221e-06	-2.36888e-10	-1.48346
235012823	chr1:235012823:C:G	3.6966e-06	-2.36888e-10	-0.77059
235013112	chr1:235013112:A:G	1.88138e-06	-2.36888e-10	-1.446
235013113	chr1:235013113:A:C	1.87678e-06	-2.36888e-10	-1.44844
235013220	chr1:235013220:G:A	1.76729e-06	-2.36888e-10	-1.50856
235013514	chr1:235013514:C:A	4.47543e-07	-1.37211	-1.50988
235013694	chr1:235013694:C:T	4.44703e-07	-1.40269	-1.48567
235013937	chr1:235013937:G:A	7.33957e-07	-0.887472	-1.49984
235014452	chr1:235014452:G:T	2.88327e-06	-1.01908	-9.11979e-10
235014726	chr1:235014726:G:A	1.83749e-06	-2.36888e-10	-1.4696
235015302	chr1:235015302:C:G	4.89484e-07	-1.53479	-1.25761
235015413	chr1:235015413:C:A	6.57228e-07	-1.01471	-1.48302
235015491	chr1:235015491:G:A	8.82096e-07	-0.783451	-1.42001
235015667	chr1:235015667:G:A	4.00094e-07	-1.60145	-1.3926
235015733	chr1:235015733:T:C	1.8372e-06	-2.36888e-10	-1.46976
235016506	chr1:235016506:T:C	3.34534e-05	1.43215	-9.11979e-10
235017010	chr1:235017010:C:T	3.46389e-07	-1.63103	-1.50717
235017052	chr1:235017052:T:C	1.79812e-06	-2.36888e-10	-1.49126
235017395	chr1:235017395:C:T	3.46329e-07	-1.63168	-1.50669
235018227	chr1:235018227:T:C	1.71807e-06	-1.5368	-9.11979e-10
235018604	chr1:235018604:T:C	4.06838e-07	-1.65808	-1.31926
235019543	chr1:235019543:A:C	3.08836e-06	-2.36888e-10	-0.950363
235019600	chr1:235019600:G:A	1.93149e-06	-2.36888e-10	-1.41971
235019750	chr1:235019750:A:G	1.76337e-06	-2.36888e-10	-1.51078
235020026	chr1:235020026:C:A	2.94976e-06	-1.15598	0.159696
235020182	chr1:235020182:A:G	1.9396e-06	-1.64533	0.229811
235020510	chr1:235020510:G:A	1.89513e-06	-1.64309	0.204379
235020534	chr1:235020534:G:A	2.08818e-06	-2.36888e-10	-1.34171
235020706	chr1:235020706:A:G	8.02588e-07	-1.64155	-0.65637
235020746	chr1:235020746:G:A	1.89235e-06	-2.36888e-10	-1.44018
235020795	chr1:235020795:A:G	3.42949e-07	-1.63699	-1.51119
235020893	chr1:235020893:G:C	1.60752e-06	-1.64729	0.0439801
235021143	chr1:235021143:C:A	3.21266e-06	-2.36888e-10	-0.910903
235021495	chr1:235021495:C:A	1.76594e-06	-2.36888e-10	-1.50932
235021508	chr1:235021508:G:A	2.44855e-06	-2.36888e-10	-1.18251
235021768	chr1:235021768:A:G	2.27294e-06	-2.36888e-10	-1.25693
235022274	chr1:235022274:T:G	1.18728e-05	-2.36888e-10	0.39625
235022414	chr1:235022414:G:A	7.84981e-06	-2.36888e-10	-0.0175146
235022533	chr1:235022533:A:G	2.06272e-06	-2.36888e-10	-1.35398
235022805	chr1:235022805:C:T	4.90187e-07	-1.53785	-1.25313
235022806	chr1:235022806:G:A	4.11996e-06	-2.36888e-10	-0.66216
235022810	chr1:235022810:A:C	2.82488e-06	-2.36888e-10	-1.03954
235023113	chr1:235023113:A:G	2.25434e-05	-2.36888e-10	1.03744
235023398	chr1:235023398:A:G	3.38502e-06	-2.36888e-10	-0.858643
235023415	chr1:235023415:G:A	3.37556e-07	-1.65805	-1.50598
235023441	chr1:235023441:A:G	5.93194e-07	-1.65556	-0.944678
235023732	chr1:235023732:C:T	1.99433e-06	-2.36888e-10	-1.3877
235023876	chr1:235023876:A:AG	7.46057e-07	-1.55136	-0.819595
235023963	chr1:235023963:A:G	2.19111e-06	-2.36888e-10	-1.29359
235023994	chr1:235023994:C:T	2.14173e-06	-2.36888e-10	-1.31639
235023995	chr1:235023995:A:G	1.89132e-06	-2.36888e-10	-1.44073
235024123	chr1:235024123:G:A	4.95268e-06	-2.36888e-10	-0.478075
235024581	chr1:235024581:C:T	1.28849e-06	-1.4936	-0.330938
235024731	chr1:235024731:C:T	2.2644e-06	-2.36888e-10	-1.26069
235025125	chr1:235025125:C:T	6.72038e-07	-1.61993	-0.855518
235025174	chr1:235025174:G:A	8.51287e-07	-1.45421	-0.784802
235025554	chr1:235025554:C:T	2.31851e-06	-2.36888e-10	-1.23708
235025770	chr1:235025770:G:A	3.41459e-06	-2.36888e-10	-0.849945
235025788	chr1:235025788:G:A	2.10585e-06	-2.36888e-10	-1.33329
235026193	chr1:235026193:T:C	1.76956e-06	-2.36888e-10	-1.50727
235026194	chr1:235026194:A:G	2.22215e-05	-0.505774	1.52883
235026279	chr1:235026279:C:G	1.96294e-06	-2.36888e-10	-1.40356
235026470	chr1:235026470:C:T	1.27273e-06	-1.49203	-0.344808
235026877	chr1:235026877:G:A	2.21675e-06	-2.36888e-10	-1.28196
235027137	chr1:235027137:G:A	1.77981e-06	-2.36888e-10	-1.50149
235027263	chr1:235027263:C:T	1.91385e-06	-2.36888e-10	-1.42889
235027418	chr1:235027418:G:T	1.95676e-06	-2.36888e-10	-1.40672
235027549	chr1:235027549:T:C	7.75817e-07	-1.64579	-0.686052
235027774	chr1:235027774:A:G	2.04887e-06	-2.36888e-10	-1.36071
235028056	chr1:235028056:A:T	1.96313e-06	-2.36888e-10	-1.40346
235028059	chr1:235028059:C:T	2.67935e-06	-2.36888e-10	-1.09243
235028547	chr1:235028547:C:T	3.06955e-06	-2.36888e-10	-0.956473
235028597	chr1:235028597:T:C	1.7867e-06	-2.36888e-10	-1.49763
235028832	chr1:235028832:C:T	1.60616e-06	-1.60416	-9.11979e-10
235028855	chr1:235028855:C:A	1.8929e-06	-2.36888e-10	-1.4399
235028880	chr1:235028880:G:A	2.17536e-06	-2.36888e-10	-1.30081
235029089	chr1:235029089:T:G	1.99531e-06	-2.36888e-10	-1.3872
235029092	chr1:235029092:C:T	2.85583e-06	-2.36888e-10	-1.02864
235029289	chr1:235029289:G:A	4.21771e-06	-1.49225	0.853544
235029312	chr1:235029312:C:T	3.20044e-06	-2.36888e-10	-0.914714
235029512	chr1:235029512:T:C	3.90019e-07	-1.63529	-1.38427
235029783	chr1:235029783:G:A	1.86893e-06	-2.36888e-10	-1.45264
235029786	chr1:235029786:G:A	8.65134e-06	-2.36888e-10	0.0797109
235030212	chr1:235030212:A:C	1.7784e-06	-2.36888e-10	-1.50229
235030469	chr1:235030469:T:C	1.77375e-06	-2.36888e-10	-1.50491
235030916	chr1:235030916:G:A	2.5013e-06	-2.36888e-10	-1.16119
235031064	chr1:235031064:A:G	1.808e-06	-2.36888e-10	-1.48578
235031073	chr1:235031073:G:A	2.76524e-06	-0.897929	-0.162947
235031106	chr1:235031106:G:T	2.53263e-06	-2.36888e-10	-1.14874
235031381	chr1:235031381:G:T	2.28597e-06	-2.36888e-10	-1.25121
235031730	chr1:235031730:AGATAAATTCAAAGAAATTTATCTTTGAATTTCTTTGAATTTAG:A	2.19769e-06	-2.36888e-10	-1.2906
235031984	chr1:235031984:C:A	2.43784e-06	-0.189486	-0.997406
235032010	chr1:235032010:G:A	1.78769e-06	-2.36888e-10	-1.49708
235032023	chr1:235032023:C:A	1.87064e-06	-2.36888e-10	-1.45172
235032253	chr1:235032253:A:G	1.77893e-06	-1.28457	-0.21742
235033223	chr1:235033223:A:T	3.57889e-06	-1.22381	0.42086
235033273	chr1:235033273:G:C	1.04881e-06	-1.41849	-0.611853
235033337	chr1:235033337:T:G	1.57836e-06	-1.6181	-0.00350957
235033355	chr1:235033355:G:A	3.80554e-06	-2.36888e-10	-0.741547
235033377	chr1:235033377:T:C	1.85126e-06	-2.36888e-10	-1.46213
235033462	chr1:235033462:AAAT:A	4.50845e-07	-1.60204	-1.2726
235033514	chr1:235033514:G:A	1.87212e-06	-2.36888e-10	-1.45093
235033560	chr1:235033560:G:T	4.00589e-06	-1.23279	0.542553
235033571	chr1:235033571:T:C	1.90698e-06	-2.36888e-10	-1.43249
235033621	chr1:235033621:T:G	3.54961e-06	-2.36888e-10	-0.811164
235033751	chr1:235033751:C:T	3.18957e-06	-2.36888e-10	-0.918118
235033933	chr1:235033933:T:A	4.10376e-06	-2.36888e-10	-0.666099
235033972	chr1:235033972:A:G	2.82741e-06	-2.36888e-10	-1.03864
235034177	chr1:235034177:C:T	1.77476e-06	-2.36888e-10	-1.50434
235034249	chr1:235034249:T:A	5.85295e-07	-1.51755	-1.09609
235034820	chr1:235034820:A:G	3.86312e-06	-2.36888e-10	-0.726529
235035232	chr1:235035232:A:C	6.27843e-07	-1.22382	-1.31965
235035302	chr1:235035302:T:C	2.40616e-06	-0.217547	-0.982423
235035329	chr1:235035329:C:T	6.82996e-07	-1.19373	-1.26554
235035356	chr1:235035356:C:A	1.77116e-06	-2.36888e-10	-1.50637
235035570	chr1:235035570:A:G	1.76574e-06	-2.36888e-10	-1.50944
235035721	chr1:235035721:T:C	5.03233e-07	-1.37387	-1.39083
235035740	chr1:235035740:C:T	2.31723e-06	-2.36888e-10	-1.23763
235035837	chr1:235035837:T:C	4.79994e-07	-1.41853	-1.39345
235035898	chr1:235035898:G:A	1.77523e-06	-2.36888e-10	-1.50407
235035946	chr1:235035946:A:G	1.88311e-05	-2.36888e-10	0.857507
235035986	chr1:235035986:C:A	1.83569e-06	-2.36888e-10	-1.47059
235036072	chr1:235036072:C:T	5.73557e-07	-1.15363	-1.48027
235036230	chr1:235036230:C:T	4.54178e-07	-1.49656	-1.37071
235036335	chr1:235036335:T:C	8.4613e-06	-2.36888e-10	0.0574997
235036500	chr1:235036500:C:T	4.34832e-07	-1.40199	-1.50881
235036528	chr1:235036528:C:T	4.69029e-07	-1.41311	-1.42198
235037022	chr1:235037022:T:C	4.58325e-07	-1.37554	-1.48264
235037234	chr1:235037234:A:G	1.80313e-06	-2.36888e-10	-1.48848
235037311	chr1:235037311:C:T	2.50241e-06	-2.36888e-10	-1.16075
235037450	chr1:235037450:G:A	2.27078e-06	-0.993716	-0.264163
235037470	chr1:235037470:A:G	2.96058e-06	-0.992619	-9.11979e-10
235037491	chr1:235037491:G:A	2.15248e-06	-0.259095	-1.05229
235037685	chr1:235037685:C:T	3.87808e-06	-2.36888e-10	-0.722663
235037804	chr1:235037804:G:A	2.4805e-06	-2.36888e-10	-1.16954
235037827	chr1:235037827:C:G	4.12542e-07	-1.4572	-1.50623
235037992	chr1:235037992:T:C	4.61616e-07	-1.44312	-1.4079
235038512	chr1:235038512:G:A	4.15181e-07	-1.45773	-1.49932
235038601	chr1:235038601:C:T	3.4504e-06	-2.36888e-10	-0.839514
235038602	chr1:235038602:A:G	4.28649e-07	-1.43164	-1.49348
235038825	chr1:235038825:T:C	2.94059e-06	-2.36888e-10	-0.999394
235039166	chr1:235039166:A:G	5.9299e-05	-2.36888e-10	2.00459
235039379	chr1:235039379:T:A	1.82741e-06	-2.36888e-10	-1.4751
235039464	chr1:235039464:C:T	1.77325e-06	-2.36888e-10	-1.50519
235040123	chr1:235040123:A:C	4.29635e-07	-1.59518	-1.32765
235040187	chr1:235040187:C:T	4.57328e-07	-1.56938	-1.29098
235040454	chr1:235040454:G:A	0.000307013	2.03925	1.60963
235040469	chr1:235040469:T:C	3.92845e-06	-2.36888e-10	-0.709758
235040635	chr1:235040635:T:A	4.88593e-07	-1.51264	-1.28159
235040717	chr1:235040717:A:G	8.24356e-07	-0.77537	-1.49579
235040898	chr1:235040898:A:G	1.76772e-06	-2.36888e-10	-1.50831
235041561	chr1:235041561:C:A	2.51884e-06	-2.36888e-10	-1.15421
235041956	chr1:235041956:C:T	1.85421e-06	-2.36888e-10	-1.46055
235042061	chr1:235042061:A:T	2.26958e-06	-2.36888e-10	-1.25841
235042887	chr1:235042887:A:G	2.46139e-06	-2.36888e-10	-1.17728
235043139	chr1:235043139:C:T	4.06727e-07	-1.48467	-1.49295
235043212	chr1:235043212:A:C	3.40969e-06	-2.36888e-10	-0.851383
235043369	chr1:235043369:G:C	3.68818e-06	-0.77287	-9.11979e-10
235043539	chr1:235043539:T:C	2.78898e-06	-2.36888e-10	-1.05233
235043991	chr1:235043991:G:A	3.61229e-06	-2.36888e-10	-0.79366
235044479	chr1:235044479:A:C	3.74666e-07	-1.64459	-1.41513
235044541	chr1:235044541:C:T	2.61688e-06	-1.65586	0.539843
235044703	chr1:235044703:T:C	1.72867e-06	-1.53065	-9.11979e-10
235045140	chr1:235045140:C:T	1.64621e-05	0.169877	0.553181
235045175	chr1:235045175:C:T	4.98336e-07	-1.35921	-1.41528
235045408	chr1:235045408:T:C	4.57168e-06	-2.36888e-10	-0.558123
235045486	chr1:235045486:G:A	1.05381e-05	-2.36888e-10	0.276991
235045494	chr1:235045494:G:A	1.61895e-06	-1.59623	-9.11979e-10
235045535	chr1:235045535:T:C	7.04757e-06	-2.36888e-10	-0.125321
235045872	chr1:235045872:T:C	2.57633e-06	-2.36888e-10	-1.13164
235045986	chr1:235045986:A:G	4.12008e-07	-1.57097	-1.39375
235046199	chr1:235046199:A:C	1.77377e-06	-2.36888e-10	-1.50489
235046440	chr1:235046440:A:G	8.60152e-06	-2.36888e-10	0.0739358
235046610	chr1:235046610:A:T	1.98108e-06	-1.6372	0.242842
235046875	chr1:235046875:G:A	1.77573e-06	-2.36888e-10	-1.50379
235047108	chr1:235047108:A:C	2.03979e-05	-1.6458	2.58323
235047432	chr1:235047432:C:T	1.77727e-06	-2.36888e-10	-1.50292
235047444	chr1:235047444:G:C	3.77475e-06	-1.65709	0.90742
235047524	chr1:235047524:A:G	4.09408e-07	-1.58906	-1.38199
235047587	chr1:235047587:C:A	2.57066e-06	-2.36888e-10	-1.13384
235047652	chr1:235047652:A:G	2.5267e-06	-2.36888e-10	-1.15109
235047653	chr1:235047653:T:A	2.01968e-06	-2.36888e-10	-1.37506
235047701	chr1:235047701:G:A	4.15628e-06	-1.65791	1.00453
235047782	chr1:235047782:G:T	5.41661e-06	-2.36888e-10	-0.388533
235048848	chr1:235048848:G:A	2.89583e-06	-1.65125	0.636522
235049538	chr1:235049538:C:T	4.41307e-07	-1.60151	-1.29451
235050310	chr1:235050310:A:G	1.93005e-06	-2.36888e-10	-1.42046
235050428	chr1:235050428:C:T	4.3439e-07	-1.6061	-1.30572
235050431	chr1:235050431:G:A	4.41509e-07	-1.61841	-1.27715
235050603	chr1:235050603:C:T	9.57864e-07	-1.33339	-0.78766
235050827	chr1:235050827:A:T	3.32917e-06	-2.36888e-10	-0.875282
235050872	chr1:235050872:C:T	8.92376e-06	0.187698	-0.0769837
235050898	chr1:235050898:G:A	1.53111e-06	-1.65201	-9.11979e-10
235050992	chr1:235050992:C:A	7.95206e-07	-1.57801	-0.729151
235051168	chr1:235051168:T:C	2.31624e-06	-0.745309	-0.492748
235051593	chr1:235051593:A:G	4.42992e-07	-1.6276	-1.26461
235051734	chr1:235051734:G:A	3.72703e-06	-2.36888e-10	-0.762393
235051925	chr1:235051925:ATATATATATT:A	1.60186e-06	-1.60684	-9.11979e-10
235051948	chr1:235051948:G:A	1.60286e-06	-1.65176	0.0455426
235052559	chr1:235052559:C:T	6.00775e-07	-1.62349	-0.964052
235052595	chr1:235052595:G:A	5.19752e-06	-0.429822	-9.11979e-10
235052728	chr1:235052728:G:A	6.97896e-06	0.0281766	-0.163281
235053060	chr1:235053060:T:C	9.81432e-07	-1.40504	-0.691702
235053166	chr1:235053166:G:A	3.78157e-06	-2.36888e-10	-0.747863
235053260	chr1:235053260:G:T	3.84444e-06	-2.36888e-10	-0.731376
235053349	chr1:235053349:G:A	3.09376e-06	-2.36888e-10	-0.948616
235054551	chr1:235054551:G:A	1.82943e-06	-2.36888e-10	-1.474
235054664	chr1:235054664:A:C	2.94673e-06	-1.64834	0.651036
235054748	chr1:235054748:T:C	2.14834e-06	-2.36888e-10	-1.31331
235055178	chr1:235055178:G:A	1.87614e-05	-2.36888e-10	0.8538
235055263	chr1:235055263:A:C	2.28048e-06	-0.73682	-0.516797
235056071	chr1:235056071:T:C	6.35811e-07	-1.12001	-1.41085
235056162	chr1:235056162:A:G	3.48319e-07	-1.65586	-1.47678
235056450	chr1:235056450:A:C	1.93139e-06	-2.36888e-10	-1.41976
235056643	chr1:235056643:T:TA	2.27311e-06	-2.36888e-10	-1.25685
235056923	chr1:235056923:T:C	1.8824e-06	-2.36888e-10	-1.44545
235057559	chr1:235057559:G:A	3.84974e-06	-2.36888e-10	-0.729998
235057602	chr1:235057602:C:T	5.58727e-07	-1.47897	-1.18113
235057705	chr1:235057705:A:G	1.84149e-06	-2.36888e-10	-1.46743
235057763	chr1:235057763:G:A	2.43355e-06	-2.36888e-10	-1.18865
235057961	chr1:235057961:A:C	1.89216e-06	-2.36888e-10	-1.44029
235058485	chr1:235058485:T:C	5.56822e-07	-1.50288	-1.16064
235058518	chr1:235058518:C:T	8.86346e-07	-1.4089	-0.789756
235058713	chr1:235058713:C:T	2.43062e-06	-1.65241	0.462551
235058768	chr1:235058768:A:C	6.30331e-07	-1.65788	-0.881637
235058883	chr1:235058883:AAGAT:A	1.53064e-06	-1.65232	-9.11979e-10
235058912	chr1:235058912:GAA:G	7.35928e-07	-1.65801	-0.726612
235059008	chr1:235059008:C:T	1.93508e-06	-1.65232	0.234471
235059107	chr1:235059107:G:A	1.52264e-06	-1.65756	-9.11979e-10
235059326	chr1:235059326:C:T	2.40479e-06	-1.65475	0.454207
235059547	chr1:235059547:C:T	1.32494e-06	-0.952413	-0.844222
235059664	chr1:235059664:C:T	6.62258e-06	-0.140207	-0.047312
235059740	chr1:235059740:G:C	3.20153e-06	-2.36888e-10	-0.914376
235059784	chr1:235059784:A:G	1.88878e-06	-2.36888e-10	-1.44207
235059926	chr1:235059926:T:C	2.51406e-06	-2.36888e-10	-1.1561
235059956	chr1:235059956:G:A	1.91346e-06	-2.36888e-10	-1.42909
235060164	chr1:235060164:G:A	1.75675e-06	-1.51454	-9.11979e-10
235060372	chr1:235060372:A:T	7.22888e-07	-1.65786	-0.74465
235060598	chr1:235060598:C:T	3.65547e-06	-2.36888e-10	-0.781779
235060641	chr1:235060641:T:C	7.82238e-07	-1.65407	-0.669532
235060837	chr1:235060837:G:A	1.95911e-06	-2.36888e-10	-1.40552
235060879	chr1:235060879:A:G	5.25348e-07	-1.57072	-1.15098
235061518	chr1:235061518:T:G	1.87539e-06	-2.36888e-10	-1.44919
235061570	chr1:235061570:G:A	1.20799e-05	-0.739122	1.15266
235061656	chr1:235061656:C:T	2.55915e-06	-1.13833	-9.11979e-10
235061756	chr1:235061756:T:C	8.96518e-07	-1.65449	-0.532746
235062124	chr1:235062124:A:G	1.29904e-05	-0.269206	0.755415
235062355	chr1:235062355:G:A	6.00174e-07	-1.51784	-1.0707
235062660	chr1:235062660:C:A	1.96809e-06	-2.36888e-10	-1.40094
235062676	chr1:235062676:G:A	6.22304e-07	-1.52643	-1.0259
235062726	chr1:235062726:C:T	1.54148e-06	-1.64526	-9.11979e-10
235063047	chr1:235063047:C:T	1.51324e-06	-1.65379	-0.00995816
235063661	chr1:235063661:G:C	2.02932e-06	-2.36888e-10	-1.3703
235064072	chr1:235064072:C:T	1.76424e-06	-2.36888e-10	-1.51028
235064151	chr1:235064151:T:C	7.37987e-07	-1.56188	-0.819954
235064218	chr1:235064218:C:T	2.13128e-06	-2.36888e-10	-1.32128
235064479	chr1:235064479:AG:A	1.9049e-06	-1.43357	-9.11979e-10
235065409	chr1:235065409:T:C	1.79861e-06	-2.36888e-10	-1.49099
235065659	chr1:235065659:T:C	4.08884e-06	-2.36888e-10	-0.669742
235065697	chr1:235065697:C:T	1.84134e-06	-2.36888e-10	-1.46751
235066486	chr1:235066486:A:G	4.51754e-07	-1.64607	-1.22655
235066499	chr1:235066499:T:C	1.89512e-06	-2.36888e-10	-1.43872
235066557	chr1:235066557:G:T	1.71263e-06	-1.53997	-9.11979e-10
235066593	chr1:235066593:G:A	1.54144e-06	-1.64529	-9.11979e-10
235066633	chr1:235066633:G:A	2.46358e-06	-2.36888e-10	-1.17639
235066758	chr1:235066758:T:TG	2.13959e-06	-2.36888e-10	-1.31739
235066792	chr1:235066792:C:A	8.43211e-07	-1.08966	-1.15888
235066976	chr1:235066976:C:T	6.69248e-07	-1.52984	-0.949761
235067425	chr1:235067425:G:A	9.91819e-07	-1.65782	-0.428395
235067491	chr1:235067491:G:A	2.76836e-06	-2.36888e-10	-1.05975
235067499	chr1:235067499:C:T	7.62117e-06	-0.0470734	-9.11979e-10
235067708	chr1:235067708:G:A	1.94171e-06	-2.36888e-10	-1.41443
235068067	chr1:235068067:C:A	4.83596e-06	-2.36888e-10	-0.501923
235068463	chr1:235068463:T:C	1.85359e-06	-2.36888e-10	-1.46088
235068571	chr1:235068571:C:T	1.93901e-06	-2.36888e-10	-1.41582
235068809	chr1:235068809:A:G	2.17643e-06	-2.36888e-10	-1.30032
235069360	chr1:235069360:T:C	7.49478e-07	-1.32716	-1.03922
235069604	chr1:235069604:T:C	1.79278e-06	-2.36888e-10	-1.49423
235069774	chr1:235069774:A:T	1.58062e-06	-1.62019	-9.11979e-10
235069780	chr1:235069780:C:T	1.27641e-06	-1.268	-0.565952
235069901	chr1:235069901:T:C	2.65264e-06	0.303813	-1.40626
235070211	chr1:235070211:C:T	6.8383e-07	-1.42319	-1.03486
235070998	chr1:235070998:C:T	4.03191e-07	-1.58141	-1.40494
235071435	chr1:235071435:T:C	1.84516e-06	-2.36888e-10	-1.46544
235071651	chr1:235071651:A:G	3.87954e-07	-1.54966	-1.47521
235072009	chr1:235072009:G:A	8.99018e-07	-1.47905	-0.705403
235072379	chr1:235072379:A:G	1.09413e-06	-0.734381	-1.25366
235072419	chr1:235072419:C:T	8.78978e-07	-1.48199	-0.725007
235072440	chr1:235072440:T:C	2.41511e-06	-1.19626	-9.11979e-10
235072611	chr1:235072611:T:C	1.81989e-06	-0.0385921	-1.44063
235072718	chr1:235072718:G:T	1.77028e-06	-2.36888e-10	-1.50686
235073659	chr1:235073659:A:G	2.18398e-06	-2.36888e-10	-1.29685
235073686	chr1:235073686:A:G	2.85011e-06	0.311729	-1.34237
235073869	chr1:235073869:C:A	3.97093e-07	-1.57263	-1.42896
235073878	chr1:235073878:G:A	1.20545e-06	-0.40775	-1.4834
235074335	chr1:235074335:G:A	1.02194e-06	-0.56359	-1.49271
235074841	chr1:235074841:G:A	2.03245e-06	-2.36888e-10	-1.36876
235075100	chr1:235075100:C:T	1.74647e-06	-1.52041	-9.11979e-10
235075215	chr1:235075215:C:T	2.09e-06	-2.36888e-10	-1.34084
235075370	chr1:235075370:C:T	1.50612e-06	-0.427464	-1.241
235075730	chr1:235075730:C:T	1.76619e-06	-1.14133	-0.367847
235075767	chr1:235075767:G:A	2.41534e-06	-2.36888e-10	-1.19616
235075976	chr1:235075976:G:A	4.22313e-07	-1.61026	-1.32975
235076038	chr1:235076038:C:T	2.06858e-06	-1.35114	-9.11979e-10
235076253	chr1:235076253:A:G	1.26654e-05	-2.36888e-10	0.460874
235076549	chr1:235076549:G:T	1.10464e-06	-0.592864	-1.38562
235076628	chr1:235076628:T:A	4.01595e-07	-1.49513	-1.49518
235076780	chr1:235076780:C:T	1.84251e-06	-2.36888e-10	-1.46688
235077650	chr1:235077650:G:C	1.76283e-06	-2.36888e-10	-1.51108
235077812	chr1:235077812:C:T	1.77386e-06	-2.36888e-10	-1.50484
235077910	chr1:235077910:G:A	1.78598e-06	-2.36888e-10	-1.49803
235078889	chr1:235078889:G:A	4.02317e-06	-2.36888e-10	-0.685934
235079538	chr1:235079538:G:A	8.03257e-06	0.00550117	-9.11979e-10
235079950	chr1:235079950:G:A	4.34273e-07	-1.44182	-1.47027
235080178	chr1:235080178:A:G	1.81455e-06	-2.36888e-10	-1.48217
235080754	chr1:235080754:G:A	4.34216e-07	-1.40682	-1.5054
235081050	chr1:235081050:C:G	9.19416e-07	-0.663416	-1.4986
235081493	chr1:235081493:T:C	2.02824e-06	-2.36888e-10	-1.37084
235081853	chr1:235081853:G:A	1.88789e-06	-2.36888e-10	-1.44254
235081949	chr1:235081949:C:T	3.3775e-06	-2.36888e-10	-0.860866
235082096	chr1:235082096:A:C	9.10679e-06	-2.36888e-10	0.131017
235082482	chr1:235082482:C:G	2.06716e-06	-2.36888e-10	-1.35183
235082905	chr1:235082905:A:G	1.77113e-06	-2.36888e-10	-1.50638
235083025	chr1:235083025:G:A	1.76488e-06	-2.36888e-10	-1.50992
235083033	chr1:235083033:G:T	7.3042e-07	-0.904334	-1.48781
235083335	chr1:235083335:G:A	7.81816e-07	-1.49798	-0.826154
235084152	chr1:235084152:C:T	1.77092e-06	-2.36888e-10	-1.5065
235084359	chr1:235084359:G:A	2.14164e-06	-2.36888e-10	-1.31643
235084439	chr1:235084439:T:A	2.83123e-06	-2.36888e-10	-1.03729
235084440	chr1:235084440:C:A	2.78813e-06	-2.36888e-10	-1.05263
235084726	chr1:235084726:G:A	1.88629e-06	0.0635943	-1.50699
235085058	chr1:235085058:G:A	1.7803e-06	-2.36888e-10	-1.50122
235085095	chr1:235085095:C:T	2.3566e-05	-2.36888e-10	1.0818
235085097	chr1:235085097:C:T	3.41411e-06	0.592744	-1.44283
235085390	chr1:235085390:C:T	4.84999e-07	-1.47546	-1.32616
235085403	chr1:235085403:C:T	3.44933e-07	-1.65201	-1.4904
235085590	chr1:235085590:G:A	1.60083e-05	0.412813	0.282293
235085662	chr1:235085662:G:A	2.61774e-06	-2.36888e-10	-1.11569
235085700	chr1:235085700:T:C	1.81817e-06	-2.36888e-10	-1.48018
235085780	chr1:235085780:T:C	1.9574e-06	-2.36888e-10	-1.40638
235085888	chr1:235085888:A:G	5.87118e-07	-1.42728	-1.18326
235086025	chr1:235086025:C:T	7.73208e-07	-1.19679	-1.13842
235086279	chr1:235086279:G:T	1.78443e-06	-2.36888e-10	-1.49891
235086422	chr1:235086422:C:T	3.11872e-06	0.524111	-1.46469
235086768	chr1:235086768:A:G	9.45271e-07	-0.635794	-1.49849
235087795	chr1:235087795:G:A	1.55434e-06	-1.63695	-9.11979e-10
235087823	chr1:235087823:T:G	1.56876e-06	-1.62772	-9.11979e-10
235087829	chr1:235087829:T:C	1.79294e-06	-2.36888e-10	-1.49415
235087960	chr1:235087960:G:A	1.82082e-06	-2.36888e-10	-1.47872
235088009	chr1:235088009:A:G	1.84211e-06	-2.36888e-10	-1.46709
235088208	chr1:235088208:T:C	2.10034e-06	-2.36888e-10	-1.3359
235089284	chr1:235089284:T:A	4.43285e-07	-1.5418	-1.34974
235089293	chr1:235089293:TCGG:T	7.16029e-06	0.537547	-0.647
235089520	chr1:235089520:T:C	3.77834e-06	-2.36888e-10	-0.748719
235089601	chr1:235089601:A:G	1.80534e-06	-2.36888e-10	-1.48726
235090312	chr1:235090312:T:C	4.14506e-07	-1.45332	-1.50535
235090346	chr1:235090346:G:A	1.77803e-06	-2.36888e-10	-1.5025
235090846	chr1:235090846:G:A	1.43657e-06	-1.14625	-0.569493
235090873	chr1:235090873:T:C	6.42919e-06	-2.36888e-10	-0.217155
235090945	chr1:235090945:G:A	5.84166e-07	-1.44133	-1.17424
235091212	chr1:235091212:C:A	7.34439e-06	-2.36888e-10	-0.0840664
235091308	chr1:235091308:T:C	2.25743e-06	-0.664577	-0.599201
235091527	chr1:235091527:C:T	6.46063e-07	-1.47443	-1.04043
235092129	chr1:235092129:G:A	2.24415e-06	-2.36888e-10	-1.26968
235092810	chr1:235092810:A:G	1.58294e-06	-1.61872	-9.11979e-10
235092820	chr1:235092820:T:A	1.65964e-06	-1.5714	-9.11979e-10
235092833	chr1:235092833:G:A	4.64222e-07	-1.58247	-1.26293
235093027	chr1:235093027:C:T	2.48883e-06	-2.36888e-10	-1.16619
235093110	chr1:235093110:A:G	4.99183e-06	-2.36888e-10	-0.470201
235093306	chr1:235093306:A:G	3.59894e-05	1.36338	0.141839
235093576	chr1:235093576:A:G	3.39521e-06	-2.36888e-10	-0.855638
235094523	chr1:235094523:A:G	4.45175e-07	-1.65283	-1.23446
235094556	chr1:235094556:C:A	2.95525e-05	1.30816	-9.11979e-10
235094585	chr1:235094585:C:T	1.82987e-06	-2.36888e-10	-1.47376
235094733	chr1:235094733:G:C	9.81564e-07	-0.607068	-1.48954
235094867	chr1:235094867:T:C	2.39258e-06	-2.36888e-10	-1.20563
235094868	chr1:235094868:A:G	9.93713e-07	-1.54587	-0.538437
235095316	chr1:235095316:C:T	1.93284e-06	-2.36888e-10	-1.41901
235095806	chr1:235095806:G:T	5.15578e-07	-1.59227	-1.1482
235096425	chr1:235096425:T:C	8.23112e-07	-1.61513	-0.657536
235097126	chr1:235097126:T:C	5.58715e-06	-0.357534	-9.11979e-10
235097254	chr1:235097254:G:A	4.5575e-07	-1.55015	-1.31367
235097623	chr1:235097623:G:A	2.91221e-06	0.380694	-1.38979
235097778	chr1:235097778:C:A	1.61787e-05	-2.36888e-10	0.70569
235098279	chr1:235098279:T:A	2.37257e-06	-2.36888e-10	-1.21403
235098489	chr1:235098489:GA:G	2.50287e-06	-2.36888e-10	-1.16057
235098697	chr1:235098697:G:C	9.48197e-07	-0.695924	-1.43527
235098725	chr1:235098725:A:C	9.01244e-07	-1.65106	-0.530927
235098854	chr1:235098854:G:A	8.34448e-07	-1.65761	-0.601377
235099031	chr1:235099031:C:T	8.24163e-07	-0.772447	-1.49894
235099681	chr1:235099681:G:A	4.43426e-07	-1.50366	-1.38756
235099847	chr1:235099847:T:C	5.62717e-07	-1.65111	-1.00187
235100011	chr1:235100011:C:T	1.83908e-06	-2.36888e-10	-1.46874
235100809	chr1:235100809:C:T	4.47396e-06	-0.57973	-9.11979e-10
235100818	chr1:235100818:G:A	2.41368e-06	-2.36888e-10	-1.19685
235100920	chr1:235100920:C:T	8.00104e-07	-1.63473	-0.66629
235101008	chr1:235101008:G:C	1.70282e-06	-1.54572	-9.11979e-10
235101434	chr1:235101434:A:C	1.95103e-06	-2.36888e-10	-1.40965
235101529	chr1:235101529:TAAC:T	7.36573e-07	-1.63083	-0.752921
235103241	chr1:235103241:C:G	2.21304e-06	-2.36888e-10	-1.28364
235103321	chr1:235103321:C:T	1.97651e-06	-2.36888e-10	-1.39667
235103812	chr1:235103812:G:A	1.7993e-06	0.00943147	-1.50004
235104120	chr1:235104120:TCTC:T	2.62307e-06	-2.36888e-10	-1.11366
235104702	chr1:235104702:T:G	2.10389e-06	-0.484582	-0.849632
235104719	chr1:235104719:G:A	1.12016e-06	-0.793627	-1.1709
235105918	chr1:235105918:T:G	9.31378e-07	-1.60875	-0.540348
235106258	chr1:235106258:G:A	4.31069e-07	-1.6332	-1.2863
235106272	chr1:235106272:A:G	1.46101e-06	-0.503678	-1.1952
235106315	chr1:235106315:G:C	9.18776e-07	-1.62289	-0.539825
235106560	chr1:235106560:A:G	1.52259e-06	-1.65759	-9.11979e-10
235106570	chr1:235106570:C:T	1.76449e-06	-2.36888e-10	-1.51014
235106706	chr1:235106706:A:G	1.30967e-06	-0.649595	-1.15863
235106925	chr1:235106925:C:G	3.2938e-06	-2.36888e-10	-0.885961
235107068	chr1:235107068:C:T	4.40563e-06	-2.36888e-10	-0.595119
235107368	chr1:235107368:GCAT:G	9.61457e-07	-1.07751	-1.03979
235107971	chr1:235107971:C:A	6.27442e-07	-1.19073	-1.35337
235108129	chr1:235108129:G:A	2.54818e-06	-2.36888e-10	-1.14263
235108723	chr1:235108723:A:T	3.15272e-06	-2.36888e-10	-0.929739
235108743	chr1:235108743:T:C	1.96756e-06	-0.414688	-0.986522
235108871	chr1:235108871:C:T	6.77822e-07	-1.4818	-0.985073
235109092	chr1:235109092:C:T	4.82827e-06	-2.36888e-10	-0.503515
235109113	chr1:235109113:G:A	2.40303e-06	-2.36888e-10	-1.20127
235109230	chr1:235109230:G:A	2.0385e-06	-2.36888e-10	-1.36579
235109410	chr1:235109410:C:T	2.92919e-06	-2.36888e-10	-1.00328
235109669	chr1:235109669:C:A	2.59541e-06	-2.36888e-10	-1.12426
235109810	chr1:235109810:T:C	3.85013e-06	-2.36888e-10	-0.729896
235109987	chr1:235109987:G:A	2.62803e-06	-2.36888e-10	-1.11177
235111867	chr1:235111867:C:A	1.97021e-06	-2.36888e-10	-1.39986
235112288	chr1:235112288:T:C	4.60815e-06	-2.36888e-10	-0.550176
235112365	chr1:235112365:A:T	1.8231e-06	-1.47746	-9.11979e-10
235112529	chr1:235112529:C:G	8.06604e-07	-1.25583	-1.03709
235112707	chr1:235112707:G:C	4.60815e-06	-2.36888e-10	-0.550176
235112974	chr1:235112974:C:T	1.07732e-06	-1.01719	-0.986337
235113310	chr1:235113310:C:T	4.82827e-06	-2.36888e-10	-0.503515
235114516	chr1:235114516:A:G	2.08309e-06	-2.36888e-10	-1.34415
235114623	chr1:235114623:G:A	4.97004e-06	-2.36888e-10	-0.474576
235114843	chr1:235114843:C:T	3.16643e-06	-2.36888e-10	-0.925399
235114908	chr1:235114908:C:T	3.15814e-06	-2.36888e-10	-0.928021
235114930	chr1:235114930:T:A	6.47175e-07	-1.29449	-1.21865
235114969	chr1:235114969:A:G	5.14619e-07	-1.32199	-1.42034
235115351	chr1:235115351:C:T	4.58346e-06	-2.36888e-10	-0.555549
235115730	chr1:235115730:T:C	7.75894e-07	-1.29399	-1.03775
235115827	chr1:235115827:A:T	6.46608e-07	-1.30832	-1.2057
235116133	chr1:235116133:A:G	6.22553e-07	-1.26071	-1.29122
235116233	chr1:235116233:A:G	1.63225e-06	-0.515359	-1.07269
235116322	chr1:235116322:C:T	4.44533e-06	-2.36888e-10	-0.58615
235116337	chr1:235116337:G:A	9.47813e-07	-1.23772	-0.893884
235116557	chr1:235116557:A:G	5.18231e-07	-1.24199	-1.49334
235116664	chr1:235116664:C:T	9.55632e-07	-1.00361	-1.11978
235116807	chr1:235116807:C:T	5.14853e-07	-1.24238	-1.4995
235116862	chr1:235116862:A:G	2.77427e-06	-2.36888e-10	-1.05761
235116865	chr1:235116865:C:G	1.80218e-06	-2.36888e-10	-1.48901
235117046	chr1:235117046:G:A	2.59099e-06	-1.12596	-9.11979e-10
235117390	chr1:235117390:A:G	2.01715e-06	-0.887623	-0.488695
235117892	chr1:235117892:G:C	4.60815e-06	-2.36888e-10	-0.550176
235118903	chr1:235118903:A:T	5.32848e-06	-2.36888e-10	-0.404937
235118990	chr1:235118990:C:T	1.87392e-06	-1.44997	-9.11979e-10
235119124	chr1:235119124:C:T	1.79724e-06	-2.36888e-10	-1.49175
235119152	chr1:235119152:G:T	9.53663e-07	-1.32707	-0.79838
235119391	chr1:235119391:T:A	1.54721e-06	-1.64155	-9.11979e-10
235119916	chr1:235119916:TAATA:T	2.12841e-06	-2.36888e-10	-1.32263
235120953	chr1:235120953:G:C	4.76738e-06	-2.36888e-10	-0.516206
235120997	chr1:235120997:C:T	6.15002e-07	-1.3625	-1.20163
235121285	chr1:235121285:C:T	4.49927e-06	-2.36888e-10	-0.574089
235121406	chr1:235121406:AATCT:A	1.2146e-05	-2.36888e-10	0.418992
235121722	chr1:235121722:C:T	4.75078e-07	-1.63515	-1.18713
235121746	chr1:235121746:G:A	8.67786e-07	-1.30002	-0.919798
235122081	chr1:235122081:ATT:A	1.90914e-06	-2.36888e-10	-1.43135
235122083	chr1:235122083:T:TAGAAAAAA	1.91411e-06	-2.36888e-10	-1.42875
235122105	chr1:235122105:T:C	4.60815e-06	-2.36888e-10	-0.550176
235122142	chr1:235122142:C:T	9.54203e-07	-0.997542	-1.12734
235122396	chr1:235122396:T:A	4.60123e-06	-2.36888e-10	-0.55168
235122425	chr1:235122425:C:T	6.659e-07	-1.12492	-1.3597
235122434	chr1:235122434:T:A	6.28111e-06	-2.36888e-10	-0.240457
235122990	chr1:235122990:C:T	1.92498e-06	-2.36888e-10	-1.42309
235123038	chr1:235123038:T:C	1.76523e-06	-2.36888e-10	-1.50972
235123701	chr1:235123701:A:C	1.53505e-06	-1.64944	-9.11979e-10
235123873	chr1:235123873:G:A	1.09644e-05	-2.36888e-10	0.316651
235124145	chr1:235124145:A:G	6.10704e-07	-1.38393	-1.18722
235124282	chr1:235124282:G:A	4.25022e-06	-2.36888e-10	-0.631033
235124307	chr1:235124307:A:C	5.28037e-07	-1.65669	-1.0599
235124322	chr1:235124322:G:A	4.78331e-06	-2.36888e-10	-0.51287
235124560	chr1:235124560:A:G	7.1307e-07	-1.3793	-1.03688
235125097	chr1:235125097:C:T	6.11204e-07	-1.38873	-1.1816
235125254	chr1:235125254:G:A	1.56017e-06	-1.63321	-9.11979e-10
235125574	chr1:235125574:A:C	4.84626e-07	-1.40131	-1.40108
235126047	chr1:235126047:C:T	4.05363e-07	-1.62629	-1.35469
235126608	chr1:235126608:A:T	1.95127e-06	-2.36888e-10	-1.40952
235127266	chr1:235127266:A:G	4.74638e-06	-2.36888e-10	-0.520621
235127447	chr1:235127447:C:A	4.74825e-06	-2.36888e-10	-0.520228
235127607	chr1:235127607:C:A	9.16813e-07	-0.844888	-1.31997
235128259	chr1:235128259:T:C	4.80144e-07	-1.42669	-1.38499
235128337	chr1:235128337:T:C	1.03624e-06	-0.96546	-1.07695
235129236	chr1:235129236:T:A	9.19532e-07	-1.36137	-0.800527
235129612	chr1:235129612:A:T	2.52342e-06	-2.36888e-10	-1.15239
235129799	chr1:235129799:C:T	6.20281e-07	-1.65659	-0.898992
235129945	chr1:235129945:AATGTCCTG:A	5.79241e-07	-1.22446	-1.39958
235129962	chr1:235129962:A:G	4.59419e-06	-2.36888e-10	-0.553212
235130155	chr1:235130155:G:C	2.1357e-06	-2.36888e-10	-1.31921
235130366	chr1:235130366:T:C	8.06974e-07	-1.1221	-1.17037
235130496	chr1:235130496:A:C	4.09152e-07	-1.56343	-1.40824
235130800	chr1:235130800:T:C	6.00548e-07	-1.38136	-1.20655
235131222	chr1:235131222:G:C	4.53764e-06	-0.565597	-9.11979e-10
235131489	chr1:235131489:C:T	1.80295e-06	-2.36888e-10	-1.48858
235131899	chr1:235131899:T:C	9.94865e-06	-2.36888e-10	0.219434
235132236	chr1:235132236:A:G	2.04855e-06	-2.36888e-10	-1.36087
235133488	chr1:235133488:A:G	4.47553e-06	-2.36888e-10	-0.579378
235133640	chr1:235133640:T:C	9.73554e-06	-2.36888e-10	0.197779
235134737	chr1:235134737:G:A	4.29757e-06	-2.36888e-10	-0.619954
235135582	chr1:235135582:T:A	5.01099e-06	-2.36888e-10	-0.466369
235136177	chr1:235136177:C:T	4.66871e-06	-0.537121	-9.11979e-10
235136391	chr1:235136391:T:C	1.76542e-06	-2.36888e-10	-1.50962
235136452	chr1:235136452:T:C	2.59438e-06	-2.36888e-10	-1.12466
235136472	chr1:235136472:G:A	2.29135e-06	-1.24886	-9.11979e-10
235136569	chr1:235136569:C:T	2.59637e-06	-2.36888e-10	-1.12389
235136594	chr1:235136594:T:C	4.57592e-06	-2.36888e-10	-0.557195
235137116	chr1:235137116:A:G	2.10125e-06	-2.36888e-10	-1.33547
235137968	chr1:235137968:G:A	2.75527e-06	-2.36888e-10	-1.06449
235138342	chr1:235138342:AAAT:A	4.76956e-06	-2.36888e-10	-0.515749
235138570	chr1:235138570:C:T	4.37408e-06	-2.36888e-10	-0.602306
235138804	chr1:235138804:CT:C	5.02736e-07	-1.41265	-1.35305
235138941	chr1:235138941:T:C	5.2908e-07	-1.27495	-1.43966
235138997	chr1:235138997:C:T	1.79554e-06	-2.36888e-10	-1.4927
235139616	chr1:235139616:C:T	3.95346e-06	-2.36888e-10	-0.703412
235139835	chr1:235139835:G:A	7.76707e-07	-1.55637	-0.774327
235140360	chr1:235140360:G:T	2.12946e-06	-2.36888e-10	-1.32214
235141001	chr1:235141001:G:A	4.82017e-06	-2.36888e-10	-0.505195
235141803	chr1:235141803:T:C	1.85192e-06	-0.776772	-0.685006
235141817	chr1:235141817:T:C	9.28823e-07	-0.672293	-1.47955
235141902	chr1:235141902:G:A	4.46657e-07	-1.38138	-1.50259
235142352	chr1:235142352:C:T	5.17948e-07	-1.37974	-1.35614
235142844	chr1:235142844:G:C	6.13656e-07	-1.37695	-1.18938
235143051	chr1:235143051:A:G	5.19855e-07	-1.41156	-1.32065
235143063	chr1:235143063:T:C	4.52623e-06	-2.36888e-10	-0.568114
235143154	chr1:235143154:T:C	5.16515e-07	-1.42199	-1.31666
235143248	chr1:235143248:C:T	7.18777e-07	-1.25573	-1.15248
235143344	chr1:235143344:G:A	1.84867e-06	-2.36888e-10	-1.46354
235143408	chr1:235143408:T:C	2.61954e-06	-1.11501	-9.11979e-10
235143458	chr1:235143458:G:A	1.06429e-06	-1.32239	-0.693303
235143507	chr1:235143507:G:A	3.39466e-06	-0.8558	-9.11979e-10
235144224	chr1:235144224:C:T	2.16363e-06	-2.36888e-10	-1.30622
235144299	chr1:235144299:CAT:C	5.50362e-07	-1.283	-1.39218
235144800	chr1:235144800:T:C	4.50753e-06	-2.36888e-10	-0.572253
235145118	chr1:235145118:G:A	1.94802e-06	-2.36888e-10	-1.41119
235145340	chr1:235145340:C:T	4.01296e-06	-2.36888e-10	-0.688476
235145449	chr1:235145449:T:G	5.77928e-07	-1.39703	-1.22928
235146373	chr1:235146373:TATAAAA:T	1.78831e-06	-2.36888e-10	-1.49673
235147612	chr1:235147612:G:A	1.07082e-06	-1.00915	-1.00043
235147966	chr1:235147966:T:A	5.27432e-07	-1.3761	-1.34164
235148277	chr1:235148277:C:G	1.57442e-06	-1.62412	-9.11979e-10
235148452	chr1:235148452:C:T	6.36158e-06	-0.227727	-9.11979e-10
235148791	chr1:235148791:G:A	4.02246e-06	-2.36888e-10	-0.68611
235148928	chr1:235148928:C:T	6.22145e-07	-1.30863	-1.24395
235149017	chr1:235149017:G:A	2.59336e-06	-2.36888e-10	-1.12505
235149111	chr1:235149111:G:A	2.02216e-06	-2.36888e-10	-1.37384
235149155	chr1:235149155:A:G	2.79301e-06	-2.36888e-10	-1.05088
235149255	chr1:235149255:G:A	6.17467e-07	-1.65708	-0.903057
235149581	chr1:235149581:A:T	1.34444e-05	0.520557	-9.11979e-10
235149978	chr1:235149978:G:T	5.11349e-07	-1.34432	-1.40438
235150106	chr1:235150106:G:A	4.89842e-06	-2.36888e-10	-0.489091
235150606	chr1:235150606:G:A	1.16664e-06	-1.54869	-0.375179
235150710	chr1:235150710:T:TA	8.89817e-07	-1.51043	-0.684315
235150892	chr1:235150892:G:T	1.7939e-06	-2.36888e-10	-1.49361
235151365	chr1:235151365:T:C	8.49191e-07	-1.50889	-0.732582
235151825	chr1:235151825:G:A	4.89842e-06	-2.36888e-10	-0.489091
235152177	chr1:235152177:A:G	3.52526e-06	-2.36888e-10	-0.81805
235152356	chr1:235152356:T:C	1.26509e-06	-0.693034	-1.14982
235153148	chr1:235153148:G:C	3.22088e-06	-2.36888e-10	-0.908347
235153481	chr1:235153481:G:A	1.62402e-06	-1.5931	-9.11979e-10
235153562	chr1:235153562:T:G	1.66144e-06	-1.57032	-9.11979e-10
235154136	chr1:235154136:C:G	3.77924e-06	-2.36888e-10	-0.748481
235154351	chr1:235154351:C:T	2.06484e-06	-2.36888e-10	-1.35295
235154426	chr1:235154426:C:T	1.39786e-06	-0.50495	-1.23811
235154432	chr1:235154432:C:T	1.31483e-06	-1.46018	-0.34412
235154437	chr1:235154437:G:A	5.1069e-07	-1.34962	-1.40038
235155328	chr1:235155328:T:C	4.78869e-06	-2.36888e-10	-0.511746
235155396	chr1:235155396:T:C	1.42935e-06	-1.41373	-0.307053
235155402	chr1:235155402:C:T	4.69796e-06	-2.36888e-10	-0.530874
235156547	chr1:235156547:C:T	4.89842e-06	-2.36888e-10	-0.489091
235157439	chr1:235157439:C:T	2.39355e-06	-2.36888e-10	-1.20523
235158049	chr1:235158049:T:G	2.09466e-06	-1.33861	-9.11979e-10
235158637	chr1:235158637:T:C	5.98307e-06	-2.36888e-10	-0.28907
235158962	chr1:235158962:C:T	4.53685e-07	-1.35838	-1.50997
235159041	chr1:235159041:C:T	2.18635e-06	-2.36888e-10	-1.29577
235159139	chr1:235159139:G:A	1.52687e-06	-1.65478	-9.11979e-10
235159192	chr1:235159192:G:A	2.8877e-06	-2.36888e-10	-1.01754
235159345	chr1:235159345:T:C	4.59789e-07	-1.65735	-1.19764
235159421	chr1:235159421:G:A	1.08441e-06	-1.27422	-0.72275
235159523	chr1:235159523:T:C	4.70347e-07	-1.3323	-1.49998
235159912	chr1:235159912:T:C	1.18996e-06	-0.642934	-1.26115
235160336	chr1:235160336:G:C	4.78498e-06	-2.36888e-10	-0.512522
235160468	chr1:235160468:A:G	1.86087e-06	-2.36888e-10	-1.45696
235160732	chr1:235160732:A:C	4.90169e-07	-1.28165	-1.50936
235160835	chr1:235160835:T:C	4.5665e-06	-2.36888e-10	-0.559256
235160961	chr1:235160961:C:T	1.88811e-06	-2.36888e-10	-1.44243
235160983	chr1:235160983:T:C	3.8424e-07	-1.52385	-1.51065
235161230	chr1:235161230:T:A	8.53293e-07	-1.42612	-0.810534
235161669	chr1:235161669:T:C	2.56098e-06	-1.43227	0.294657
235161960	chr1:235161960:ACTGT:A	2.78226e-06	-2.36888e-10	-1.05474
235162158	chr1:235162158:A:C	2.58008e-06	-1.13018	-9.11979e-10
235162173	chr1:235162173:AG:A	2.35661e-06	-2.36888e-10	-1.22078
235162719	chr1:235162719:T:C	1.23957e-06	-0.725243	-1.138
235163493	chr1:235163493:G:C	2.35763e-06	-1.22035	-9.11979e-10
235163664	chr1:235163664:G:A	1.04191e-05	-2.36888e-10	0.265638
235163823	chr1:235163823:T:C	9.6185e-07	-0.672083	-1.44482
235164081	chr1:235164081:G:A	7.095e-07	-1.59863	-0.822572
235164208	chr1:235164208:A:G	1.48677e-06	-1.19789	-0.48351
235164444	chr1:235164444:C:T	7.0943e-06	-2.36888e-10	-0.118712
235165026	chr1:235165026:G:A	8.8169e-07	-0.804455	-1.39946
235165132	chr1:235165132:T:C	1.88033e-06	-2.36888e-10	-1.44656
235165267	chr1:235165267:T:C	1.43856e-06	-1.2867	-0.427658
235165395	chr1:235165395:T:G	7.0251e-07	-0.93255	-1.49855
235165416	chr1:235165416:T:C	8.64717e-07	-0.804007	-1.41935
235165600	chr1:235165600:A:G	1.48199e-06	-1.27666	-0.407954
235166319	chr1:235166319:CTT:C	9.2875e-06	-2.36888e-10	0.150666
235169156	chr1:235169156:G:A	9.47709e-06	-2.36888e-10	0.170874
235169204	chr1:235169204:G:C	5.46767e-06	-2.36888e-10	-0.379151
235169240	chr1:235169240:G:T	2.20651e-06	-0.691975	-0.594618
235169318	chr1:235169318:A:G	1.92966e-06	-2.36888e-10	-1.42066
235169672	chr1:235169672:T:C	5.94773e-06	-2.36888e-10	-0.294994
235169954	chr1:235169954:G:A	1.78427e-06	-2.36888e-10	-1.49899
235170003	chr1:235170003:T:A	1.86693e-06	-2.36888e-10	-1.45371
235170235	chr1:235170235:T:C	1.50955e-06	-1.20459	-0.461601
235170249	chr1:235170249:G:A	2.09868e-06	-1.3367	-9.11979e-10
235170446	chr1:235170446:A:C	2.0302e-06	-2.36888e-10	-1.36987
235170461	chr1:235170461:G:A	1.60488e-06	-1.60496	-9.11979e-10
235170687	chr1:235170687:A:G	1.40693e-06	-0.786818	-0.949778
235171027	chr1:235171027:CCTTTT:C	2.87074e-06	-1.02343	-9.11979e-10
235171788	chr1:235171788:C:T	9.86553e-06	-2.36888e-10	0.211044
235171830	chr1:235171830:C:T	2.15977e-06	-2.36888e-10	-1.308
235171862	chr1:235171862:G:A	6.1978e-07	-1.27525	-1.28114
235172955	chr1:235172955:G:A	8.85925e-07	-1.56343	-0.635699
235173397	chr1:235173397:A:G	9.93828e-06	-2.36888e-10	0.21839
235173623	chr1:235173623:G:A	2.03002e-06	-2.36888e-10	-1.36996
235174103	chr1:235174103:A:G	8.16823e-07	-0.770382	-1.50995
235174418	chr1:235174418:C:T	8.78105e-07	-0.779155	-1.42884
235174446	chr1:235174446:T:C	8.31288e-07	-0.776105	-1.48668
235175086	chr1:235175086:A:G	1.84038e-06	-1.46803	-9.11979e-10
235176532	chr1:235176532:C:T	3.17533e-06	-2.36888e-10	-0.922592
235176588	chr1:235176588:A:G	1.03895e-05	-2.36888e-10	0.262793
235176997	chr1:235176997:A:G	1.77578e-06	-2.36888e-10	-1.50377
235177695	chr1:235177695:A:G	1.77855e-06	-2.36888e-10	-1.50221
235178031	chr1:235178031:T:C	1.47676e-06	-1.23178	-0.456373
235178777	chr1:235178777:A:G	1.41141e-06	-1.27866	-0.454752
235179602	chr1:235179602:C:T	1.56815e-06	-1.6281	-9.11979e-10
235179890	chr1:235179890:G:A	1.85565e-06	-2.36888e-10	-1.45977
235179911	chr1:235179911:A:C	1.55659e-06	-0.79306	-0.842445
235180146	chr1:235180146:T:C	1.76304e-06	-2.36888e-10	-1.51097
235180541	chr1:235180541:G:A	1.50756e-06	-1.25641	-0.411107
235182031	chr1:235182031:C:T	4.99541e-06	-0.233944	-0.235539
235182042	chr1:235182042:G:A	2.6043e-06	-1.12084	-9.11979e-10
235182971	chr1:235182971:T:C	5.73877e-07	-1.45315	-1.1802
235183456	chr1:235183456:C:A	1.91444e-06	-2.36888e-10	-1.42858
235184912	chr1:235184912:A:G	5.87386e-07	-1.3155	-1.29458
235185924	chr1:235185924:C:T	7.86298e-07	-1.34689	-0.971537
235186155	chr1:235186155:G:A	2.1563e-06	-1.30961	-9.11979e-10
235186488	chr1:235186488:A:G	7.88227e-07	-0.805258	-1.51071
235186892	chr1:235186892:T:C	9.2317e-07	-0.741059	-1.41689
235187184	chr1:235187184:T:C	1.87253e-06	-2.36888e-10	-1.45071
235187239	chr1:235187239:A:G	8.90633e-07	-0.79328	-1.40055
235188121	chr1:235188121:T:G	7.84039e-07	-0.811301	-1.51
235188132	chr1:235188132:G:A	8.81009e-07	-0.81666	-1.38803
235188252	chr1:235188252:A:G	1.4071e-05	0.566113	-9.11979e-10
235188352	chr1:235188352:T:C	5.99428e-06	-2.36888e-10	-0.287198
235189050	chr1:235189050:G:A	9.20694e-07	-0.815748	-1.34488
235189790	chr1:235189790:T:C	5.08017e-07	-1.35748	-1.39776
235190797	chr1:235190797:A:G	1.84323e-06	-2.36888e-10	-1.46648
235191240	chr1:235191240:C:G	8.34147e-07	-0.826036	-1.43331
235191254	chr1:235191254:TTTA:T	1.81426e-06	-2.36888e-10	-1.48232
235191929	chr1:235191929:A:T	8.93551e-07	-0.850409	-1.34015
235191995	chr1:235191995:T:G	2.51986e-06	-2.36888e-10	-1.1538
235192010	chr1:235192010:C:T	1.58185e-06	-1.61941	-9.11979e-10
235192617	chr1:235192617:A:G	7.39244e-07	-1.40466	-0.975473
235192986	chr1:235192986:A:G	9.85556e-07	-0.683275	-1.40928
235193110	chr1:235193110:C:A	1.19218e-06	-0.711273	-1.19094
235193154	chr1:235193154:C:T	7.29763e-06	-2.36888e-10	-0.0904532
235193988	chr1:235193988:A:ATG	1.19219e-06	-0.722266	-1.17994
235194145	chr1:235194145:A:G	6.01079e-06	-2.36888e-10	-0.284447
235195218	chr1:235195218:A:T	1.03987e-05	-2.36888e-10	0.263674
235196490	chr1:235196490:T:A	5.83038e-06	-2.36888e-10	-0.31492
235196660	chr1:235196660:A:T	1.18657e-06	-0.889239	-1.0177
235197220	chr1:235197220:T:C	1.57326e-06	-1.62485	-9.11979e-10
235199021	chr1:235199021:C:A	9.50959e-06	-2.36888e-10	0.174298
235199610	chr1:235199610:C:T	3.86719e-06	-2.36888e-10	-0.725475
235199645	chr1:235199645:T:C	7.96675e-07	-0.813633	-1.49168
235200214	chr1:235200214:G:A	1.8227e-06	-2.36888e-10	-1.47768
235200320	chr1:235200320:G:A	7.4147e-06	-2.36888e-10	-0.0745394
235200425	chr1:235200425:T:G	6.88621e-07	-1.47446	-0.976604
235200593	chr1:235200593:T:C	5.98556e-07	-1.44771	-1.14353
235200639	chr1:235200639:AAAG:A	1.48534e-06	-1.2419	-0.440463
235200790	chr1:235200790:G:C	8.71739e-07	-1.32372	-0.891547
235200832	chr1:235200832:A:G	4.64613e-06	-0.541969	-9.11979e-10
235201011	chr1:235201011:G:A	2.83266e-06	-2.36888e-10	-1.03679
235201718	chr1:235201718:T:C	1.86293e-06	-2.36888e-10	-1.45585
235201855	chr1:235201855:A:G	1.19008e-06	-0.566932	-1.33705
235202017	chr1:235202017:T:C	1.58191e-06	-1.61937	-9.11979e-10
235202042	chr1:235202042:T:C	8.93824e-06	-2.36888e-10	0.112336
235202514	chr1:235202514:G:A	1.54142e-06	-1.6453	-9.11979e-10
235202631	chr1:235202631:C:A	1.5218e-06	-1.25178	-0.406329
235202706	chr1:235202706:C:T	3.5378e-06	-2.36888e-10	-0.814499
235202840	chr1:235202840:A:G	1.37338e-06	-1.27974	-0.480994
235203214	chr1:235203214:T:C	3.80308e-06	-2.36888e-10	-0.742191
235203587	chr1:235203587:C:A	4.85676e-07	-1.29743	-1.50279
235203986	chr1:235203986:T:C	1.86931e-06	-2.36888e-10	-1.45243
235204254	chr1:235204254:G:A	5.62856e-06	-2.36888e-10	-0.35015
235204962	chr1:235204962:T:A	1.40829e-06	-0.295818	-1.43981
235205409	chr1:235205409:T:G	1.49005e-05	0.62339	-9.11979e-10
235207508	chr1:235207508:T:C	9.10448e-06	-2.36888e-10	0.130764
235207848	chr1:235207848:G:A	1.88069e-06	-2.36888e-10	-1.44636
235207885	chr1:235207885:C:T	2.44139e-06	-2.36888e-10	-1.18544
235208044	chr1:235208044:T:C	1.79228e-06	-2.36888e-10	-1.49451
235208287	chr1:235208287:A:G	1.62399e-06	-0.0904482	-1.50267
235208409	chr1:235208409:CTACT:C	1.76333e-06	-2.36888e-10	-1.5108
235208536	chr1:235208536:CTT:C	1.57392e-06	-0.122382	-1.50205
235208862	chr1:235208862:T:C	1.92244e-06	-2.36888e-10	-1.42441
235209229	chr1:235209229:C:G	1.0712e-05	-2.36888e-10	0.293362
235209252	chr1:235209252:C:T	9.54284e-06	-2.36888e-10	0.177788
235209265	chr1:235209265:G:A	1.13062e-06	-1.00236	-0.952877
235209308	chr1:235209308:T:C	2.27466e-06	-2.36888e-10	-1.25617
235209361	chr1:235209361:C:T	2.60585e-06	-2.36888e-10	-1.12024
235209574	chr1:235209574:T:G	2.23433e-06	-1.17297	-0.101096
235209855	chr1:235209855:G:A	9.88836e-06	-2.36888e-10	0.213355
235210547	chr1:235210547:CTGAT:C	2.40017e-06	-1.18354	-0.0189251
235210703	chr1:235210703:G:A	9.58188e-06	-2.36888e-10	0.18187
235210731	chr1:235210731:C:T	2.26155e-06	-1.21062	-0.0513281
235210878	chr1:235210878:ATTCT:A	7.46444e-07	-0.938698	-1.43174
235211221	chr1:235211221:C:T	2.08829e-06	-2.36888e-10	-1.34166
235211311	chr1:235211311:T:A	8.89543e-06	-2.36888e-10	0.107535
235211815	chr1:235211815:T:C	9.55969e-06	-2.36888e-10	0.179552
235211922	chr1:235211922:T:C	2.28338e-06	-1.18089	-0.0714579
235212118	chr1:235212118:G:A	1.86247e-06	-2.36888e-10	-1.4561
235212504	chr1:235212504:G:A	8.80054e-07	-1.18886	-1.01692
235213570	chr1:235213570:A:G	1.76304e-06	-2.36888e-10	-1.51096
235214945	chr1:235214945:G:A	1.98125e-06	-2.36888e-10	-1.39427
235215029	chr1:235215029:G:A	1.23252e-06	-0.417977	-1.45096
235215344	chr1:235215344:C:T	6.95373e-07	-0.978757	-1.46255
235215452	chr1:235215452:T:G	7.44264e-07	-1.20005	-1.17332
235215581	chr1:235215581:A:G	3.88571e-06	-0.720698	-9.11979e-10
235215906	chr1:235215906:T:C	1.83764e-06	-2.36888e-10	-1.46952
235215955	chr1:235215955:T:C	5.94273e-06	-2.36888e-10	-0.295835
235216632	chr1:235216632:C:T	1.77017e-06	-2.36888e-10	-1.50693
235216818	chr1:235216818:T:C	2.20186e-06	-2.36888e-10	-1.2887
235218640	chr1:235218640:G:C	1.54143e-06	-1.64529	-9.11979e-10
235218757	chr1:235218757:A:G	1.9088e-06	-2.36888e-10	-1.43153
235219460	chr1:235219460:T:C	1.09387e-06	-1.02329	-0.964992
235219862	chr1:235219862:T:C	2.47793e-06	-2.36888e-10	-1.17058
235219873	chr1:235219873:A:G	1.67792e-06	-0.199168	-1.36128
235220036	chr1:235220036:T:C	1.18391e-06	-0.989198	-0.91998
235220191	chr1:235220191:TAAAC:T	6.14434e-07	-1.5627	-1.00235
235220799	chr1:235220799:T:C	1.12536e-06	-1.0035	-0.956399
235221523	chr1:235221523:G:A	1.01115e-06	-1.18958	-0.877332
235222099	chr1:235222099:A:G	2.99173e-06	-2.36888e-10	-0.982153
235222619	chr1:235222619:A:G	2.09088e-06	-0.180332	-1.16009
235223130	chr1:235223130:A:G	2.24274e-06	-2.36888e-10	-1.27031
235224329	chr1:235224329:C:T	1.02668e-05	-2.36888e-10	0.25091
235224610	chr1:235224610:T:G	1.87379e-06	-2.36888e-10	-1.45004
235225192	chr1:235225192:C:T	9.96327e-06	-2.36888e-10	0.220902
235225387	chr1:235225387:G:A	1.89712e-06	-2.36888e-10	-1.43767
235225918	chr1:235225918:T:C	1.21174e-06	-0.976406	-0.909541
235226039	chr1:235226039:T:C	9.59575e-07	-1.08301	-1.03626
235226462	chr1:235226462:G:A	1.637e-06	-1.58514	-9.11979e-10
235226587	chr1:235226587:T:C	5.21795e-07	-1.3514	-1.37708
235226976	chr1:235226976:T:C	1.76312e-06	-2.36888e-10	-1.51092
235227081	chr1:235227081:T:C	1.60809e-06	-0.165377	-1.43758
235227588	chr1:235227588:T:C	2.97892e-06	-2.36888e-10	-0.986444
235227949	chr1:235227949:C:T	9.47644e-07	-1.14284	-0.988937
235228085	chr1:235228085:C:T	2.18293e-06	-1.29734	-9.11979e-10
235228131	chr1:235228131:T:C	1.29634e-06	-0.323712	-1.49475
235228708	chr1:235228708:C:T	4.95906e-06	-2.36888e-10	-0.476787
235228715	chr1:235228715:G:C	2.15857e-06	-1.05171	-0.256853
235229039	chr1:235229039:T:A	1.49192e-06	-0.262057	-1.41588
235229050	chr1:235229050:A:T	1.7254e-06	-1.53255	-9.11979e-10
235229231	chr1:235229231:T:C	1.54059e-06	-0.233014	-1.41282
235229592	chr1:235229592:T:C	2.30565e-06	-2.36888e-10	-1.24264
235229740	chr1:235229740:A:ATCAAACAGTAT	1.80221e-06	-2.36888e-10	-1.48899
235229848	chr1:235229848:T:C	1.90231e-06	-2.36888e-10	-1.43494
235230855	chr1:235230855:A:G	2.20045e-06	-1.37029	0.0809532
235230902	chr1:235230902:A:T	2.27567e-06	-1.23042	-0.0253074
235230963	chr1:235230963:G:T	9.85874e-07	-1.21676	-0.875466
235231360	chr1:235231360:G:T	4.22777e-06	-2.36888e-10	-0.63633
235232240	chr1:235232240:T:C	1.76369e-06	-2.36888e-10	-1.51059
235232280	chr1:235232280:T:C	6.90521e-07	-1.0106	-1.43772
235232608	chr1:235232608:C:T	1.66878e-06	-0.955686	-0.610227
235232668	chr1:235232668:T:A	3.28263e-06	-0.889358	-9.11979e-10
235233017	chr1:235233017:T:C	1.97541e-06	-1.39723	-9.11979e-10
235233027	chr1:235233027:G:A	1.89674e-06	-2.36888e-10	-1.43787
235233030	chr1:235233030:G:A	1.0439e-06	-1.04037	-0.994671
235233262	chr1:235233262:A:C	1.08284e-06	-0.969436	-1.02898
235233382	chr1:235233382:A:G	1.49666e-06	-0.259792	-1.41498
235233707	chr1:235233707:A:G	2.3958e-06	-1.05465	-0.149639
235233718	chr1:235233718:T:TA	1.64431e-06	-1.58068	-9.11979e-10
235233768	chr1:235233768:C:T	1.03759e-05	-2.36888e-10	0.261484
235233803	chr1:235233803:C:T	2.25028e-06	-1.17418	-0.0927726
235233934	chr1:235233934:C:G	6.73698e-07	-1.51612	-0.956855
235233952	chr1:235233952:A:G	1.48741e-06	-0.25169	-1.42928
235236017	chr1:235236017:C:T	1.02119e-06	-1.04327	-1.01377
235237511	chr1:235237511:T:C	1.43179e-06	-0.310198	-1.40888
235238027	chr1:235238027:C:A	1.13842e-06	-1.07592	-0.872439
235238126	chr1:235238126:A:G	2.51272e-06	-1.15664	-9.11979e-10
235238487	chr1:235238487:T:C	9.54672e-06	-2.36888e-10	0.178194
235238497	chr1:235238497:TTTTG:T	1.42712e-05	-2.36888e-10	0.580238
235238818	chr1:235238818:G:A	8.42581e-07	-1.09335	-1.15594
235238915	chr1:235238915:A:G	1.34418e-06	-0.271698	-1.51052
235240280	chr1:235240280:G:T	2.382e-06	-1.13171	-0.0783575
235240789	chr1:235240789:C:T	2.24407e-06	-1.26971	-9.11979e-10
235240951	chr1:235240951:C:T	3.94146e-06	-2.36888e-10	-0.706451
235241118	chr1:235241118:T:C	2.45459e-06	-1.09026	-0.0897862
235241136	chr1:235241136:G:A	2.11499e-06	-1.32896	-9.11979e-10
235241809	chr1:235241809:C:A	6.65853e-06	-0.182104	-9.11979e-10
235241896	chr1:235241896:G:A	1.49529e-06	-1.31489	-0.360787
235241930	chr1:235241930:C:G	9.62385e-07	-1.18016	-0.936179
235242002	chr1:235242002:C:T	9.59291e-06	-2.36888e-10	0.183021
235242011	chr1:235242011:G:A	7.32891e-06	-2.36888e-10	-0.0861774
235242058	chr1:235242058:G:T	1.13413e-05	-2.36888e-10	0.350451
235242203	chr1:235242203:G:A	2.47617e-06	-1.07505	-0.0962347
235242339	chr1:235242339:C:T	1.50896e-06	-0.253636	-1.41295
235243709	chr1:235243709:C:T	1.62149e-05	-2.36888e-10	0.707929
235244616	chr1:235244616:G:A	1.90635e-06	-2.36888e-10	-1.43281
235244906	chr1:235244906:G:A	2.52422e-06	-1.10317	-0.0489081
235245095	chr1:235245095:T:C	9.28288e-07	-1.09907	-1.05334
235245379	chr1:235245379:G:T	5.94855e-06	-2.36888e-10	-0.294856
235245559	chr1:235245559:G:C	2.63055e-06	-1.06701	-0.0438004
235245801	chr1:235245801:A:C	1.6893e-06	-1.55369	-9.11979e-10
235245810	chr1:235245810:G:A	2.55439e-06	-2.36888e-10	-1.14019
235245868	chr1:235245868:G:A	1.26571e-05	-2.36888e-10	0.460213
235246088	chr1:235246088:G:C	2.78834e-06	-1.05256	-9.11979e-10
235246609	chr1:235246609:G:T	1.93223e-06	-2.36888e-10	-1.41933
235246709	chr1:235246709:G:A	1.01011e-06	-1.07621	-0.991731
235246985	chr1:235246985:T:C	9.80893e-06	-2.36888e-10	0.20529
235247727	chr1:235247727:G:A	1.18584e-05	-2.36888e-10	0.39503
235247784	chr1:235247784:T:A	1.19929e-05	-2.36888e-10	0.406311
235247898	chr1:235247898:G:A	2.0946e-06	-2.36888e-10	-1.33864
235248603	chr1:235248603:C:A	1.29035e-05	0.479498	-9.11979e-10
235248812	chr1:235248812:C:T	2.37568e-06	-1.26525	0.0525333
235248819	chr1:235248819:G:A	7.75665e-07	-1.23274	-1.0993
235248913	chr1:235248913:C:T	1.76404e-06	-2.36888e-10	-1.5104
235249082	chr1:235249082:C:T	1.95357e-06	-2.36888e-10	-1.40835
235249266	chr1:235249266:G:C	2.29678e-06	-2.36888e-10	-1.24649
235249381	chr1:235249381:A:G	1.91768e-06	-2.36888e-10	-1.42689
235249664	chr1:235249664:G:A	9.62916e-06	-2.36888e-10	0.186792
235249918	chr1:235249918:G:A	1.98701e-06	-2.36888e-10	-1.39137
235250015	chr1:235250015:C:G	2.32322e-06	-2.36888e-10	-1.23505
235251934	chr1:235251934:A:G	9.24672e-06	-2.36888e-10	0.146266
235252362	chr1:235252362:T:C	1.80923e-05	0.817482	-9.11979e-10
235252397	chr1:235252397:G:A	2.81319e-06	-2.36888e-10	-1.04368
235253195	chr1:235253195:G:A	2.12552e-06	-2.36888e-10	-1.32399
235254458	chr1:235254458:G:A	1.51493e-06	-0.250592	-1.41204
235254530	chr1:235254530:A:G	1.02923e-05	-2.36888e-10	0.253394
235255005	chr1:235255005:T:C	1.54372e-06	-1.64381	-9.11979e-10
235255076	chr1:235255076:T:C	1.95944e-06	-2.36888e-10	-1.40534
235255158	chr1:235255158:A:G	4.38566e-06	-2.36888e-10	-0.599664
235255355	chr1:235255355:T:C	2.0389e-06	-2.36888e-10	-1.3656
235256003	chr1:235256003:G:A	1.96159e-06	-1.40425	-9.11979e-10
235256035	chr1:235256035:G:A	1.5809e-06	-1.21826	-0.401751
235256087	chr1:235256087:T:C	1.0933e-06	-0.969159	-1.01965
235256696	chr1:235256696:A:C	2.45285e-06	-1.17029	-0.0104615
235257178	chr1:235257178:G:A	1.90313e-06	-1.4345	-9.11979e-10
235257529	chr1:235257529:T:C	1.94527e-06	-2.36888e-10	-1.4126
235257589	chr1:235257589:C:T	1.85293e-06	-2.36888e-10	-1.46124
235258620	chr1:235258620:T:C	2.55259e-06	-1.19107	0.0501786
235258794	chr1:235258794:T:C	1.20008e-05	-2.36888e-10	0.40697
235259025	chr1:235259025:T:C	1.90939e-06	-1.43122	-9.11979e-10
235259405	chr1:235259405:C:T	3.86642e-06	-2.36888e-10	-0.725675
235260292	chr1:235260292:T:C	1.49478e-06	-1.2533	-0.422727
235260576	chr1:235260576:T:G	2.75897e-06	-2.36888e-10	-1.06315
235261027	chr1:235261027:C:T	2.00987e-06	-2.36888e-10	-1.37993
235261430	chr1:235261430:G:T	6.98375e-06	-2.36888e-10	-0.134418
235261515	chr1:235261515:C:T	2.50764e-06	-1.18015	0.0214858
235261516	chr1:235261516:C:G	2.47116e-06	-1.18324	0.00992792
235261821	chr1:235261821:A:G	1.52117e-05	-2.36888e-10	0.644059
235262056	chr1:235262056:G:A	2.58425e-06	-1.17388	0.0453121
235262155	chr1:235262155:AAAG:A	2.43436e-06	-1.18291	-0.0054119
235262196	chr1:235262196:A:G	2.25109e-06	-2.36888e-10	-1.26659
235262363	chr1:235262363:T:C	1.82547e-06	-2.36888e-10	-1.47617
235262429	chr1:235262429:T:C	2.42593e-06	-1.16074	-0.0310508
235262560	chr1:235262560:C:T	1.444e-06	-0.319541	-1.39104
235262644	chr1:235262644:T:C	1.53602e-06	-1.29871	-0.350094
235262806	chr1:235262806:A:T	1.51758e-06	-0.272037	-1.38885
235262984	chr1:235262984:G:C	1.88447e-06	-2.36888e-10	-1.44436
235263272	chr1:235263272:G:A	1.88386e-06	-2.36888e-10	-1.44468
235263520	chr1:235263520:G:A	1.94953e-06	-1.41042	-9.11979e-10
235263556	chr1:235263556:T:C	1.02262e-05	-2.36888e-10	0.24695
235263602	chr1:235263602:C:T	1.40723e-06	-0.347353	-1.38903
235263716	chr1:235263716:C:T	2.01978e-06	-1.37502	-9.11979e-10
235263911	chr1:235263911:G:A	7.19931e-07	-1.23991	-1.16669
235264011	chr1:235264011:A:C	1.84703e-06	-2.36888e-10	-1.46443
235264192	chr1:235264192:C:T	5.91931e-06	-2.36888e-10	-0.299784
235264610	chr1:235264610:A:G	1.88204e-06	-2.36888e-10	-1.44565
235264889	chr1:235264889:T:C	1.40998e-06	-0.994448	-0.739977
235264992	chr1:235264992:G:A	1.94839e-06	-2.36888e-10	-1.411
235265141	chr1:235265141:G:A	7.40636e-06	-2.36888e-10	-0.0756642
235265635	chr1:235265635:G:A	1.93504e-06	-2.36888e-10	-1.41788
235265882	chr1:235265882:C:T	2.24473e-06	-2.36888e-10	-1.26942
235266377	chr1:235266377:G:A	1.44434e-06	-0.378213	-1.33214
235267448	chr1:235267448:A:C	1.0712e-05	-2.36888e-10	0.293362
235267599	chr1:235267599:G:A	1.78567e-06	-2.36888e-10	-1.49821
235267604	chr1:235267604:G:A	2.61319e-06	-1.11743	-9.11979e-10
235267797	chr1:235267797:G:A	9.57577e-07	-1.20789	-0.913464
235267834	chr1:235267834:G:A	2.24714e-06	-2.36888e-10	-1.26835
235267941	chr1:235267941:A:G	2.4042e-06	-1.31269	0.111907
235268098	chr1:235268098:G:A	2.18271e-06	-0.905492	-0.391944
235268111	chr1:235268111:G:A	1.90982e-06	-2.36888e-10	-1.431
235268563	chr1:235268563:C:G	1.89957e-06	-2.36888e-10	-1.43638
235268909	chr1:235268909:G:A	2.65494e-06	-1.10158	-9.11979e-10
235269227	chr1:235269227:A:T	1.92493e-06	-2.36888e-10	-1.42311
235269426	chr1:235269426:C:T	1.59145e-06	-1.61335	-9.11979e-10
235269452	chr1:235269452:A:G	6.72181e-07	-1.27222	-1.20301
235269605	chr1:235269605:A:G	1.90524e-06	-2.36888e-10	-1.4334
235269608	chr1:235269608:T:C	2.39585e-06	-1.31551	0.111239
235269704	chr1:235269704:A:G	1.76264e-06	-2.36888e-10	-1.51119
235269753	chr1:235269753:T:C	1.90599e-06	-2.36888e-10	-1.433
235270193	chr1:235270193:G:A	1.03441e-05	-2.36888e-10	0.258414
235270262	chr1:235270262:G:A	2.76075e-06	-1.0625	-9.11979e-10
235270464	chr1:235270464:T:C	1.17413e-06	-0.411486	-1.50599
235270468	chr1:235270468:C:T	1.21719e-06	-0.375508	-1.50595
235271155	chr1:235271155:C:T	9.22754e-07	-1.11432	-1.04408
235271228	chr1:235271228:A:G	7.28474e-07	-1.35989	-1.03492
235271295	chr1:235271295:C:T	7.23771e-07	-1.35994	-1.04135
235271333	chr1:235271333:G:C	1.8534e-06	-2.36888e-10	-1.46098
235271987	chr1:235271987:CACCA:C	1.38197e-06	-1.10682	-0.647677
235272215	chr1:235272215:T:C	1.81595e-06	-2.36888e-10	-1.48139
235272262	chr1:235272262:A:G	3.09458e-06	-2.36888e-10	-0.94835
235272335	chr1:235272335:T:C	2.21605e-06	-1.17745	-0.104826
235272740	chr1:235272740:AATAC:A	8.73007e-07	-1.16877	-1.04505
235273211	chr1:235273211:G:A	2.26511e-06	-1.1813	-0.0790788
235273316	chr1:235273316:C:T	1.24649e-06	-0.351444	-1.50622
235273776	chr1:235273776:T:C	2.72081e-06	-2.36888e-10	-1.07707
235274083	chr1:235274083:T:C	9.50959e-06	-2.36888e-10	0.174298
235274890	chr1:235274890:C:T	1.39898e-06	-0.332262	-1.41
235275054	chr1:235275054:G:A	1.79328e-06	-2.36888e-10	-1.49396
235275372	chr1:235275372:G:A	1.09565e-06	-1.06777	-0.918884
235275389	chr1:235275389:A:G	3.69652e-06	-2.36888e-10	-0.770612
235275589	chr1:235275589:C:T	1.725e-06	-1.53278	-9.11979e-10
235276002	chr1:235276002:T:C	2.84807e-06	-1.03136	-9.11979e-10
235276099	chr1:235276099:T:C	9.54709e-06	-2.36888e-10	0.178233
235276893	chr1:235276893:G:A	2.23607e-06	-2.36888e-10	-1.27328
235276974	chr1:235276974:A:G	7.77491e-07	-0.924775	-1.40491
235277096	chr1:235277096:A:T	1.37909e-06	-1.31011	-0.446471
235277147	chr1:235277147:G:A	2.42705e-06	-2.36888e-10	-1.19133
235277344	chr1:235277344:A:G	8.6211e-06	-2.36888e-10	0.076209
235277463	chr1:235277463:C:T	1.9305e-06	-2.36888e-10	-1.42022
235277514	chr1:235277514:G:A	1.76661e-06	-2.36888e-10	-1.50894
235277552	chr1:235277552:T:A	1.55816e-06	-1.6345	-9.11979e-10
235278525	chr1:235278525:T:C	2.42548e-06	-2.36888e-10	-1.19197
235279311	chr1:235279311:A:G	1.47468e-06	-0.322721	-1.36684
235279461	chr1:235279461:A:T	9.36359e-07	-1.10589	-1.03787
235279665	chr1:235279665:T:G	2.27629e-06	-1.25545	-9.11979e-10
235280021	chr1:235280021:C:T	2.27714e-06	-1.21287	-0.042215
235280235	chr1:235280235:ATTATT:A	8.475e-07	-1.35869	-0.884782
235280707	chr1:235280707:C:T	1.8163e-06	-2.36888e-10	-1.4812
235280734	chr1:235280734:A:G	1.437e-06	-0.328758	-1.38669
235280736	chr1:235280736:A:G	1.45261e-06	-0.329662	-1.37498
235280871	chr1:235280871:C:T	1.90221e-06	-1.43498	-9.11979e-10
235281112	chr1:235281112:A:ATGTATAGTTGCTTTATGCTCTATG	3.76403e-06	-2.36888e-10	-0.752512
235281328	chr1:235281328:C:T	2.12229e-06	-1.22518	-0.100333
235281475	chr1:235281475:CAA:C	7.93388e-07	-1.31147	-0.997979
235281984	chr1:235281984:G:C	1.19866e-05	-2.36888e-10	0.405783
235282763	chr1:235282763:C:G	8.69167e-07	-1.16011	-1.05812
235283058	chr1:235283058:G:A	6.73809e-07	-1.27191	-1.2009
235283071	chr1:235283071:T:C	4.54313e-06	-2.36888e-10	-0.564388
235283537	chr1:235283537:T:A	2.18103e-06	-1.29821	-9.11979e-10
235283748	chr1:235283748:G:A	1.54418e-06	-1.64351	-9.11979e-10
235283863	chr1:235283863:T:C	2.29947e-06	-1.2213	-0.0240281
235284780	chr1:235284780:A:T	6.66832e-07	-1.2439	-1.23932
235284913	chr1:235284913:T:A	2.03867e-06	-2.36888e-10	-1.3657
235285267	chr1:235285267:A:C	1.68788e-06	-1.23221	-0.322324
235285298	chr1:235285298:G:A	1.85397e-06	-2.36888e-10	-1.46068
235285880	chr1:235285880:T:C	9.04821e-07	-1.14354	-1.03448
235285932	chr1:235285932:A:C	1.2939e-05	-2.36888e-10	0.482246
235286332	chr1:235286332:G:C	9.5965e-07	-1.11714	-1.00205
235286444	chr1:235286444:T:C	3.81548e-06	-2.36888e-10	-0.738937
235287191	chr1:235287191:G:A	7.43648e-07	-1.21726	-1.15694
235287372	chr1:235287372:C:T	8.91479e-07	-1.14214	-1.05073
235287857	chr1:235287857:G:T	1.53868e-06	-0.329564	-1.31752
235288167	chr1:235288167:C:T	2.1789e-06	-1.19591	-0.103269
235288175	chr1:235288175:G:T	8.79964e-07	-1.27108	-0.934797
235288852	chr1:235288852:G:A	8.58825e-07	-1.33889	-0.891308
235289316	chr1:235289316:C:T	2.19494e-06	-1.20433	-0.0875187
235289519	chr1:235289519:T:C	2.12602e-06	-2.36888e-10	-1.32375
235290922	chr1:235290922:C:T	1.28278e-06	-0.32534	-1.50363
235290953	chr1:235290953:G:A	1.87745e-06	-2.36888e-10	-1.44809
235291324	chr1:235291324:C:T	2.53632e-06	-2.36888e-10	-1.14729
235291509	chr1:235291509:G:A	2.27529e-06	-1.19791	-0.0579883
235291999	chr1:235291999:T:C	2.21228e-06	-1.20431	-0.0796678
235292547	chr1:235292547:C:G	1.76274e-06	-2.36888e-10	-1.51114
235293131	chr1:235293131:A:G	2.25439e-06	-1.18185	-0.083277
235293472	chr1:235293472:A:G	1.16026e-05	-2.36888e-10	0.373225
235294265	chr1:235294265:G:A	9.32576e-07	-1.04644	-1.10137
235294657	chr1:235294657:C:T	1.90144e-06	-1.20696	-0.228429
235295459	chr1:235295459:G:A	1.11219e-05	0.33091	-9.11979e-10
235296167	chr1:235296167:T:C	1.56011e-06	-1.63325	-9.11979e-10
235296194	chr1:235296194:T:C	1.67201e-06	-0.320156	-1.24382
235296246	chr1:235296246:T:C	1.85695e-06	-2.36888e-10	-1.45907
235296452	chr1:235296452:T:C	8.97671e-06	-2.36888e-10	0.11663
235296943	chr1:235296943:C:T	3.04353e-06	-0.964984	-9.11979e-10
235297275	chr1:235297275:C:T	2.25658e-06	-2.36888e-10	-1.26415
235297404	chr1:235297404:C:G	1.39133e-06	-0.338054	-1.40969
235297463	chr1:235297463:T:C	6.05188e-06	-2.36888e-10	-0.277634
235297552	chr1:235297552:C:T	2.20594e-06	-1.16279	-0.124065
235297669	chr1:235297669:G:A	1.86583e-06	-2.36888e-10	-1.4543
235297846	chr1:235297846:A:C	2.65109e-06	-2.36888e-10	-1.10303
235298049	chr1:235298049:C:T	2.16162e-06	-1.20658	-0.100566
235298112	chr1:235298112:A:T	1.17903e-05	-2.36888e-10	0.38927
235298353	chr1:235298353:T:C	5.79946e-07	-1.25573	-1.36709
235298630	chr1:235298630:C:T	2.84299e-06	-1.03315	-9.11979e-10
235299179	chr1:235299179:G:A	2.14761e-06	-1.20943	-0.104221
235299267	chr1:235299267:G:A	2.09226e-06	-1.22632	-0.113439
235299429	chr1:235299429:T:G	6.60649e-07	-1.15006	-1.34248
235299443	chr1:235299443:T:A	6.61428e-07	-1.14902	-1.34233
235299452	chr1:235299452:T:A	6.25337e-07	-1.19854	-1.34893
235299527	chr1:235299527:C:T	2.20697e-06	-1.18582	-0.100566
235299858	chr1:235299858:T:G	1.15285e-06	-0.474057	-1.46171
235299991	chr1:235299991:C:T	4.66495e-06	-2.36888e-10	-0.537926
235300572	chr1:235300572:T:G	1.03366e-06	-1.0725	-0.972393
235300573	chr1:235300573:G:A	5.76596e-07	-1.26316	-1.36545
235300915	chr1:235300915:C:A	1.91747e-06	-2.36888e-10	-1.427
235301047	chr1:235301047:T:C	3.02192e-06	-2.36888e-10	-0.972111
235301261	chr1:235301261:A:G	2.03296e-06	-2.36888e-10	-1.36851
235301305	chr1:235301305:A:C	9.27743e-07	-1.06414	-1.08887
235301730	chr1:235301730:G:T	1.3287e-06	-0.293704	-1.5001
235301744	chr1:235301744:C:T	9.50606e-07	-1.13141	-0.997248
235301889	chr1:235301889:G:A	1.44261e-06	-0.31908	-1.39247
235302806	chr1:235302806:G:C	7.03008e-05	2.17478	-9.11979e-10
235302932	chr1:235302932:T:C	4.31481e-06	-2.36888e-10	-0.61595
235303372	chr1:235303372:A:G	1.00137e-06	-1.0984	-0.978238
235303427	chr1:235303427:C:T	2.81488e-06	-1.04308	-9.11979e-10
235303485	chr1:235303485:G:A	1.38234e-06	-0.35103	-1.4032
235303786	chr1:235303786:C:T	1.97426e-06	-2.36888e-10	-1.39781
235304292	chr1:235304292:G:A	3.49845e-07	-1.63473	-1.49354
235304398	chr1:235304398:AT:A	6.64659e-07	-1.49153	-0.994958
235304432	chr1:235304432:A:G	1.88581e-06	-2.36888e-10	-1.44365
235304618	chr1:235304618:T:C	2.18067e-06	-1.22924	-0.0691314
235304625	chr1:235304625:C:T	1.36532e-06	-0.362885	-1.40373
235304812	chr1:235304812:C:A	2.19613e-06	-1.21766	-0.0736407
235304991	chr1:235304991:C:G	2.14814e-06	-1.20974	-0.103664
235305565	chr1:235305565:G:A	9.27088e-07	-1.12331	-1.0304
235305717	chr1:235305717:A:G	1.39142e-06	-0.345016	-1.40266
235305748	chr1:235305748:G:A	9.49662e-06	-2.36888e-10	0.172932
235306426	chr1:235306426:A:G	1.9276e-06	-2.36888e-10	-1.42173
235306867	chr1:235306867:G:A	2.07425e-06	-1.22493	-0.123474
235307888	chr1:235307888:G:C	2.1647e-06	-1.20897	-0.096747
235308268	chr1:235308268:TTTGTA:T	1.51129e-06	-0.298164	-1.36688
235308396	chr1:235308396:C:T	1.59816e-05	-2.36888e-10	0.693432
235308571	chr1:235308571:C:T	2.07174e-06	-1.20264	-0.146969
235308990	chr1:235308990:G:A	4.95663e-06	-2.36888e-10	-0.477277
235309357	chr1:235309357:G:A	3.70215e-06	-2.36888e-10	-0.769089
235309466	chr1:235309466:G:C	1.52841e-06	-1.65377	-9.11979e-10
235310005	chr1:235310005:T:A	1.5613e-06	-1.63249	-9.11979e-10
235310171	chr1:235310171:CAATAAAAAAA:C	4.27632e-06	-2.36888e-10	-0.624911
235310257	chr1:235310257:C:CT	1.28652e-06	-0.320655	-1.50541
235310290	chr1:235310290:T:G	1.87745e-06	-2.36888e-10	-1.44809
235310960	chr1:235310960:C:T	2.41362e-06	-1.10729	-0.0895821
235310961	chr1:235310961:G:A	2.73131e-06	-2.36888e-10	-1.07322
235311182	chr1:235311182:C:A	1.87775e-06	-2.36888e-10	-1.44793
235311425	chr1:235311425:T:C	2.26061e-06	-1.18883	-0.0735409
235311846	chr1:235311846:C:T	1.78669e-06	-2.36888e-10	-1.49764
235312365	chr1:235312365:A:T	1.90226e-06	-2.36888e-10	-1.43496
235312664	chr1:235312664:A:C	1.95086e-06	-1.40973	-9.11979e-10
235312841	chr1:235312841:C:T	2.90934e-06	-1.01008	-9.11979e-10
235313418	chr1:235313418:A:G	1.89906e-06	-2.36888e-10	-1.43664
235313686	chr1:235313686:A:C	9.46723e-06	-2.36888e-10	0.169833
235314440	chr1:235314440:T:C	5.35147e-06	-0.400633	-9.11979e-10
235314491	chr1:235314491:G:C	8.31168e-07	-1.13762	-1.12531
235314806	chr1:235314806:C:T	2.32069e-06	-2.36888e-10	-1.23614
235315103	chr1:235315103:G:A	2.20449e-06	-1.1763	-0.111212
235315409	chr1:235315409:C:T	2.22593e-06	-1.1911	-0.0867281
235315493	chr1:235315493:T:A	9.93567e-07	-1.10627	-0.978189
235316129	chr1:235316129:G:A	1.90561e-06	-2.36888e-10	-1.4332
235316192	chr1:235316192:G:A	6.39036e-06	-2.36888e-10	-0.223213
235316471	chr1:235316471:T:C	1.76819e-06	-1.50804	-9.11979e-10
235316487	chr1:235316487:C:T	1.98338e-06	-1.10904	-0.284167
235316868	chr1:235316868:AAC:A	2.15021e-06	-1.19442	-0.11802
235317593	chr1:235317593:A:G	2.19603e-06	-1.1958	-0.0955543
235317636	chr1:235317636:T:C	1.10114e-06	-1.14737	-0.834293
235317817	chr1:235317817:A:G	9.82587e-06	-2.36888e-10	0.207015
235318949	chr1:235318949:A:G	2.22485e-06	-2.36888e-10	-1.27831
235318957	chr1:235318957:T:C	8.49353e-07	-1.18396	-1.05732
235319148	chr1:235319148:C:T	1.50878e-06	-0.313574	-1.35313
235319177	chr1:235319177:G:A	2.89334e-06	-2.36888e-10	-1.01559
235319316	chr1:235319316:A:G	2.06973e-06	-1.20661	-0.143981
235319424	chr1:235319424:A:G	1.37449e-06	-0.353847	-1.40608
235319814	chr1:235319814:A:T	1.87197e-05	0.851573	-9.11979e-10
235319818	chr1:235319818:C:A	2.17023e-06	-1.19241	-0.110758
235319986	chr1:235319986:A:G	1.56418e-06	-0.308551	-1.32209
235320145	chr1:235320145:T:A	2.78495e-06	-2.36888e-10	-1.05377
235320299	chr1:235320299:C:T	1.82224e-06	-2.36888e-10	-1.47794
235321575	chr1:235321575:G:A	5.38158e-07	-1.36021	-1.3374
235321988	chr1:235321988:A:G	1.49302e-05	0.625381	-9.11979e-10
235322034	chr1:235322034:T:A	1.68651e-06	-1.55534	-9.11979e-10
235322212	chr1:235322212:G:A	6.37991e-06	-2.36888e-10	-0.22485
235322299	chr1:235322299:T:C	1.90978e-06	-2.36888e-10	-1.43102
235322305	chr1:235322305:A:C	1.3621e-06	-0.375166	-1.39381
235322355	chr1:235322355:C:T	2.2487e-06	-1.1596	-0.108048
235322370	chr1:235322370:T:C	1.15575e-06	-1.14454	-0.78872
235322453	chr1:235322453:C:T	1.39824e-06	-0.354552	-1.38824
235322538	chr1:235322538:T:C	5.45928e-06	1.12681	-1.5075
235322758	chr1:235322758:G:A	1.98564e-06	-2.36888e-10	-1.39206
235323184	chr1:235323184:T:C	1.54079e-06	-1.64571	-9.11979e-10
235323779	chr1:235323779:C:T	8.67746e-07	-1.15355	-1.06631
235324737	chr1:235324737:C:G	1.39237e-06	-0.336828	-1.41017
235325869	chr1:235325869:C:A	1.53008e-06	-0.306272	-1.34641
235325875	chr1:235325875:G:A	8.0213e-06	-2.36888e-10	0.00409644
235326035	chr1:235326035:C:A	1.82995e-06	-2.36888e-10	-1.47371
235326394	chr1:235326394:A:T	1.8744e-06	-2.36888e-10	-1.44971
235326535	chr1:235326535:C:T	1.00184e-06	-1.11414	-0.962026
235326998	chr1:235326998:A:C	2.54135e-06	-1.14531	-9.11979e-10
235327076	chr1:235327076:CA:C	1.88786e-06	-0.0584585	-1.3841
235327741	chr1:235327741:C:T	1.94678e-06	-2.36888e-10	-1.41183
235327891	chr1:235327891:G:A	1.77787e-06	-2.36888e-10	-1.50259
235329217	chr1:235329217:C:G	5.93562e-06	-2.36888e-10	-0.297032
235329221	chr1:235329221:T:G	1.67588e-06	-1.56167	-9.11979e-10
235329633	chr1:235329633:TA:T	1.61844e-05	2.1249	-1.41886
235330489	chr1:235330489:G:A	1.00463e-06	-0.654934	-1.41845
235330551	chr1:235330551:C:G	5.43356e-06	-2.36888e-10	-0.385409
235330598	chr1:235330598:C:CTTG	7.93307e-07	-1.47605	-0.833495
235330768	chr1:235330768:A:C	1.87606e-06	-2.36888e-10	-1.44883
235330920	chr1:235330920:C:G	3.663e-07	-1.64978	-1.43253
235331167	chr1:235331167:C:G	3.83836e-06	-0.732957	-9.11979e-10
235331765	chr1:235331765:T:C	1.83985e-06	-2.36888e-10	-1.46832
235331886	chr1:235331886:A:G	4.29586e-06	-2.36888e-10	-0.620352
235332161	chr1:235332161:G:T	5.38233e-07	-1.21171	-1.48575
235332332	chr1:235332332:T:C	4.09171e-06	-2.36888e-10	-0.669042
235332438	chr1:235332438:A:AT	7.19903e-06	-0.0567037	-0.0473541
235332509	chr1:235332509:A:G	2.12149e-06	-2.36888e-10	-1.32589
235332692	chr1:235332692:A:G	1.85921e-06	-2.36888e-10	-1.45785
235333267	chr1:235333267:C:G	7.63228e-06	-0.045617	-9.11979e-10
235333625	chr1:235333625:G:C	7.85733e-07	-1.48149	-0.837651
235334197	chr1:235334197:TA:T	1.85683e-06	-2.36888e-10	-1.45913
235334489	chr1:235334489:T:C	1.03619e-06	-1.07979	-0.962663
235334744	chr1:235334744:G:T	9.64065e-07	-1.08524	-1.02936
235335061	chr1:235335061:C:T	2.55828e-06	-2.36888e-10	-1.13867
235335062	chr1:235335062:G:A	1.43015e-06	-1.45998	-0.260247
235335738	chr1:235335738:A:G	1.36456e-06	-1.53131	-0.235864
235335895	chr1:235335895:C:T	4.09764e-06	-2.36888e-10	-0.667593
235335948	chr1:235335948:G:A	1.0469e-06	-1.06765	-0.964525
235336450	chr1:235336450:CAG:C	2.11134e-06	-2.36888e-10	-1.33068
235336645	chr1:235336645:AAAG:A	1.77977e-06	-2.36888e-10	-1.50152
235337160	chr1:235337160:A:G	7.23866e-06	-2.36888e-10	-0.098567
235337259	chr1:235337259:T:TA	1.06497e-06	-1.37754	-0.637518
235337326	chr1:235337326:G:A	1.79121e-06	-2.36888e-10	-1.49511
235338890	chr1:235338890:G:A	2.74074e-06	-2.36888e-10	-1.06978
235339602	chr1:235339602:T:A	9.5721e-07	-0.711236	-1.4105
235339643	chr1:235339643:C:T	6.64373e-06	-2.36888e-10	-0.184329
235339688	chr1:235339688:G:A	1.83827e-06	-2.36888e-10	-1.46918
235339941	chr1:235339941:A:G	1.03612e-06	-1.37771	-0.664813
235340125	chr1:235340125:T:C	7.4793e-06	-2.36888e-10	-0.0658637
235340197	chr1:235340197:T:C	1.79344e-06	-2.36888e-10	-1.49387
235340200	chr1:235340200:A:G	8.77875e-07	-0.776594	-1.43166
235340217	chr1:235340217:A:C	1.39538e-06	-1.5296	-0.215235
235340889	chr1:235340889:G:A	1.79009e-06	-2.36888e-10	-1.49573
235340900	chr1:235340900:T:TC	1.78784e-06	-2.36888e-10	-1.497
235341338	chr1:235341338:A:T	1.84125e-06	-2.36888e-10	-1.46756
235341424	chr1:235341424:G:A	6.83116e-06	-0.0907029	-0.0658058
235341434	chr1:235341434:A:C	1.78668e-06	-2.36888e-10	-1.49764
235341941	chr1:235341941:A:G	1.83844e-06	-2.36888e-10	-1.46908
235342064	chr1:235342064:T:C	2.16077e-06	-2.36888e-10	-1.30754
235342869	chr1:235342869:A:G	2.13241e-06	-2.36888e-10	-1.32075
235342883	chr1:235342883:G:A	1.79035e-06	-2.36888e-10	-1.49559
235343198	chr1:235343198:C:T	1.79113e-06	-2.36888e-10	-1.49516
235343327	chr1:235343327:G:A	1.94496e-06	-1.41276	-9.11979e-10
235343529	chr1:235343529:T:C	1.79766e-06	-2.36888e-10	-1.49152
235343538	chr1:235343538:G:A	9.5015e-07	-1.54377	-0.585367
235343688	chr1:235343688:C:T	1.7826e-06	-2.36888e-10	-1.49993
235343798	chr1:235343798:T:C	1.26647e-06	-1.54128	-0.30049
235344068	chr1:235344068:TG:T	5.09093e-06	-2.36888e-10	-0.450543
235344747	chr1:235344747:C:T	6.58032e-05	2.10866	-9.11979e-10
235345148	chr1:235345148:C:T	8.29597e-07	-1.43486	-0.829954
235345378	chr1:235345378:C:T	1.34819e-06	-1.56558	-0.213656
235346052	chr1:235346052:G:A	1.79518e-06	-2.36888e-10	-1.4929
235346071	chr1:235346071:T:G	1.79004e-06	-2.36888e-10	-1.49577
235346147	chr1:235346147:A:T	1.7849e-06	-2.36888e-10	-1.49864
235346206	chr1:235346206:C:G	1.7886e-06	-2.36888e-10	-1.49657
235346395	chr1:235346395:A:G	8.27081e-07	-1.18468	-1.08318
235346466	chr1:235346466:A:C	1.79322e-06	-2.36888e-10	-1.49399
235346698	chr1:235346698:A:G	1.24385e-06	-1.54992	-0.309871
235347496	chr1:235347496:G:A	1.85743e-06	-2.36888e-10	-1.45881
235348995	chr1:235348995:C:A	4.78575e-07	-1.39674	-1.4182
235349015	chr1:235349015:A:T	1.00141e-06	-1.16692	-0.909668
235349066	chr1:235349066:G:A	1.08662e-06	-1.33169	-0.663242
235349202	chr1:235349202:G:A	1.85661e-06	-2.36888e-10	-1.45925
235349534	chr1:235349534:G:A	1.76793e-06	-2.36888e-10	-1.5082
235349733	chr1:235349733:A:G	1.87713e-06	-2.36888e-10	-1.44826
235349767	chr1:235349767:A:G	1.90403e-06	-2.36888e-10	-1.43403
235350291	chr1:235350291:TTAAAA:T	1.80789e-06	-2.36888e-10	-1.48584
235350397	chr1:235350397:G:A	1.81083e-06	-2.36888e-10	-1.48422
235350438	chr1:235350438:A:G	1.98591e-06	-2.36888e-10	-1.39193
235351140	chr1:235351140:T:G	4.72746e-07	-1.35639	-1.47081
235352019	chr1:235352019:A:G	1.80915e-06	-2.36888e-10	-1.48515
235352219	chr1:235352219:C:T	4.51818e-07	-1.3703	-1.50217
235352840	chr1:235352840:G:A	1.76347e-06	-2.36888e-10	-1.51072
235352842	chr1:235352842:G:A	1.7675e-06	-2.36888e-10	-1.50844
235353058	chr1:235353058:T:C	5.79647e-07	-1.12548	-1.49786
235353061	chr1:235353061:G:T	1.93105e-06	-2.36888e-10	-1.41994
235353111	chr1:235353111:AG:A	1.76312e-06	-2.36888e-10	-1.51092
235354064	chr1:235354064:C:T	1.76799e-06	-2.36888e-10	-1.50816
235354242	chr1:235354242:T:G	8.5506e-07	-0.912074	-1.32251
235354292	chr1:235354292:C:G	6.48244e-07	-1.15095	-1.36055
235354320	chr1:235354320:G:C	1.8969e-06	-2.36888e-10	-1.43778
235354422	chr1:235354422:T:C	1.76325e-06	-2.36888e-10	-1.51085
235354567	chr1:235354567:G:C	1.76364e-06	-2.36888e-10	-1.51062
235354965	chr1:235354965:G:A	1.7643e-06	-2.36888e-10	-1.51025
235355030	chr1:235355030:G:A	1.76289e-06	-2.36888e-10	-1.51105
235355199	chr1:235355199:A:C	1.76271e-06	-2.36888e-10	-1.51115
235355586	chr1:235355586:T:G	6.32227e-07	-1.21209	-1.32442
235355662	chr1:235355662:A:T	1.76339e-06	-2.36888e-10	-1.51077
235355675	chr1:235355675:A:C	1.7628e-06	-2.36888e-10	-1.5111
235355803	chr1:235355803:C:G	1.76276e-06	-2.36888e-10	-1.51112
235355809	chr1:235355809:C:T	1.76269e-06	-2.36888e-10	-1.51116
235355903	chr1:235355903:G:A	2.0719e-06	-2.36888e-10	-1.34954
235356861	chr1:235356861:A:G	9.35817e-07	-0.784854	-1.35948
235356913	chr1:235356913:C:G	9.6556e-07	-0.777645	-1.33541
235357370	chr1:235357370:C:T	1.74146e-05	0.779308	-9.11979e-10
235357507	chr1:235357507:A:G	2.08204e-06	-2.36888e-10	-1.34465
235357733	chr1:235357733:G:C	1.76292e-06	-2.36888e-10	-1.51103
235357739	chr1:235357739:C:G	5.61018e-07	-1.25905	-1.39696
235357824	chr1:235357824:G:A	1.65995e-06	-1.57122	-9.11979e-10
235357920	chr1:235357920:A:G	9.30163e-07	-0.77488	-1.37552
235359313	chr1:235359313:C:T	2.02182e-06	-2.36888e-10	-1.37401
235359644	chr1:235359644:A:G	6.33627e-07	-1.03154	-1.50276
235359752	chr1:235359752:C:A	6.44632e-07	-1.64645	-0.870627
235359832	chr1:235359832:C:T	2.81561e-06	-2.36888e-10	-1.04282
235360051	chr1:235360051:C:T	1.04392e-06	-1.01362	-1.02139
235360165	chr1:235360165:C:T	9.72174e-07	-1.02607	-1.08015
235360240	chr1:235360240:T:G	9.4384e-07	-1.05738	-1.07842
235361295	chr1:235361295:C:A	5.49255e-06	0.521544	-0.896154
235361885	chr1:235361885:G:A	3.08669e-06	-2.36888e-10	-0.950905
235361938	chr1:235361938:G:A	1.27437e-06	-0.709187	-1.12636
235362101	chr1:235362101:A:G	1.76976e-06	-2.36888e-10	-1.50716
235362333	chr1:235362333:CA:C	5.97402e-06	-2.36888e-10	-0.290584
235362921	chr1:235362921:T:C	1.72162e-06	-1.53474	-9.11979e-10
235363172	chr1:235363172:T:TA	1.45457e-06	-0.748968	-0.954327
235363184	chr1:235363184:A:G	5.75546e-07	-1.56399	-1.06645
235363548	chr1:235363548:G:A	1.58021e-06	-0.768501	-0.851947
235363739	chr1:235363739:A:G	9.69775e-06	1.47903	-1.28514
235363915	chr1:235363915:TAGG:T	7.05285e-07	-1.2028	-1.22436
235364159	chr1:235364159:C:T	6.89137e-06	1.19576	-1.34349
235364664	chr1:235364664:G:A	7.75947e-07	-1.12926	-1.20241
235364932	chr1:235364932:C:T	6.9728e-07	-1.21438	-1.22419
235365190	chr1:235365190:A:G	6.81104e-07	-1.25384	-1.20821
235365394	chr1:235365394:A:G	5.66216e-07	-1.65808	-0.988707
235365678	chr1:235365678:C:T	1.59007e-06	-0.713463	-0.900764
235365804	chr1:235365804:T:C	6.80571e-07	-1.22138	-1.24145
235367234	chr1:235367234:AC:A	5.43129e-06	1.02531	-1.41113
235368071	chr1:235368071:A:G	1.89707e-06	-2.36888e-10	-1.43769
235368136	chr1:235368136:T:C	8.32445e-07	-1.05611	-1.20528
235368262	chr1:235368262:G:A	7.23018e-06	-2.36888e-10	-0.0997399
235368414	chr1:235368414:C:T	2.4377e-06	-2.36888e-10	-1.18695
235368643	chr1:235368643:C:T	6.63095e-06	0.909061	-1.09532
235368663	chr1:235368663:A:T	8.31907e-07	-1.04905	-1.21299
235368791	chr1:235368791:C:A	9.05836e-07	-0.990526	-1.18637
235368815	chr1:235368815:T:C	8.73708e-07	-1.02152	-1.19149
235368837	chr1:235368837:G:A	9.07613e-07	-0.985817	-1.18912
235368930	chr1:235368930:C:T	8.63009e-07	-1.0346	-1.19074
235368948	chr1:235368948:T:C	8.89701e-07	-1.00414	-1.19074
235368951	chr1:235368951:C:T	8.78007e-07	-1.01737	-1.19074
235369040	chr1:235369040:C:G	5.41052e-07	-1.30297	-1.38928
235369062	chr1:235369062:G:A	8.6951e-07	-1.02709	-1.19074
235369069	chr1:235369069:C:T	1.78095e-06	-2.36888e-10	-1.50086
235369202	chr1:235369202:T:C	6.98797e-07	-1.09622	-1.34018
235369208	chr1:235369208:T:C	6.85093e-07	-1.10657	-1.34964
235369335	chr1:235369335:C:T	6.118e-07	-1.43908	-1.13027
235369544	chr1:235369544:G:A	5.86134e-06	-2.36888e-10	-0.309625
235369599	chr1:235369599:A:G	1.78444e-06	-2.36888e-10	-1.4989
235369841	chr1:235369841:A:G	5.84894e-06	-2.36888e-10	-0.311743
235369859	chr1:235369859:C:T	7.87287e-07	-1.65551	-0.661653
235369867	chr1:235369867:A:T	2.74985e-06	-2.36888e-10	-1.06646
235369909	chr1:235369909:G:T	1.83526e-06	-2.36888e-10	-1.47082
235370088	chr1:235370088:G:A	3.59437e-07	-1.59012	-1.5111
235370121	chr1:235370121:G:A	1.05404e-06	-1.48674	-0.53863
235370546	chr1:235370546:C:T	4.22024e-07	-1.59378	-1.34692
235370743	chr1:235370743:T:G	1.13487e-06	-1.6474	-0.304083
235370808	chr1:235370808:G:C	4.39405e-07	-1.42726	-1.47308
235371205	chr1:235371205:C:T	1.48839e-06	-1.6538	-0.0265013
235371238	chr1:235371238:T:C	2.08331e-06	-2.36888e-10	-1.34404
235371564	chr1:235371564:T:C	2.12762e-06	-2.36888e-10	-1.323
235371870	chr1:235371870:C:T	1.76443e-06	-2.36888e-10	-1.51017
235371963	chr1:235371963:T:C	8.14485e-07	-1.65528	-0.627925
235372194	chr1:235372194:A:G	1.56783e-06	-1.62831	-9.11979e-10
235372198	chr1:235372198:C:T	2.70059e-06	-2.36888e-10	-1.08453
235372232	chr1:235372232:A:C	3.57918e-06	-2.36888e-10	-0.802869
235372250	chr1:235372250:A:G	9.36546e-07	-1.65563	-0.487935
235372562	chr1:235372562:T:A	2.08658e-06	-2.36888e-10	-1.34247
235372781	chr1:235372781:G:A	2.68886e-06	-2.36888e-10	-1.08889
235372785	chr1:235372785:G:A	1.04515e-06	-1.65762	-0.376221
235372881	chr1:235372881:A:G	8.99561e-07	-1.65717	-0.526686
235372882	chr1:235372882:C:T	3.75705e-07	-1.55021	-1.50674
235373071	chr1:235373071:A:G	1.76305e-06	-2.36888e-10	-1.51096
235373358	chr1:235373358:G:A	4.70631e-06	-2.36888e-10	-0.5291
235373604	chr1:235373604:C:T	4.23007e-07	-1.49635	-1.44202
235373809	chr1:235373809:T:C	1.14484e-06	-1.64337	-0.299376
235374584	chr1:235374584:T:C	2.86572e-06	-2.36888e-10	-1.02518
235374680	chr1:235374680:T:C	3.34293e-06	-2.36888e-10	-0.871156
235375001	chr1:235375001:A:G	1.8053e-06	-1.48728	-9.11979e-10
235375022	chr1:235375022:A:G	2.46837e-06	-1.17445	-9.11979e-10
235375143	chr1:235375143:A:G	9.06274e-07	-1.65621	-0.520208
235375152	chr1:235375152:C:T	6.37313e-07	-1.34642	-1.18208
235375705	chr1:235375705:A:G	8.26452e-07	-1.65264	-0.615975
235375893	chr1:235375893:A:G	1.86683e-06	-2.36888e-10	-1.45376
235376842	chr1:235376842:C:T	1.05272e-06	-1.65715	-0.369478
235377501	chr1:235377501:T:C	1.77341e-06	-2.36888e-10	-1.5051
235378110	chr1:235378110:A:G	8.18484e-07	-1.64234	-0.63596
235378549	chr1:235378549:A:G	1.9792e-06	-2.36888e-10	-1.39531
235378619	chr1:235378619:A:G	1.1208e-06	-1.65	-0.313956
235378735	chr1:235378735:C:T	3.3787e-06	-0.860513	-9.11979e-10
235379088	chr1:235379088:C:T	1.56692e-06	-1.62889	-9.11979e-10
235379249	chr1:235379249:C:T	2.83716e-06	-1.0352	-9.11979e-10
235380400	chr1:235380400:A:G	3.18261e-06	-2.36888e-10	-0.920301
235380560	chr1:235380560:AC:A	1.98423e-06	-2.36888e-10	-1.39277
235380825	chr1:235380825:A:G	2.01618e-06	-2.36888e-10	-1.3768
235380946	chr1:235380946:C:T	1.97912e-06	-2.36888e-10	-1.39535
235380967	chr1:235380967:G:T	1.99716e-06	-2.36888e-10	-1.38628
235380986	chr1:235380986:T:C	1.89853e-06	-2.36888e-10	-1.43692
235381003	chr1:235381003:TCGAA:T	1.20408e-06	-1.65765	-0.234634
235381022	chr1:235381022:T:C	2.01342e-06	-2.36888e-10	-1.37817
235381381	chr1:235381381:C:G	1.96181e-06	-2.36888e-10	-1.40414
235381430	chr1:235381430:T:A	2.01847e-06	-2.36888e-10	-1.37566
235381557	chr1:235381557:A:G	1.99693e-06	-2.36888e-10	-1.38639
235381573	chr1:235381573:A:G	2.32798e-06	-2.36888e-10	-1.233
235381733	chr1:235381733:A:G	7.78639e-07	-1.65431	-0.673902
235382109	chr1:235382109:C:T	2.25349e-06	-2.36888e-10	-1.26552
235382354	chr1:235382354:G:C	3.55176e-07	-1.65234	-1.4608
235382890	chr1:235382890:C:T	1.4975e-06	-1.65136	-0.0228489
235382897	chr1:235382897:A:G	7.52548e-07	-0.852267	-1.51003
235383878	chr1:235383878:C:T	1.76321e-06	-2.36888e-10	-1.51087
235384336	chr1:235384336:G:C	2.82463e-06	-2.36888e-10	-1.03963
235384380	chr1:235384380:C:T	2.0495e-06	-2.36888e-10	-1.36041
235384731	chr1:235384731:G:A	1.79656e-06	-1.49213	-9.11979e-10
235384945	chr1:235384945:G:A	2.09086e-06	-2.36888e-10	-1.34043
235385027	chr1:235385027:C:T	3.44973e-06	-2.36888e-10	-0.839709
235385384	chr1:235385384:G:C	1.41049e-06	-1.64571	-0.088358
235385436	chr1:235385436:C:T	1.38539e-06	-1.65792	-0.0941006
235385438	chr1:235385438:T:A	1.50433e-06	-1.65636	-0.0132995
235385518	chr1:235385518:A:G	8.43413e-07	-0.741428	-1.50687
235386167	chr1:235386167:A:G	1.97796e-06	-2.36888e-10	-1.39594
235386197	chr1:235386197:G:C	9.75791e-07	-1.64832	-0.454192
235386293	chr1:235386293:C:T	1.94462e-06	-2.36888e-10	-1.41294
235386566	chr1:235386566:T:C	1.91584e-06	-2.36888e-10	-1.42785
235386887	chr1:235386887:G:A	2.0004e-06	-1.38466	-9.11979e-10
235386988	chr1:235386988:C:A	4.04386e-07	-1.50446	-1.47893
235387094	chr1:235387094:A:G	2.00433e-06	-2.36888e-10	-1.38269
235387157	chr1:235387157:A:G	1.98198e-06	-2.36888e-10	-1.39391
235387181	chr1:235387181:G:C	1.97796e-06	-2.36888e-10	-1.39594
235387236	chr1:235387236:A:G	2.03786e-06	-2.36888e-10	-1.3661
235387261	chr1:235387261:TGAG:T	1.5723e-06	-1.62547	-9.11979e-10
235387287	chr1:235387287:A:T	3.51787e-07	-1.65347	-1.46926
235387338	chr1:235387338:G:A	1.10408e-06	-1.65043	-0.328557
235387635	chr1:235387635:T:G	4.76376e-06	-0.516967	-9.11979e-10
235387782	chr1:235387782:T:A	1.97796e-06	-2.36888e-10	-1.39594
235388607	chr1:235388607:G:A	1.11642e-06	-1.65043	-0.317442
235388664	chr1:235388664:A:G	2.98332e-06	-2.36888e-10	-0.984966
235389004	chr1:235389004:T:C	3.56725e-06	-2.36888e-10	-0.806209
235389521	chr1:235389521:C:T	4.17031e-07	-1.5234	-1.4292
235390701	chr1:235390701:C:T	1.97773e-06	-2.36888e-10	-1.39605
235391102	chr1:235391102:T:C	2.12358e-06	-2.36888e-10	-1.3249
235391280	chr1:235391280:G:A	1.36183e-06	-1.65699	-0.112186
235391434	chr1:235391434:G:A	3.83771e-07	-1.6498	-1.38592
235391441	chr1:235391441:C:T	2.03437e-06	-2.36888e-10	-1.36782
235391546	chr1:235391546:T:C	2.0305e-06	-2.36888e-10	-1.36972
235391848	chr1:235391848:C:G	1.9622e-06	-1.40394	-9.11979e-10
235391902	chr1:235391902:C:T	2.81714e-06	-2.36888e-10	-1.04228
235392045	chr1:235392045:G:C	1.61365e-06	-1.65806	0.0585582
235392099	chr1:235392099:A:T	1.97927e-06	-2.36888e-10	-1.39528
235392201	chr1:235392201:T:TAAA	2.00968e-06	-2.36888e-10	-1.38003
235392277	chr1:235392277:C:G	1.73354e-06	-1.52784	-9.11979e-10
235392380	chr1:235392380:T:C	1.96345e-06	-2.36888e-10	-1.4033
235392591	chr1:235392591:G:A	1.02191e-06	-1.6541	-0.402231
235392681	chr1:235392681:G:C	1.98137e-06	-2.36888e-10	-1.39421
235392701	chr1:235392701:A:T	1.12914e-06	-1.63636	-0.320193
235392702	chr1:235392702:C:T	1.13964e-06	-1.63897	-0.308327
235392757	chr1:235392757:T:G	1.06339e-06	-1.6467	-0.369848
235392780	chr1:235392780:T:C	1.47005e-06	-1.65668	-0.0360232
235392802	chr1:235392802:A:G	2.125e-06	-2.36888e-10	-1.32423
235392804	chr1:235392804:T:C	1.50131e-06	-1.65632	-0.0153449
235393021	chr1:235393021:A:T	9.77711e-07	-1.65634	-0.444209
235393168	chr1:235393168:T:C	1.7648e-06	-2.36888e-10	-1.50997
235393380	chr1:235393380:TACAA:T	2.49939e-06	-2.36888e-10	-1.16196
235393479	chr1:235393479:G:A	4.22445e-06	-2.36888e-10	-0.637115
235393794	chr1:235393794:T:G	1.87148e-06	-2.36888e-10	-1.45128
235393894	chr1:235393894:G:C	2.03204e-06	-2.36888e-10	-1.36897
235394077	chr1:235394077:T:TTTTA	2.00915e-06	-2.36888e-10	-1.38029
235394239	chr1:235394239:T:C	3.70198e-06	-2.36888e-10	-0.769135
235394343	chr1:235394343:G:C	2.68681e-06	-2.36888e-10	-1.08965
235394616	chr1:235394616:G:C	1.79924e-06	-2.36888e-10	-1.49064
235395191	chr1:235395191:A:T	1.30394e-06	-1.65412	-0.158491
235395391	chr1:235395391:C:T	1.073e-06	-1.64492	-0.362631
235395489	chr1:235395489:C:G	1.0702e-06	-1.34271	-0.667454
235395955	chr1:235395955:C:T	2.12534e-06	-2.36888e-10	-1.32407
235396473	chr1:235396473:A:G	2.59291e-06	-2.36888e-10	-1.12522
235397214	chr1:235397214:T:C	3.53574e-06	-2.36888e-10	-0.81508
235397356	chr1:235397356:G:T	1.53264e-06	-1.65101	-9.11979e-10
235397499	chr1:235397499:C:T	2.01152e-06	-2.36888e-10	-1.37911
235397741	chr1:235397741:C:T	1.21754e-06	-1.6503	-0.230865
235397872	chr1:235397872:T:A	2.01629e-06	-2.36888e-10	-1.37674
235398442	chr1:235398442:G:A	2.55274e-06	-1.27254	0.131705
235399387	chr1:235399387:G:C	4.01615e-07	-1.48012	-1.51014
235399453	chr1:235399453:C:CTA	1.53665e-06	-1.6484	-9.11979e-10
235399923	chr1:235399923:A:G	1.92259e-06	-2.36888e-10	-1.42433
235399944	chr1:235399944:C:T	6.27518e-07	-1.63702	-0.906965
235399977	chr1:235399977:A:G	3.98104e-07	-1.49177	-1.50728
235400086	chr1:235400086:T:C	2.0034e-06	-2.36888e-10	-1.38316
235400757	chr1:235400757:T:C	2.00054e-06	-2.36888e-10	-1.38459
235400779	chr1:235400779:C:T	3.47502e-06	-2.36888e-10	-0.832403
235400905	chr1:235400905:GCCAGTCTCGA:G	8.47834e-07	-0.742297	-1.50078
235400939	chr1:235400939:G:A	4.73057e-07	-1.31759	-1.50895
235401065	chr1:235401065:C:T	3.22495e-06	-2.36888e-10	-0.907087
235401097	chr1:235401097:G:A	1.67664e-06	-1.65053	0.0893207
235401416	chr1:235401416:C:T	1.80996e-06	-2.36888e-10	-1.4847
235401448	chr1:235401448:G:A	1.93974e-06	-2.36888e-10	-1.41545
235401609	chr1:235401609:G:T	8.01412e-07	-1.44909	-0.85029
235401811	chr1:235401811:G:A	1.94108e-06	-2.36888e-10	-1.41476
235402000	chr1:235402000:T:C	6.65857e-07	-1.63881	-0.845875
235402171	chr1:235402171:C:T	1.86822e-06	-2.36888e-10	-1.45302
235402282	chr1:235402282:C:T	1.94598e-06	-2.36888e-10	-1.41224
235402296	chr1:235402296:T:C	2.04995e-06	-2.36888e-10	-1.36019
235402357	chr1:235402357:C:T	1.98156e-06	-2.36888e-10	-1.39412
235402573	chr1:235402573:C:T	1.7629e-06	-2.36888e-10	-1.51104
235402597	chr1:235402597:C:T	3.96203e-07	-1.6553	-1.34853
235402770	chr1:235402770:G:A	1.84304e-06	-2.36888e-10	-1.46659
235402888	chr1:235402888:C:T	2.42574e-06	-2.36888e-10	-1.19187
235404001	chr1:235404001:G:A	1.93974e-06	-2.36888e-10	-1.41545
235404254	chr1:235404254:G:A	2.10974e-06	-2.36888e-10	-1.33144
235404289	chr1:235404289:AAATT:A	3.94064e-07	-1.59966	-1.40958
235404319	chr1:235404319:T:C	1.93692e-06	-2.36888e-10	-1.4169
235404385	chr1:235404385:C:T	1.94195e-06	-2.36888e-10	-1.41431
235404673	chr1:235404673:T:A	2.31404e-06	-2.36888e-10	-1.23901
235404939	chr1:235404939:C:T	1.9359e-06	-2.36888e-10	-1.41743
235404958	chr1:235404958:T:C	1.90656e-06	-2.36888e-10	-1.4327
235405107	chr1:235405107:C:T	1.90656e-06	-2.36888e-10	-1.4327
235405205	chr1:235405205:T:C	1.94069e-06	-2.36888e-10	-1.41496
235405266	chr1:235405266:G:A	1.93626e-06	-2.36888e-10	-1.41725
235405457	chr1:235405457:T:G	1.93809e-06	-2.36888e-10	-1.4163
235405498	chr1:235405498:T:C	1.94103e-06	-2.36888e-10	-1.41478
235405831	chr1:235405831:G:A	1.76293e-06	-2.36888e-10	-1.51103
235405918	chr1:235405918:C:T	1.93974e-06	-2.36888e-10	-1.41545
235405947	chr1:235405947:A:G	1.63347e-06	-1.5873	-9.11979e-10
235406072	chr1:235406072:C:T	1.94051e-06	-2.36888e-10	-1.41505
235406124	chr1:235406124:A:C	1.88162e-06	-2.36888e-10	-1.44587
235406556	chr1:235406556:G:A	1.93974e-06	-2.36888e-10	-1.41545
235406559	chr1:235406559:T:C	1.93974e-06	-2.36888e-10	-1.41545
235406645	chr1:235406645:C:A	1.95148e-06	-2.36888e-10	-1.40941
235406676	chr1:235406676:C:T	3.6165e-07	-1.59137	-1.50371
235406762	chr1:235406762:A:C	1.93053e-06	-2.36888e-10	-1.42021
235407131	chr1:235407131:C:T	1.55876e-06	-1.63412	-9.11979e-10
235407208	chr1:235407208:G:A	3.90346e-07	-1.54883	-1.4699
235407463	chr1:235407463:A:G	2.0447e-06	-2.36888e-10	-1.36275
235408028	chr1:235408028:C:T	1.04124e-06	-1.64813	-0.389467
235408087	chr1:235408087:T:A	1.0904e-06	-1.65323	-0.33823
235408264	chr1:235408264:A:G	2.0877e-06	-2.36888e-10	-1.34194
235408719	chr1:235408719:G:A	1.0639e-06	-1.65173	-0.364325
235408722	chr1:235408722:C:T	1.76342e-06	-2.36888e-10	-1.51075
235409031	chr1:235409031:A:G	8.19203e-07	-1.64259	-0.634833
235409354	chr1:235409354:T:C	4.18254e-07	-1.48656	-1.46311
235409440	chr1:235409440:C:T	1.93775e-06	-2.36888e-10	-1.41647
235409499	chr1:235409499:G:A	1.92951e-06	-2.36888e-10	-1.42074
235410460	chr1:235410460:G:C	4.23091e-06	-0.635586	-9.11979e-10
235410648	chr1:235410648:T:C	2.38284e-06	-1.20971	-9.11979e-10
235410711	chr1:235410711:T:A	6.59003e-06	-2.36888e-10	-0.192445
235411082	chr1:235411082:T:G	1.93094e-06	-2.36888e-10	-1.42
235411330	chr1:235411330:A:G	2.39748e-06	-2.36888e-10	-1.20358
235411445	chr1:235411445:TC:T	2.74435e-06	-2.36888e-10	-1.06846
235411449	chr1:235411449:CT:C	1.972e-06	-2.36888e-10	-1.39896
235411659	chr1:235411659:C:T	1.94207e-06	-2.36888e-10	-1.41425
235411809	chr1:235411809:A:G	1.95379e-06	-2.36888e-10	-1.40823
235411866	chr1:235411866:C:T	4.7191e-06	-0.526386	-9.11979e-10
235412006	chr1:235412006:C:T	5.79394e-07	-1.63035	-0.993425
235412567	chr1:235412567:C:T	1.85826e-06	-2.36888e-10	-1.45837
235412745	chr1:235412745:C:T	3.6416e-06	-2.36888e-10	-0.78558
235412857	chr1:235412857:G:A	2.16737e-06	-2.36888e-10	-1.30449
235413172	chr1:235413172:G:A	1.00357e-06	-1.5432	-0.53124
235413335	chr1:235413335:G:A	3.04704e-06	-2.36888e-10	-0.963833
235413569	chr1:235413569:A:G	4.64616e-07	-1.48074	-1.36381
235413634	chr1:235413634:G:T	3.72323e-07	-1.58953	-1.47647
235414953	chr1:235414953:T:C	4.31376e-06	-2.36888e-10	-0.616194
235415448	chr1:235415448:CTGGCCAGGCCT:C	1.52286e-06	-1.65742	-9.11979e-10
235415879	chr1:235415879:G:A	8.10803e-07	-1.65797	-0.629762
235416104	chr1:235416104:C:T	1.60124e-06	-1.60722	-9.11979e-10
235416412	chr1:235416412:A:G	1.07547e-06	-1.33826	-0.66699
235416523	chr1:235416523:C:T	1.88658e-06	-2.36888e-10	-1.44324
235416597	chr1:235416597:T:A	1.08253e-06	-1.3568	-0.641897
235417067	chr1:235417067:A:G	1.15056e-06	-1.3528	-0.584951
235417412	chr1:235417412:A:G	1.13524e-06	-1.30754	-0.643617
235417462	chr1:235417462:A:G	2.25388e-06	-2.36888e-10	-1.26535
235417506	chr1:235417506:A:G	1.07982e-06	-1.32511	-0.676103
235417613	chr1:235417613:G:A	5.36838e-07	-1.61602	-1.08404
235417951	chr1:235417951:T:C	1.77606e-06	-2.36888e-10	-1.5036
235418168	chr1:235418168:C:T	1.22789e-06	-0.62721	-1.2455
235418222	chr1:235418222:G:T	2.19865e-06	-2.36888e-10	-1.29016
235418957	chr1:235418957:A:G	4.26448e-07	-1.5154	-1.41487
235419073	chr1:235419073:A:G	3.97401e-07	-1.6471	-1.35371
235419145	chr1:235419145:T:C	6.47536e-07	-1.61435	-0.898238
235419228	chr1:235419228:C:T	1.34071e-06	-0.516628	-1.26817
235419609	chr1:235419609:T:G	1.33414e-06	-0.615204	-1.17451
235419761	chr1:235419761:C:G	1.34317e-06	-0.607647	-1.17532
235419818	chr1:235419818:T:G	1.29135e-06	-0.634377	-1.18794
235419869	chr1:235419869:C:T	1.13837e-06	-0.779141	-1.16926
235419888	chr1:235419888:A:C	6.39459e-07	-1.59047	-0.934668
235420039	chr1:235420039:C:T	3.84024e-07	-1.58551	-1.44954
235420109	chr1:235420109:T:G	1.23876e-06	-0.610383	-1.25351
235420169	chr1:235420169:C:T	3.01663e-06	-2.36888e-10	-0.973863
235420375	chr1:235420375:C:T	4.5716e-07	-1.55544	-1.30528
235420400	chr1:235420400:C:T	4.61146e-07	-1.53584	-1.3162
235420463	chr1:235420463:C:T	8.80576e-07	-1.64179	-0.563391
235420464	chr1:235420464:G:A	1.39764e-06	-0.711859	-1.03136
235420619	chr1:235420619:G:A	5.34132e-07	-1.655	-1.05012
235420735	chr1:235420735:C:A	1.26855e-06	-0.600317	-1.23981
235420740	chr1:235420740:C:T	1.8133e-06	-2.36888e-10	-1.48285
235420878	chr1:235420878:G:A	9.37282e-07	-1.63173	-0.511048
235421078	chr1:235421078:T:C	9.59656e-07	-0.612984	-1.5062
235421085	chr1:235421085:T:C	1.20454e-06	-0.658952	-1.23295
235421108	chr1:235421108:G:A	1.16414e-06	-0.597833	-1.32819
235421245	chr1:235421245:A:C	2.28916e-06	-2.36888e-10	-1.24982
235421399	chr1:235421399:C:T	1.94e-06	-2.36888e-10	-1.41531
235421483	chr1:235421483:G:A	1.78155e-06	-1.50052	-9.11979e-10
235421640	chr1:235421640:C:T	2.35449e-06	-2.36888e-10	-1.22168
235421772	chr1:235421772:C:T	1.23655e-06	-0.606076	-1.2596
235422093	chr1:235422093:A:G	1.24176e-06	-0.615643	-1.24583
235422123	chr1:235422123:A:G	5.30037e-06	-2.36888e-10	-0.410226
235422299	chr1:235422299:G:C	3.97569e-07	-1.64389	-1.35651
235423015	chr1:235423015:T:A	3.97449e-07	-1.64419	-1.35651
235423016	chr1:235423016:T:A	1.2106e-06	-0.647076	-1.23981
235423061	chr1:235423061:C:T	9.78566e-07	-1.02322	-1.07646
235423116	chr1:235423116:T:G	1.40674e-06	-0.729416	-1.00731
235423195	chr1:235423195:G:T	1.81351e-06	-2.36888e-10	-1.48274
235423229	chr1:235423229:C:T	1.24517e-06	-0.51725	-1.34148
235423298	chr1:235423298:C:T	1.06262e-06	-1.24208	-0.775186
235423428	chr1:235423428:G:T	1.8133e-06	-2.36888e-10	-1.48285
235423578	chr1:235423578:T:C	1.25518e-06	-0.578943	-1.27179
235423659	chr1:235423659:A:G	8.43525e-07	-0.787474	-1.46069
235423797	chr1:235423797:A:G	4.93373e-06	-2.36888e-10	-0.481909
235423858	chr1:235423858:A:G	1.76564e-06	-2.36888e-10	-1.50949
235424094	chr1:235424094:G:T	6.54142e-06	-2.36888e-10	-0.199849
235424230	chr1:235424230:T:G	2.10148e-06	-2.36888e-10	-1.33536
235424388	chr1:235424388:G:A	3.29038e-06	-2.36888e-10	-0.887
235424954	chr1:235424954:T:G	3.18107e-06	-0.920785	-9.11979e-10
235425094	chr1:235425094:C:A	9.40882e-07	-1.63993	-0.499014
235425617	chr1:235425617:G:A	1.83231e-06	-2.36888e-10	-1.47242
235425650	chr1:235425650:C:T	3.61894e-07	-1.58865	-1.50575
235425987	chr1:235425987:T:C	2.93408e-06	-2.36888e-10	-1.00161
235426133	chr1:235426133:G:A	2.54046e-06	-2.36888e-10	-1.14566
235426919	chr1:235426919:T:C	3.40553e-06	-2.36888e-10	-0.852602
235427244	chr1:235427244:G:A	1.00609e-06	-1.64711	-0.424816
235427470	chr1:235427470:G:A	2.92397e-06	-2.36888e-10	-1.00506
235427471	chr1:235427471:C:G	2.91091e-06	-2.36888e-10	-1.00954
235427504	chr1:235427504:A:G	2.91899e-06	-2.36888e-10	-1.00677
235427530	chr1:235427530:A:G	2.92397e-06	-2.36888e-10	-1.00506
235427622	chr1:235427622:A:T	7.24838e-07	-1.6551	-0.744707
235427645	chr1:235427645:A:G	2.92829e-06	-2.36888e-10	-1.00358
235427828	chr1:235427828:T:C	2.87406e-06	-2.36888e-10	-1.02228
235428024	chr1:235428024:C:T	1.60108e-06	-1.60732	-9.11979e-10
235428184	chr1:235428184:C:T	2.09423e-06	-2.36888e-10	-1.33882
235428467	chr1:235428467:A:ATG	2.90033e-06	-2.36888e-10	-1.01318
235428595	chr1:235428595:C:A	2.79731e-06	-2.36888e-10	-1.04934
235428800	chr1:235428800:C:T	5.68e-07	-1.26534	-1.37829
235428844	chr1:235428844:A:G	1.81017e-06	-2.36888e-10	-1.48458
235429488	chr1:235429488:A:G	5.28422e-06	-2.36888e-10	-0.413278
235429545	chr1:235429545:G:A	2.40489e-06	-2.36888e-10	-1.2005
235429580	chr1:235429580:A:G	1.83231e-06	-2.36888e-10	-1.47242
235429790	chr1:235429790:T:C	3.00747e-06	-2.36888e-10	-0.976903
235429803	chr1:235429803:C:T	3.8931e-07	-1.57136	-1.45002
235429997	chr1:235429997:C:T	3.02311e-06	-2.36888e-10	-0.971719
235430007	chr1:235430007:C:T	2.9095e-06	-2.36888e-10	-1.01002
235430058	chr1:235430058:ATGTGAG:A	4.19355e-07	-1.54572	-1.40132
235430122	chr1:235430122:G:A	1.55561e-06	-1.63613	-9.11979e-10
235430201	chr1:235430201:C:T	1.98563e-06	-2.36888e-10	-1.39207
235430210	chr1:235430210:T:G	2.92397e-06	-2.36888e-10	-1.00506
235430443	chr1:235430443:A:G	3.00715e-06	-2.36888e-10	-0.977009
235430758	chr1:235430758:T:C	2.92397e-06	-2.36888e-10	-1.00506
235430867	chr1:235430867:A:G	6.19135e-07	-1.62322	-0.934214
235430935	chr1:235430935:A:G	4.32395e-07	-1.56156	-1.35486
235431101	chr1:235431101:A:G	2.91506e-06	-2.36888e-10	-1.00811
235431636	chr1:235431636:G:C	5.8118e-07	-1.6268	-0.993898
235431650	chr1:235431650:C:T	3.01647e-06	-2.36888e-10	-0.973915
235431828	chr1:235431828:A:G	3.04154e-06	-2.36888e-10	-0.965639
235432068	chr1:235432068:C:T	1.64805e-06	-1.57841	-9.11979e-10
235432107	chr1:235432107:C:T	2.08794e-06	-2.36888e-10	-1.34183
235432128	chr1:235432128:C:T	2.73853e-06	-2.36888e-10	-1.07058
235432223	chr1:235432223:A:C	7.33571e-07	-1.6377	-0.75013
235432275	chr1:235432275:T:C	5.77393e-07	-1.6247	-1.00253
235432298	chr1:235432298:T:G	2.80114e-06	-2.36888e-10	-1.04798
235432391	chr1:235432391:C:T	2.12382e-06	-2.36888e-10	-1.32479
235432505	chr1:235432505:C:T	3.65878e-06	-0.780874	-9.11979e-10
235432680	chr1:235432680:G:C	2.80366e-06	-2.36888e-10	-1.04708
235432873	chr1:235432873:ATAT:A	2.87296e-06	-2.36888e-10	-1.02266
235432914	chr1:235432914:T:TA	2.78824e-06	-2.36888e-10	-1.05259
235433008	chr1:235433008:C:T	2.7837e-06	-2.36888e-10	-1.05422
235433366	chr1:235433366:G:A	5.84339e-07	-1.53993	-1.07534
235433466	chr1:235433466:T:C	2.66668e-06	-2.36888e-10	-1.09717
235433508	chr1:235433508:A:C	2.846e-06	-2.36888e-10	-1.03209
235434067	chr1:235434067:C:CAT	2.75527e-06	-2.36888e-10	-1.06449
235434520	chr1:235434520:T:C	2.72122e-06	-2.36888e-10	-1.07692
235435098	chr1:235435098:TTTTGTTTTG:T	2.40551e-06	-2.36888e-10	-1.20024
235435348	chr1:235435348:G:A	2.89194e-06	-2.36888e-10	-1.01607
235435529	chr1:235435529:A:G	1.60227e-06	-1.60658	-9.11979e-10
235435571	chr1:235435571:C:T	5.16294e-07	-1.39874	-1.34034
235435572	chr1:235435572:G:A	3.29089e-06	-2.36888e-10	-0.886846
235435656	chr1:235435656:A:G	1.80362e-06	-2.36888e-10	-1.48821
235435658	chr1:235435658:C:T	5.30211e-07	-1.61027	-1.10222
235436250	chr1:235436250:C:CT	2.03317e-06	-2.36888e-10	-1.36841
235436309	chr1:235436309:T:G	3.73135e-07	-1.55712	-1.50669
235436316	chr1:235436316:C:T	4.162e-06	-2.36888e-10	-0.652007
235436734	chr1:235436734:A:C	5.07894e-07	-1.48714	-1.26834
235436738	chr1:235436738:A:AC	1.8205e-06	-2.36888e-10	-1.47889
235436814	chr1:235436814:T:C	5.1439e-07	-1.65669	-1.08609
235436840	chr1:235436840:C:T	5.25211e-06	-0.419374	-9.11979e-10
235436841	chr1:235436841:G:A	2.83906e-06	-2.36888e-10	-1.03453
235436893	chr1:235436893:C:T	4.23698e-07	-1.6411	-1.29563
235437290	chr1:235437290:C:T	1.84925e-06	-1.46322	-9.11979e-10
235437356	chr1:235437356:G:C	2.26198e-06	-2.36888e-10	-1.26176
235437408	chr1:235437408:A:G	1.76319e-06	-2.36888e-10	-1.51088
235437426	chr1:235437426:A:G	4.87387e-07	-1.45543	-1.34127
235437987	chr1:235437987:T:C	1.78837e-06	-2.36888e-10	-1.4967
235438237	chr1:235438237:C:T	2.10257e-06	-2.36888e-10	-1.33484
235438518	chr1:235438518:A:C	9.74102e-07	-1.24471	-0.859528
235438878	chr1:235438878:A:G	2.87975e-06	-2.36888e-10	-1.0203
235439214	chr1:235439214:G:A	2.40498e-06	-2.36888e-10	-1.20046
235439246	chr1:235439246:T:C	4.00892e-07	-1.50356	-1.48851
235439257	chr1:235439257:T:C	3.9396e-07	-1.51735	-1.49217
235439258	chr1:235439258:G:A	3.86535e-07	-1.53234	-1.4962
235439266	chr1:235439266:T:C	3.96195e-07	-1.4943	-1.50956
235439277	chr1:235439277:G:C	4.12667e-07	-1.45422	-1.5089
235439299	chr1:235439299:A:G	3.63119e-07	-1.61443	-1.4766
235439315	chr1:235439315:C:G	1.76969e-06	-2.36888e-10	-1.5072
235439846	chr1:235439846:G:A	6.17498e-06	-2.36888e-10	-0.257497
235440100	chr1:235440100:G:A	1.68379e-06	-1.55696	-9.11979e-10
235440217	chr1:235440217:A:G	2.30776e-06	-2.36888e-10	-1.24173
235440377	chr1:235440377:G:C	6.6355e-07	-1.36341	-1.12475
235440380	chr1:235440380:T:C	8.82686e-07	-1.06549	-1.1373
235440483	chr1:235440483:C:G	3.77513e-06	-2.36888e-10	-0.749568
235440959	chr1:235440959:A:G	4.58496e-06	-2.36888e-10	-0.555222
235441065	chr1:235441065:A:G	5.98867e-06	-2.36888e-10	-0.288135
235441757	chr1:235441757:G:C	1.76264e-06	-2.36888e-10	-1.51119
235442146	chr1:235442146:C:T	4.5619e-07	-1.62707	-1.23578
235442235	chr1:235442235:A:G	2.52744e-06	-1.1508	-9.11979e-10
235442248	chr1:235442248:G:A	3.53478e-07	-1.62449	-1.49345
235442464	chr1:235442464:CCT:C	2.07721e-06	-2.36888e-10	-1.34698
235442604	chr1:235442604:G:A	3.70398e-06	-2.36888e-10	-0.768596
235442663	chr1:235442663:A:G	1.87346e-06	-2.36888e-10	-1.45022
235442666	chr1:235442666:G:A	1.8732e-06	-2.36888e-10	-1.45035
235443398	chr1:235443398:C:T	3.74065e-06	-2.36888e-10	-0.758743
235443450	chr1:235443450:G:A	1.96434e-06	-2.36888e-10	-1.40285
235443915	chr1:235443915:A:T	2.28045e-06	-2.36888e-10	-1.25363
235444241	chr1:235444241:A:C	3.74952e-07	-1.56134	-1.49762
235444704	chr1:235444704:A:G	7.56397e-07	-1.65656	-0.700633
235444707	chr1:235444707:C:T	1.82421e-06	-2.36888e-10	-1.47686
235445074	chr1:235445074:T:TAG	2.14061e-06	-2.36888e-10	-1.31691
235445410	chr1:235445410:C:T	8.75141e-07	-1.41785	-0.793526
235445434	chr1:235445434:G:A	6.48298e-07	-1.64652	-0.864888
235445602	chr1:235445602:A:G	3.57939e-07	-1.59612	-1.50928
235446716	chr1:235446716:C:T	3.02188e-06	-0.972125	-9.11979e-10
235447778	chr1:235447778:A:G	5.28476e-07	-1.65472	-1.06104
235447978	chr1:235447978:G:A	4.56368e-07	-1.55959	-1.30287
235448018	chr1:235448018:G:A	2.88865e-06	-2.36888e-10	-1.01721
235448085	chr1:235448085:A:G	4.00954e-06	-0.689327	-9.11979e-10
235448125	chr1:235448125:G:A	3.78587e-07	-1.62942	-1.4199
235448206	chr1:235448206:A:C	1.8314e-06	-1.47292	-9.11979e-10
235449314	chr1:235449314:ATCT:A	3.79201e-07	-1.55497	-1.49272
235449512	chr1:235449512:T:C	1.76949e-06	-2.36888e-10	-1.50731
235449775	chr1:235449775:C:CTGA	3.87782e-06	-2.36888e-10	-0.722731
235449983	chr1:235449983:C:T	2.45572e-06	-2.36888e-10	-1.17958
235450009	chr1:235450009:T:G	2.25084e-06	-2.36888e-10	-1.2667
235450114	chr1:235450114:C:T	3.38803e-06	-2.36888e-10	-0.857754
235450412	chr1:235450412:A:G	5.37877e-07	-1.35847	-1.33966
235450708	chr1:235450708:G:A	2.24872e-06	-2.36888e-10	-1.26764
235450794	chr1:235450794:T:C	3.52405e-06	-2.36888e-10	-0.818392
235451047	chr1:235451047:CAG:C	2.55829e-06	-2.36888e-10	-1.13866
235451063	chr1:235451063:A:G	3.58299e-07	-1.6573	-1.44709
235451248	chr1:235451248:A:G	3.87236e-06	-2.36888e-10	-0.72414
235451630	chr1:235451630:C:T	1.99328e-06	-2.36888e-10	-1.38822
235451642	chr1:235451642:ACTATC:A	3.28081e-06	-2.36888e-10	-0.889913
235451690	chr1:235451690:T:C	2.37192e-06	-2.36888e-10	-1.2143
235452486	chr1:235452486:A:G	1.80088e-06	-2.36888e-10	-1.48973
235452997	chr1:235452997:T:C	5.74324e-07	-1.62509	-1.00747
235453494	chr1:235453494:C:T	2.79523e-06	-2.36888e-10	-1.05009
235453642	chr1:235453642:T:C	4.82618e-07	-1.65318	-1.15335
235453971	chr1:235453971:T:A	3.62583e-07	-1.59893	-1.49357
235455717	chr1:235455717:C:T	3.92122e-06	-2.36888e-10	-0.711602
235456144	chr1:235456144:C:T	1.93963e-06	-1.41551	-9.11979e-10
235456445	chr1:235456445:A:G	2.33164e-06	-2.36888e-10	-1.23143
235456453	chr1:235456453:T:C	3.28081e-06	-2.36888e-10	-0.889913
235456709	chr1:235456709:C:T	2.92066e-06	-2.36888e-10	-1.00619
235456942	chr1:235456942:C:T	3.68302e-07	-1.56598	-1.51088
235457718	chr1:235457718:G:A	5.22685e-07	-1.65354	-1.07324
235457953	chr1:235457953:C:A	3.62048e-07	-1.58988	-1.5041
235459385	chr1:235459385:A:G	7.37996e-07	-1.63669	-0.745131
235459816	chr1:235459816:CAG:C	1.53219e-06	-1.65131	-9.11979e-10
235459982	chr1:235459982:C:T	4.78249e-07	-1.4213	-1.39432
235460285	chr1:235460285:T:A	5.22261e-06	-2.36888e-10	-0.425006
235460442	chr1:235460442:C:T	5.56044e-07	-1.62929	-1.03563
235460716	chr1:235460716:G:A	1.92818e-06	-1.42143	-9.11979e-10
235463092	chr1:235463092:T:C	5.12899e-07	-1.63858	-1.1071
235463235	chr1:235463235:G:A	2.01664e-06	-2.36888e-10	-1.37657
235463382	chr1:235463382:T:C	1.72635e-06	-1.53199	-9.11979e-10
235463715	chr1:235463715:C:T	6.28174e-07	-1.64438	-0.898564
235464560	chr1:235464560:C:G	1.78269e-06	-2.36888e-10	-1.49988
235464659	chr1:235464659:T:C	5.99066e-06	-2.36888e-10	-0.287802
235465591	chr1:235465591:A:G	5.08193e-07	-1.36796	-1.38694
235465909	chr1:235465909:C:G	1.60738e-06	-1.6034	-9.11979e-10
235466009	chr1:235466009:T:C	4.94156e-06	-2.36888e-10	-0.480321
235466054	chr1:235466054:G:A	3.97235e-06	-2.36888e-10	-0.698645
235466186	chr1:235466186:T:A	3.25942e-06	-0.896455	-9.11979e-10
235466245	chr1:235466245:T:C	5.1944e-06	-2.36888e-10	-0.430422
235466486	chr1:235466486:A:G	5.36151e-07	-1.34083	-1.36051
235467016	chr1:235467016:T:C	1.80966e-06	-2.36888e-10	-1.48486
235467305	chr1:235467305:T:C	2.65396e-06	-2.36888e-10	-1.10195
235467383	chr1:235467383:C:T	1.88001e-06	-2.36888e-10	-1.44673
235467953	chr1:235467953:T:A	2.25257e-06	-2.36888e-10	-1.26593
235468645	chr1:235468645:A:G	3.48129e-07	-1.6539	-1.47929
235468781	chr1:235468781:C:T	3.46566e-07	-1.63201	-1.50568
235469631	chr1:235469631:C:A	2.95817e-06	-2.36888e-10	-0.993432
235469748	chr1:235469748:G:A	4.77322e-07	-1.34771	-1.46986
235469911	chr1:235469911:G:T	3.39142e-07	-1.65055	-1.50879
235470524	chr1:235470524:G:A	5.03288e-06	-2.36888e-10	-0.462011
235471494	chr1:235471494:G:C	1.85553e-06	-2.36888e-10	-1.45983
235471831	chr1:235471831:T:A	7.48993e-07	-1.47764	-0.889389
235471861	chr1:235471861:C:T	4.00123e-07	-1.49951	-1.49448
235472596	chr1:235472596:C:T	2.21246e-06	-2.36888e-10	-1.2839
235472970	chr1:235472970:G:A	4.97914e-07	-1.37234	-1.40299
235473242	chr1:235473242:A:C	3.70571e-07	-1.57313	-1.49758
235473448	chr1:235473448:C:T	1.79124e-06	-2.36888e-10	-1.49509
```
