## Supplementary material for "Characterization of shared and ancestry-specific signals driving complex traits using multi-ancestry fine-mapping": susiex_nc3.cs80.snp

```
BP	SNP
236039789	chr1:236039789:C:T
236040070	chr1:236040070:T:C
236040106	chr1:236040106:T:C
236040143	chr1:236040143:G:A
236040410	chr1:236040410:C:T
236040489	chr1:236040489:G:A
236041136	chr1:236041136:C:T
236041440	chr1:236041440:C:T
236041761	chr1:236041761:C:T
236041810	chr1:236041810:C:T
236041821	chr1:236041821:T:C
236042202	chr1:236042202:G:A
236042340	chr1:236042340:CA:C
236042404	chr1:236042404:C:T
236042780	chr1:236042780:A:G
236042804	chr1:236042804:GC:G
236043011	chr1:236043011:C:T
236043063	chr1:236043063:G:A
236043084	chr1:236043084:C:T
236043143	chr1:236043143:T:C
236043301	chr1:236043301:T:C
236043445	chr1:236043445:C:A
236043467	chr1:236043467:G:A
236043521	chr1:236043521:G:A
236043564	chr1:236043564:T:C
236043617	chr1:236043617:T:A
236043714	chr1:236043714:C:T
236043715	chr1:236043715:G:A
236043776	chr1:236043776:C:T
236044058	chr1:236044058:G:A
236044152	chr1:236044152:A:G
236044260	chr1:236044260:G:A
236044268	chr1:236044268:G:C
236044379	chr1:236044379:G:A
236044472	chr1:236044472:A:G
236044473	chr1:236044473:A:T
236044641	chr1:236044641:A:T
236044718	chr1:236044718:C:T
236045073	chr1:236045073:C:A
236045337	chr1:236045337:A:G
236045388	chr1:236045388:A:G
236045473	chr1:236045473:C:T
236045783	chr1:236045783:G:A
236045785	chr1:236045785:G:A
236046033	chr1:236046033:T:A
236046300	chr1:236046300:C:A
236046301	chr1:236046301:C:T
236046468	chr1:236046468:G:A
236046497	chr1:236046497:A:C
236046741	chr1:236046741:TC:T
236046892	chr1:236046892:T:C
236047053	chr1:236047053:A:G
236047105	chr1:236047105:T:A
236047190	chr1:236047190:G:C
236047262	chr1:236047262:G:C
236047331	chr1:236047331:T:C
236047432	chr1:236047432:C:T
236047516	chr1:236047516:T:C
236047813	chr1:236047813:G:A
236047918	chr1:236047918:C:T
236048191	chr1:236048191:C:T
236048322	chr1:236048322:G:A
236048738	chr1:236048738:G:A
236049350	chr1:236049350:G:A
236049647	chr1:236049647:A:G
236049894	chr1:236049894:C:T
236050029	chr1:236050029:T:C
236050048	chr1:236050048:A:G
236050187	chr1:236050187:G:T
236050506	chr1:236050506:C:T
236050842	chr1:236050842:C:T
236050985	chr1:236050985:A:G
236051061	chr1:236051061:A:G
236051099	chr1:236051099:AAAG:A
236051699	chr1:236051699:C:T
236052074	chr1:236052074:C:A
236052108	chr1:236052108:A:T
236052218	chr1:236052218:A:G
236052268	chr1:236052268:T:C
236052636	chr1:236052636:G:A
236052698	chr1:236052698:T:C
236052820	chr1:236052820:G:A
236053206	chr1:236053206:C:CATTT
236053442	chr1:236053442:A:C
236053927	chr1:236053927:C:CTAAAA
236054078	chr1:236054078:T:C
236054265	chr1:236054265:G:A
236054317	chr1:236054317:G:A
236054704	chr1:236054704:C:T
236054726	chr1:236054726:C:T
236054814	chr1:236054814:A:G
236054865	chr1:236054865:C:T
236054927	chr1:236054927:C:T
236054986	chr1:236054986:C:T
236055036	chr1:236055036:G:A
236055127	chr1:236055127:AC:A
236055160	chr1:236055160:C:T
236055175	chr1:236055175:G:A
236055472	chr1:236055472:T:C
236055754	chr1:236055754:G:A
236055793	chr1:236055793:T:C
236056907	chr1:236056907:AAC:A
236056908	chr1:236056908:AC:A
236057097	chr1:236057097:A:G
236057136	chr1:236057136:G:A
236057274	chr1:236057274:T:C
236057337	chr1:236057337:C:G
236057499	chr1:236057499:G:A
236057500	chr1:236057500:C:T
236057504	chr1:236057504:C:T
236057895	chr1:236057895:CAT:C
236058443	chr1:236058443:CCAAG:C
236059068	chr1:236059068:G:A
236059275	chr1:236059275:C:T
236059961	chr1:236059961:G:A
236060021	chr1:236060021:A:C
236060054	chr1:236060054:C:T
236060163	chr1:236060163:A:G
236060337	chr1:236060337:G:A
236061049	chr1:236061049:C:T
236061269	chr1:236061269:A:G
236061323	chr1:236061323:A:T
236061632	chr1:236061632:T:G
236061766	chr1:236061766:G:A
236061944	chr1:236061944:C:T
236062045	chr1:236062045:A:T
236062131	chr1:236062131:C:T
236062410	chr1:236062410:G:A
236062463	chr1:236062463:C:T
236062486	chr1:236062486:T:C
236062654	chr1:236062654:AAAG:A
236062768	chr1:236062768:T:C
236063246	chr1:236063246:C:T
236063498	chr1:236063498:AT:A
236063576	chr1:236063576:T:G
236063780	chr1:236063780:C:G
236064041	chr1:236064041:C:T
236064108	chr1:236064108:G:C
236064195	chr1:236064195:G:A
236064435	chr1:236064435:G:A
236064573	chr1:236064573:C:A
236064623	chr1:236064623:G:A
236064709	chr1:236064709:G:A
236064787	chr1:236064787:G:C
236064792	chr1:236064792:C:T
236065257	chr1:236065257:C:T
236065486	chr1:236065486:T:C
236065541	chr1:236065541:G:A
236065637	chr1:236065637:C:T
236066047	chr1:236066047:C:A
236066225	chr1:236066225:T:A
236066513	chr1:236066513:A:G
236066921	chr1:236066921:C:T
236067234	chr1:236067234:A:G
236067243	chr1:236067243:A:G
236067374	chr1:236067374:A:G
236067484	chr1:236067484:C:T
236067600	chr1:236067600:G:A
236067685	chr1:236067685:A:G
236067695	chr1:236067695:G:A
236068083	chr1:236068083:G:T
236068178	chr1:236068178:A:C
236068225	chr1:236068225:G:A
236068384	chr1:236068384:T:TAA
236068418	chr1:236068418:C:G
236068446	chr1:236068446:T:C
236068456	chr1:236068456:A:G
236068803	chr1:236068803:C:T
236069171	chr1:236069171:T:C
236069968	chr1:236069968:T:C
236070349	chr1:236070349:T:C
236070396	chr1:236070396:C:A
236071395	chr1:236071395:C:A
236071653	chr1:236071653:AT:A
236072078	chr1:236072078:C:T
236072122	chr1:236072122:A:G
236072169	chr1:236072169:G:A
236072215	chr1:236072215:G:A
236072249	chr1:236072249:G:A
236072496	chr1:236072496:G:A
236072591	chr1:236072591:C:A
236072835	chr1:236072835:T:C
236073257	chr1:236073257:A:C
236073546	chr1:236073546:A:G
236073763	chr1:236073763:C:T
236073768	chr1:236073768:G:A
236073823	chr1:236073823:T:G
236074108	chr1:236074108:T:C
236074158	chr1:236074158:C:T
236074245	chr1:236074245:C:A
236074461	chr1:236074461:G:A
236074562	chr1:236074562:C:T
236074590	chr1:236074590:A:G
236074872	chr1:236074872:T:C
236075018	chr1:236075018:G:A
236075121	chr1:236075121:C:T
236075161	chr1:236075161:T:C
236075190	chr1:236075190:A:G
236075242	chr1:236075242:C:T
236075488	chr1:236075488:A:G
236075511	chr1:236075511:A:G
236075693	chr1:236075693:T:C
236075725	chr1:236075725:C:T
236076262	chr1:236076262:C:T
236076931	chr1:236076931:T:A
236076946	chr1:236076946:C:T
236077027	chr1:236077027:A:G
236077178	chr1:236077178:A:G
236077219	chr1:236077219:C:T
236077836	chr1:236077836:G:C
236077909	chr1:236077909:A:G
236078154	chr1:236078154:G:A
236078453	chr1:236078453:C:T
236078492	chr1:236078492:A:G
236078493	chr1:236078493:A:C
236078514	chr1:236078514:A:G
236078520	chr1:236078520:A:G
236078689	chr1:236078689:G:A
236078870	chr1:236078870:C:T
236078890	chr1:236078890:T:C
236079401	chr1:236079401:T:C
236079502	chr1:236079502:C:T
236079545	chr1:236079545:G:T
236079667	chr1:236079667:C:T
236079706	chr1:236079706:TTCTC:T
236080011	chr1:236080011:G:A
236080025	chr1:236080025:C:A
236080371	chr1:236080371:C:T
236080512	chr1:236080512:C:T
236080599	chr1:236080599:G:C
236080615	chr1:236080615:G:A
236080624	chr1:236080624:T:C
236080828	chr1:236080828:A:G
236081065	chr1:236081065:T:C
236081076	chr1:236081076:T:C
236081190	chr1:236081190:A:G
236081219	chr1:236081219:G:T
236081257	chr1:236081257:T:G
236081279	chr1:236081279:T:C
236081334	chr1:236081334:T:C
236081625	chr1:236081625:G:T
236081715	chr1:236081715:A:C
236081889	chr1:236081889:G:A
236082099	chr1:236082099:A:G
236082186	chr1:236082186:G:A
236082242	chr1:236082242:T:A
236082293	chr1:236082293:C:T
236082347	chr1:236082347:C:T
236082379	chr1:236082379:C:T
236082520	chr1:236082520:C:T
236082579	chr1:236082579:T:C
236082829	chr1:236082829:T:C
236082924	chr1:236082924:C:T
236083237	chr1:236083237:C:G
236083380	chr1:236083380:T:C
236083492	chr1:236083492:A:G
236083561	chr1:236083561:C:G
236083596	chr1:236083596:C:G
236083700	chr1:236083700:C:T
236083856	chr1:236083856:A:G
236083915	chr1:236083915:C:T
236084228	chr1:236084228:T:G
236084286	chr1:236084286:G:C
236084812	chr1:236084812:G:A
236084961	chr1:236084961:G:T
236085100	chr1:236085100:G:A
236085376	chr1:236085376:G:A
236085481	chr1:236085481:C:G
236085686	chr1:236085686:C:G
236085743	chr1:236085743:ACG:A
236085744	chr1:236085744:C:T
236085746	chr1:236085746:T:C
236085757	chr1:236085757:G:A
236085777	chr1:236085777:T:C
236085843	chr1:236085843:G:A
236086393	chr1:236086393:G:A
236086614	chr1:236086614:C:T
236086646	chr1:236086646:G:A
236086728	chr1:236086728:A:G
236087089	chr1:236087089:G:C
236088550	chr1:236088550:G:A
236088735	chr1:236088735:T:C
236089143	chr1:236089143:ATCTGAT:A
236089347	chr1:236089347:G:T
236090110	chr1:236090110:G:A
236090170	chr1:236090170:C:A
236090184	chr1:236090184:C:T
236090398	chr1:236090398:G:C
236090537	chr1:236090537:A:AGAGT
236090542	chr1:236090542:T:C
236090606	chr1:236090606:G:A
236090774	chr1:236090774:C:A
236090861	chr1:236090861:G:A
236091122	chr1:236091122:T:G
236091199	chr1:236091199:C:T
236091304	chr1:236091304:C:T
236091404	chr1:236091404:G:A
236091794	chr1:236091794:C:T
236091874	chr1:236091874:G:A
236091946	chr1:236091946:A:G
236091963	chr1:236091963:T:C
236092142	chr1:236092142:T:C
236092161	chr1:236092161:TC:T
236092190	chr1:236092190:T:C
236092254	chr1:236092254:G:C
236092409	chr1:236092409:G:A
236092638	chr1:236092638:C:T
236092812	chr1:236092812:G:A
236093013	chr1:236093013:C:T
236093632	chr1:236093632:A:G
236093650	chr1:236093650:A:T
236093823	chr1:236093823:G:A
236093869	chr1:236093869:T:G
236093934	chr1:236093934:A:G
236094184	chr1:236094184:T:C
236094606	chr1:236094606:T:G
236095099	chr1:236095099:G:A
236095104	chr1:236095104:A:G
236095183	chr1:236095183:T:C
236095787	chr1:236095787:C:A
236095941	chr1:236095941:G:A
236096110	chr1:236096110:A:T
236096271	chr1:236096271:T:C
236096540	chr1:236096540:CT:C
236096677	chr1:236096677:T:A
236096753	chr1:236096753:T:C
236097797	chr1:236097797:C:T
236097862	chr1:236097862:G:C
236097874	chr1:236097874:A:T
236098216	chr1:236098216:T:C
236098248	chr1:236098248:T:C
236098278	chr1:236098278:T:C
236099073	chr1:236099073:G:A
236099334	chr1:236099334:C:T
236099437	chr1:236099437:G:A
236099667	chr1:236099667:T:C
236100121	chr1:236100121:G:A
236100381	chr1:236100381:T:A
236100708	chr1:236100708:T:C
236100729	chr1:236100729:C:T
236100859	chr1:236100859:C:A
236100913	chr1:236100913:G:A
236100975	chr1:236100975:A:C
236101512	chr1:236101512:G:A
236101864	chr1:236101864:C:T
236102029	chr1:236102029:G:T
236102365	chr1:236102365:A:C
236102379	chr1:236102379:G:A
236103259	chr1:236103259:G:A
236103739	chr1:236103739:TATAC:T
236103756	chr1:236103756:T:C
236103993	chr1:236103993:A:G
236104574	chr1:236104574:G:A
236104970	chr1:236104970:C:T
236105045	chr1:236105045:A:G
236105065	chr1:236105065:G:T
236105103	chr1:236105103:C:A
236105188	chr1:236105188:C:T
236105189	chr1:236105189:A:G
236105576	chr1:236105576:A:T
236105956	chr1:236105956:G:A
236106261	chr1:236106261:C:T
236106514	chr1:236106514:A:G
236106533	chr1:236106533:A:G
236106616	chr1:236106616:T:C
236106909	chr1:236106909:A:T
236107691	chr1:236107691:G:A
236107708	chr1:236107708:C:T
236108010	chr1:236108010:T:C
236108074	chr1:236108074:C:G
236108759	chr1:236108759:A:G
236109004	chr1:236109004:T:C
236109009	chr1:236109009:A:G
236109054	chr1:236109054:G:A
236109073	chr1:236109073:A:G
236109189	chr1:236109189:G:T
236109411	chr1:236109411:C:T
236109689	chr1:236109689:G:A
236109724	chr1:236109724:C:T
236109786	chr1:236109786:G:A
236109861	chr1:236109861:T:A
236109966	chr1:236109966:G:A
236110122	chr1:236110122:A:G
236110191	chr1:236110191:A:G
236110390	chr1:236110390:T:A
236110394	chr1:236110394:G:A
236110445	chr1:236110445:A:AG
236110818	chr1:236110818:G:T
236111112	chr1:236111112:T:C
236111215	chr1:236111215:C:T
236111292	chr1:236111292:C:T
236111318	chr1:236111318:G:A
236111355	chr1:236111355:C:T
236111403	chr1:236111403:G:A
236111437	chr1:236111437:G:A
236111481	chr1:236111481:C:T
236111505	chr1:236111505:G:A
236111584	chr1:236111584:G:A
236111626	chr1:236111626:C:T
236111948	chr1:236111948:A:T
236111967	chr1:236111967:C:T
236112080	chr1:236112080:A:G
236112438	chr1:236112438:T:A
236112538	chr1:236112538:G:A
236112831	chr1:236112831:A:G
236113079	chr1:236113079:C:T
236113455	chr1:236113455:T:C
236113488	chr1:236113488:G:A
236113876	chr1:236113876:A:T
236113880	chr1:236113880:G:A
236113936	chr1:236113936:G:A
236114085	chr1:236114085:G:A
236114178	chr1:236114178:T:A
236114250	chr1:236114250:A:G
236114385	chr1:236114385:A:G
236114613	chr1:236114613:T:C
236114685	chr1:236114685:G:A
236114960	chr1:236114960:T:C
236114962	chr1:236114962:C:T
236114986	chr1:236114986:C:T
236115265	chr1:236115265:A:G
236115282	chr1:236115282:T:G
236115348	chr1:236115348:C:A
236115583	chr1:236115583:T:C
236115728	chr1:236115728:A:G
236115947	chr1:236115947:T:G
236116717	chr1:236116717:T:G
236116883	chr1:236116883:G:A
236116995	chr1:236116995:T:C
236117163	chr1:236117163:C:T
236117199	chr1:236117199:C:A
236117219	chr1:236117219:T:A
236117253	chr1:236117253:G:C
236117303	chr1:236117303:C:T
236117382	chr1:236117382:G:A
236117393	chr1:236117393:T:C
236117501	chr1:236117501:T:C
236117665	chr1:236117665:A:G
236117925	chr1:236117925:TC:T
236118010	chr1:236118010:T:C
236118028	chr1:236118028:A:C
236118145	chr1:236118145:T:C
236118155	chr1:236118155:T:C
236118234	chr1:236118234:G:A
236118469	chr1:236118469:G:A
236118653	chr1:236118653:T:G
236118698	chr1:236118698:G:A
236118744	chr1:236118744:T:C
236118757	chr1:236118757:T:C
236118802	chr1:236118802:A:G
236118910	chr1:236118910:A:T
236119121	chr1:236119121:G:C
236119186	chr1:236119186:C:T
236119357	chr1:236119357:T:G
236119550	chr1:236119550:G:C
236119651	chr1:236119651:C:T
236119897	chr1:236119897:A:G
236119907	chr1:236119907:G:A
236119942	chr1:236119942:C:T
236120023	chr1:236120023:G:A
236120400	chr1:236120400:C:G
236120530	chr1:236120530:T:G
236120629	chr1:236120629:T:C
236120667	chr1:236120667:G:A
236120838	chr1:236120838:T:G
236120959	chr1:236120959:A:G
236120967	chr1:236120967:G:A
236121000	chr1:236121000:G:T
236121021	chr1:236121021:C:T
236121144	chr1:236121144:G:A
236121195	chr1:236121195:G:A
236121306	chr1:236121306:T:A
236121518	chr1:236121518:C:T
236121702	chr1:236121702:G:A
236121848	chr1:236121848:C:T
236121921	chr1:236121921:T:A
236122032	chr1:236122032:T:C
236122138	chr1:236122138:T:C
236122154	chr1:236122154:C:T
236122262	chr1:236122262:G:T
236122464	chr1:236122464:C:T
236122952	chr1:236122952:A:C
236123500	chr1:236123500:C:T
236123817	chr1:236123817:T:C
236124008	chr1:236124008:G:A
236124042	chr1:236124042:T:A
236124157	chr1:236124157:G:A
236124346	chr1:236124346:A:C
236124468	chr1:236124468:C:T
236124543	chr1:236124543:T:C
236124603	chr1:236124603:A:G
236125486	chr1:236125486:GAT:G
236125490	chr1:236125490:T:G
236125525	chr1:236125525:G:A
236125889	chr1:236125889:C:T
236125998	chr1:236125998:C:T
236126296	chr1:236126296:T:C
236126364	chr1:236126364:C:A
236126381	chr1:236126381:A:G
236126662	chr1:236126662:C:T
236127038	chr1:236127038:G:A
236127405	chr1:236127405:C:T
236127406	chr1:236127406:G:A
236127630	chr1:236127630:G:A
236127732	chr1:236127732:G:A
236128007	chr1:236128007:G:A
236128292	chr1:236128292:A:G
236128322	chr1:236128322:G:T
236128361	chr1:236128361:C:T
236128517	chr1:236128517:G:A
236128593	chr1:236128593:A:G
236129183	chr1:236129183:A:G
236129233	chr1:236129233:T:C
236129317	chr1:236129317:T:C
236129368	chr1:236129368:C:T
236129551	chr1:236129551:C:T
236129560	chr1:236129560:G:A
236130050	chr1:236130050:C:T
236130131	chr1:236130131:G:A
236130136	chr1:236130136:A:G
236130273	chr1:236130273:G:T
236130299	chr1:236130299:A:C
236130351	chr1:236130351:T:C
236130421	chr1:236130421:C:T
236130454	chr1:236130454:G:A
236130826	chr1:236130826:G:A
236131198	chr1:236131198:C:T
236131245	chr1:236131245:C:T
236131257	chr1:236131257:G:A
236131525	chr1:236131525:C:A
236131577	chr1:236131577:A:C
236131776	chr1:236131776:T:A
236131803	chr1:236131803:C:T
236131834	chr1:236131834:A:G
236132047	chr1:236132047:G:C
236132329	chr1:236132329:A:G
236132533	chr1:236132533:A:G
236132604	chr1:236132604:G:A
236132779	chr1:236132779:A:G
236132906	chr1:236132906:C:T
236132949	chr1:236132949:C:T
236133022	chr1:236133022:A:G
236133060	chr1:236133060:T:C
236133187	chr1:236133187:G:A
236133274	chr1:236133274:C:T
236133456	chr1:236133456:G:A
236133650	chr1:236133650:T:C
236133687	chr1:236133687:A:G
236133727	chr1:236133727:G:A
236134532	chr1:236134532:A:T
236134628	chr1:236134628:C:T
236134633	chr1:236134633:G:A
236134643	chr1:236134643:G:A
236135019	chr1:236135019:C:T
236135201	chr1:236135201:C:T
236135233	chr1:236135233:A:G
236135427	chr1:236135427:C:T
236135443	chr1:236135443:T:TCCTG
236135545	chr1:236135545:A:T
236135560	chr1:236135560:A:C
236135582	chr1:236135582:T:TA
236135964	chr1:236135964:C:T
236136340	chr1:236136340:T:A
236136347	chr1:236136347:A:G
236136699	chr1:236136699:T:C
236136706	chr1:236136706:G:A
236136725	chr1:236136725:T:C
236137172	chr1:236137172:C:T
236137424	chr1:236137424:G:A
236137439	chr1:236137439:A:G
236137514	chr1:236137514:A:G
236137780	chr1:236137780:G:C
236138001	chr1:236138001:G:A
236138104	chr1:236138104:T:A
236138285	chr1:236138285:T:C
236138844	chr1:236138844:C:A
236138856	chr1:236138856:GACTT:G
236139954	chr1:236139954:G:C
236140354	chr1:236140354:C:G
236140545	chr1:236140545:A:G
236140570	chr1:236140570:A:C
236141027	chr1:236141027:C:T
236141354	chr1:236141354:G:GTTTC
236141381	chr1:236141381:C:T
236141625	chr1:236141625:G:C
236141820	chr1:236141820:G:A
236142432	chr1:236142432:G:T
236142760	chr1:236142760:C:T
236143116	chr1:236143116:GC:G
236143235	chr1:236143235:A:C
236143525	chr1:236143525:A:G
236143632	chr1:236143632:C:T
236143661	chr1:236143661:G:C
236143994	chr1:236143994:G:A
236144304	chr1:236144304:A:G
236144365	chr1:236144365:G:A
236144498	chr1:236144498:A:G
236144566	chr1:236144566:T:C
236144917	chr1:236144917:G:A
236145007	chr1:236145007:A:G
236145267	chr1:236145267:C:G
236145356	chr1:236145356:A:G
236145414	chr1:236145414:A:G
236145723	chr1:236145723:G:GT
236145866	chr1:236145866:A:T
236145872	chr1:236145872:T:C
236145946	chr1:236145946:C:T
236146098	chr1:236146098:T:C
236146149	chr1:236146149:C:T
236146334	chr1:236146334:G:A
236146503	chr1:236146503:C:T
236146744	chr1:236146744:A:T
236147252	chr1:236147252:A:AG
236147272	chr1:236147272:C:T
236147529	chr1:236147529:G:A
236147563	chr1:236147563:A:G
236147821	chr1:236147821:G:A
236147881	chr1:236147881:G:C
236147927	chr1:236147927:G:A
236148181	chr1:236148181:G:C
236148261	chr1:236148261:C:T
236148327	chr1:236148327:G:A
236148344	chr1:236148344:G:A
236148586	chr1:236148586:T:C
236148692	chr1:236148692:G:T
236148693	chr1:236148693:G:A
236148717	chr1:236148717:G:A
236148773	chr1:236148773:C:T
236148886	chr1:236148886:C:T
236149026	chr1:236149026:C:T
236149032	chr1:236149032:C:T
236149277	chr1:236149277:G:GA
236149578	chr1:236149578:C:T
236149756	chr1:236149756:C:T
236149827	chr1:236149827:T:C
236149929	chr1:236149929:C:T
236150081	chr1:236150081:G:A
236150173	chr1:236150173:G:A
236150374	chr1:236150374:G:T
236150962	chr1:236150962:C:T
236151286	chr1:236151286:C:T
236151605	chr1:236151605:G:C
236151770	chr1:236151770:G:A
236152077	chr1:236152077:C:T
236152113	chr1:236152113:A:G
236152191	chr1:236152191:G:C
236152469	chr1:236152469:G:A
236152528	chr1:236152528:C:T
236152575	chr1:236152575:G:A
236152826	chr1:236152826:G:C
236152883	chr1:236152883:C:T
236152924	chr1:236152924:C:T
236152987	chr1:236152987:C:T
236153060	chr1:236153060:A:G
236153098	chr1:236153098:C:A
236153175	chr1:236153175:G:A
236153202	chr1:236153202:C:T
236153275	chr1:236153275:A:C
236153741	chr1:236153741:A:T
236154405	chr1:236154405:G:A
236155050	chr1:236155050:C:T
236155561	chr1:236155561:C:T
236155843	chr1:236155843:T:C
236156074	chr1:236156074:T:C
236156088	chr1:236156088:A:G
236156212	chr1:236156212:C:T
236156400	chr1:236156400:T:C
236156555	chr1:236156555:G:A
236156674	chr1:236156674:C:T
236156940	chr1:236156940:G:A
236157193	chr1:236157193:T:G
236157384	chr1:236157384:C:T
236157424	chr1:236157424:C:T
236157517	chr1:236157517:C:T
236157533	chr1:236157533:A:G
236157742	chr1:236157742:G:A
236157915	chr1:236157915:A:G
236158159	chr1:236158159:T:C
236158239	chr1:236158239:A:C
236158277	chr1:236158277:T:A
236158452	chr1:236158452:A:G
236158455	chr1:236158455:A:G
236159000	chr1:236159000:A:G
236159227	chr1:236159227:T:C
236159788	chr1:236159788:T:C
236160014	chr1:236160014:G:A
236160386	chr1:236160386:C:T
236161025	chr1:236161025:G:A
236161093	chr1:236161093:C:T
236161314	chr1:236161314:G:A
236161581	chr1:236161581:G:C
236161665	chr1:236161665:T:C
236161770	chr1:236161770:C:T
236161900	chr1:236161900:A:C
236161986	chr1:236161986:AACAG:A
236162286	chr1:236162286:G:A
236162467	chr1:236162467:C:T
236162606	chr1:236162606:G:A
236162660	chr1:236162660:C:T
236162705	chr1:236162705:C:G
236162763	chr1:236162763:C:T
236162974	chr1:236162974:C:T
236163241	chr1:236163241:G:T
236163349	chr1:236163349:T:C
236163895	chr1:236163895:A:G
236163899	chr1:236163899:C:T
236163930	chr1:236163930:ACATCTCCTCC:A
236164419	chr1:236164419:G:A
236164499	chr1:236164499:A:G
236164510	chr1:236164510:G:A
236164527	chr1:236164527:C:T
236164710	chr1:236164710:T:G
236164784	chr1:236164784:C:T
236165017	chr1:236165017:G:A
236165190	chr1:236165190:C:T
236165269	chr1:236165269:G:T
236165284	chr1:236165284:G:A
236165386	chr1:236165386:C:A
236165468	chr1:236165468:T:C
236165663	chr1:236165663:C:T
236165906	chr1:236165906:T:C
236166079	chr1:236166079:A:G
236166213	chr1:236166213:T:C
236166279	chr1:236166279:AAGAG:A
236166283	chr1:236166283:G:A
236166336	chr1:236166336:A:ACG
236166356	chr1:236166356:C:T
236166466	chr1:236166466:TATATACATTATATATATTTATATATACATATATATATTTATATATATACATTATATATATTTATATATATACA:T
236166610	chr1:236166610:A:C
236167115	chr1:236167115:G:A
236167237	chr1:236167237:A:G
236167827	chr1:236167827:G:A
236168023	chr1:236168023:T:C
236168115	chr1:236168115:CTGTT:C
236168165	chr1:236168165:A:G
236168212	chr1:236168212:A:G
236168227	chr1:236168227:G:A
236168283	chr1:236168283:T:C
236168864	chr1:236168864:A:G
236168869	chr1:236168869:G:A
236168976	chr1:236168976:T:C
236169296	chr1:236169296:C:G
236169443	chr1:236169443:T:G
236169563	chr1:236169563:A:G
236169571	chr1:236169571:C:T
236169610	chr1:236169610:A:G
236169620	chr1:236169620:C:A
236170131	chr1:236170131:T:C
236170218	chr1:236170218:C:T
236170592	chr1:236170592:G:A
236170836	chr1:236170836:C:T
236171279	chr1:236171279:G:T
236171284	chr1:236171284:C:T
236171669	chr1:236171669:T:C
236171930	chr1:236171930:T:C
236171971	chr1:236171971:T:C
236172267	chr1:236172267:A:G
236172349	chr1:236172349:A:G
236172524	chr1:236172524:G:A
236172740	chr1:236172740:G:A
236173094	chr1:236173094:A:C
236173151	chr1:236173151:C:T
236173529	chr1:236173529:T:C
236173759	chr1:236173759:T:C
236174926	chr1:236174926:G:A
236175322	chr1:236175322:T:C
236175770	chr1:236175770:G:A
236176196	chr1:236176196:G:A
236176438	chr1:236176438:C:T
236176754	chr1:236176754:C:T
236176778	chr1:236176778:G:A
236176879	chr1:236176879:T:G
236176972	chr1:236176972:CTG:C
236177175	chr1:236177175:G:A
236177587	chr1:236177587:C:T
236177588	chr1:236177588:G:A
236177989	chr1:236177989:A:G
236178025	chr1:236178025:C:T
236178943	chr1:236178943:A:G
236178947	chr1:236178947:A:G
236178952	chr1:236178952:T:C
236179010	chr1:236179010:G:T
236179760	chr1:236179760:A:G
236179830	chr1:236179830:G:A
236180081	chr1:236180081:C:T
236180210	chr1:236180210:A:T
236180211	chr1:236180211:T:C
236180235	chr1:236180235:A:G
236180451	chr1:236180451:T:C
236180549	chr1:236180549:T:A
236180721	chr1:236180721:A:G
236180832	chr1:236180832:G:T
236180878	chr1:236180878:C:A
236180897	chr1:236180897:G:A
236181008	chr1:236181008:C:T
236181026	chr1:236181026:A:G
236181128	chr1:236181128:G:A
236181352	chr1:236181352:C:T
236181423	chr1:236181423:T:C
236181555	chr1:236181555:A:T
236181694	chr1:236181694:A:C
236181768	chr1:236181768:C:T
236181864	chr1:236181864:A:G
236182100	chr1:236182100:C:A
236182238	chr1:236182238:C:T
236182363	chr1:236182363:G:T
236182418	chr1:236182418:C:A
236182432	chr1:236182432:C:T
236182708	chr1:236182708:C:T
236182901	chr1:236182901:G:A
236182913	chr1:236182913:C:T
236183029	chr1:236183029:A:G
236183175	chr1:236183175:A:G
236183529	chr1:236183529:C:T
236183924	chr1:236183924:C:T
236184261	chr1:236184261:A:C
236184641	chr1:236184641:T:A
236184705	chr1:236184705:A:G
236184963	chr1:236184963:T:G
236184968	chr1:236184968:T:C
236185063	chr1:236185063:G:A
236185120	chr1:236185120:G:C
236185139	chr1:236185139:A:T
236185169	chr1:236185169:T:A
236185354	chr1:236185354:G:A
236185487	chr1:236185487:C:T
236186021	chr1:236186021:T:C
236186711	chr1:236186711:C:T
236187077	chr1:236187077:G:T
236187273	chr1:236187273:C:T
236187570	chr1:236187570:C:T
236187593	chr1:236187593:T:A
236187751	chr1:236187751:AATC:A
236187802	chr1:236187802:C:T
236188013	chr1:236188013:C:T
236188014	chr1:236188014:A:G
236188300	chr1:236188300:C:G
236188343	chr1:236188343:A:C
236188466	chr1:236188466:A:G
236188467	chr1:236188467:A:C
236188495	chr1:236188495:C:T
236188533	chr1:236188533:T:G
236188617	chr1:236188617:A:G
236188633	chr1:236188633:G:A
236188928	chr1:236188928:C:T
236188961	chr1:236188961:C:T
236188986	chr1:236188986:C:T
236189234	chr1:236189234:C:T
236189284	chr1:236189284:T:C
236189314	chr1:236189314:C:G
236189444	chr1:236189444:T:C
236189575	chr1:236189575:C:T
236189694	chr1:236189694:T:C
236189877	chr1:236189877:C:T
236189913	chr1:236189913:T:C
236189927	chr1:236189927:A:G
236190221	chr1:236190221:A:G
236190247	chr1:236190247:C:T
236190277	chr1:236190277:CTT:C
236190361	chr1:236190361:T:C
236190485	chr1:236190485:A:G
236190647	chr1:236190647:T:C
236190663	chr1:236190663:ACT:A
236190993	chr1:236190993:T:C
236191158	chr1:236191158:C:T
236191332	chr1:236191332:C:T
236191491	chr1:236191491:G:A
236191514	chr1:236191514:G:A
236191948	chr1:236191948:T:A
236192276	chr1:236192276:C:G
236192524	chr1:236192524:T:G
236192585	chr1:236192585:T:C
236192619	chr1:236192619:C:T
236192805	chr1:236192805:GTT:G
236192904	chr1:236192904:GTTTA:G
236193132	chr1:236193132:C:T
236193311	chr1:236193311:T:C
236193378	chr1:236193378:C:T
236193697	chr1:236193697:T:C
236193714	chr1:236193714:G:C
236193922	chr1:236193922:A:G
236194091	chr1:236194091:T:C
236194232	chr1:236194232:AT:A
236194349	chr1:236194349:A:G
236194485	chr1:236194485:G:A
236194792	chr1:236194792:G:A
236194850	chr1:236194850:T:C
236195416	chr1:236195416:T:C
236195465	chr1:236195465:C:T
236195522	chr1:236195522:G:A
236195894	chr1:236195894:T:C
236196264	chr1:236196264:T:C
236196459	chr1:236196459:A:T
236196466	chr1:236196466:T:A
236196505	chr1:236196505:T:G
236196978	chr1:236196978:C:T
236197594	chr1:236197594:T:C
236197740	chr1:236197740:G:T
236197872	chr1:236197872:C:T
236198038	chr1:236198038:T:C
236198269	chr1:236198269:A:G
236198365	chr1:236198365:T:G
236198602	chr1:236198602:G:C
236198687	chr1:236198687:C:T
236198974	chr1:236198974:C:G
236198988	chr1:236198988:G:A
236199939	chr1:236199939:A:T
236200165	chr1:236200165:C:G
236200216	chr1:236200216:C:T
236200559	chr1:236200559:T:C
236201199	chr1:236201199:G:T
236201371	chr1:236201371:G:A
236201551	chr1:236201551:A:G
236201679	chr1:236201679:G:T
236201757	chr1:236201757:C:A
236201935	chr1:236201935:G:A
236201960	chr1:236201960:C:T
236202063	chr1:236202063:C:A
236202463	chr1:236202463:T:A
236202637	chr1:236202637:A:G
236202797	chr1:236202797:T:A
236202812	chr1:236202812:A:G
236203218	chr1:236203218:T:C
236203238	chr1:236203238:C:T
236203670	chr1:236203670:T:G
236204100	chr1:236204100:T:TTGAGGGTTTTTATCA
236204221	chr1:236204221:C:T
236204371	chr1:236204371:T:G
236204560	chr1:236204560:C:T
236204886	chr1:236204886:C:G
236204927	chr1:236204927:C:T
236205028	chr1:236205028:T:C
236205091	chr1:236205091:C:CT
236205582	chr1:236205582:C:T
236205600	chr1:236205600:G:A
236205918	chr1:236205918:C:T
236206758	chr1:236206758:C:T
236207089	chr1:236207089:T:C
236207109	chr1:236207109:C:G
236207354	chr1:236207354:C:T
236207412	chr1:236207412:T:C
236207530	chr1:236207530:T:C
236207579	chr1:236207579:T:C
236207775	chr1:236207775:G:A
236207960	chr1:236207960:C:T
236208531	chr1:236208531:T:C
236208607	chr1:236208607:T:TGA
236209321	chr1:236209321:A:AACTC
236209928	chr1:236209928:T:G
236210207	chr1:236210207:C:T
236210300	chr1:236210300:T:TAGTA
236210511	chr1:236210511:C:T
236210537	chr1:236210537:C:T
236210550	chr1:236210550:A:G
236210603	chr1:236210603:G:A
236210736	chr1:236210736:G:A
236210868	chr1:236210868:G:C
236211132	chr1:236211132:G:A
236211169	chr1:236211169:G:T
236211519	chr1:236211519:A:AT
236211685	chr1:236211685:G:T
236211876	chr1:236211876:C:T
236211993	chr1:236211993:G:A
236212038	chr1:236212038:G:T
236212040	chr1:236212040:C:A
236212205	chr1:236212205:T:TG
236212278	chr1:236212278:T:C
236212426	chr1:236212426:C:T
236212428	chr1:236212428:C:T
236212441	chr1:236212441:C:A
236212489	chr1:236212489:G:A
236212587	chr1:236212587:A:G
236212617	chr1:236212617:C:G
236213039	chr1:236213039:A:G
236213116	chr1:236213116:T:C
236213172	chr1:236213172:T:A
236213339	chr1:236213339:A:G
236213677	chr1:236213677:TAGAAAC:T
236213854	chr1:236213854:T:C
236214009	chr1:236214009:T:G
236214317	chr1:236214317:C:T
236214387	chr1:236214387:T:C
236214755	chr1:236214755:C:T
236214756	chr1:236214756:C:A
236214836	chr1:236214836:G:A
236214860	chr1:236214860:T:C
236214872	chr1:236214872:G:A
236215095	chr1:236215095:GAT:G
236215370	chr1:236215370:T:A
236215409	chr1:236215409:A:G
236215616	chr1:236215616:T:C
236215660	chr1:236215660:T:C
236215817	chr1:236215817:A:G
236215849	chr1:236215849:A:C
236216586	chr1:236216586:C:G
236216659	chr1:236216659:C:T
236216792	chr1:236216792:A:G
236216853	chr1:236216853:A:ATACAATACT
236217254	chr1:236217254:C:G
236217300	chr1:236217300:T:A
236217311	chr1:236217311:C:T
236217444	chr1:236217444:T:G
236217601	chr1:236217601:C:T
236217818	chr1:236217818:T:C
236218049	chr1:236218049:C:G
236218058	chr1:236218058:A:G
236218350	chr1:236218350:GATA:G
236218524	chr1:236218524:T:C
236218525	chr1:236218525:G:C
236218533	chr1:236218533:A:G
236218597	chr1:236218597:T:A
236218617	chr1:236218617:T:A
236218648	chr1:236218648:AC:A
236218668	chr1:236218668:G:A
236218945	chr1:236218945:C:T
236218969	chr1:236218969:ATCTCCTGCTGAG:A
236219019	chr1:236219019:T:C
236219120	chr1:236219120:C:A
236219144	chr1:236219144:A:G
236219309	chr1:236219309:G:A
236219831	chr1:236219831:G:A
236219900	chr1:236219900:C:T
236220125	chr1:236220125:C:A
236220160	chr1:236220160:T:TA
236220290	chr1:236220290:C:A
236220323	chr1:236220323:A:G
236220350	chr1:236220350:C:G
236220589	chr1:236220589:T:A
236220610	chr1:236220610:G:A
236221102	chr1:236221102:A:G
236221140	chr1:236221140:C:T
236221328	chr1:236221328:C:G
236221419	chr1:236221419:T:C
236221424	chr1:236221424:G:A
236221517	chr1:236221517:G:A
236221641	chr1:236221641:C:T
236221816	chr1:236221816:C:T
236221865	chr1:236221865:G:C
236221873	chr1:236221873:G:A
236221976	chr1:236221976:C:T
236222060	chr1:236222060:C:T
236222079	chr1:236222079:A:G
236222271	chr1:236222271:C:A
236222309	chr1:236222309:C:T
236222355	chr1:236222355:T:C
236222445	chr1:236222445:T:C
236222456	chr1:236222456:A:G
236222833	chr1:236222833:T:C
236222906	chr1:236222906:G:A
236222918	chr1:236222918:C:T
236222972	chr1:236222972:A:G
236223169	chr1:236223169:T:A
236223178	chr1:236223178:G:A
236223504	chr1:236223504:A:G
236223555	chr1:236223555:T:A
236223575	chr1:236223575:T:C
236223665	chr1:236223665:A:C
236223770	chr1:236223770:G:A
236223772	chr1:236223772:T:C
236224142	chr1:236224142:T:C
236224342	chr1:236224342:A:G
236224425	chr1:236224425:G:A
236224437	chr1:236224437:G:A
236224793	chr1:236224793:C:A
236225414	chr1:236225414:T:C
236225667	chr1:236225667:G:A
236226092	chr1:236226092:T:A
236226154	chr1:236226154:T:C
236226626	chr1:236226626:T:C
236226699	chr1:236226699:C:T
236226960	chr1:236226960:A:T
236227062	chr1:236227062:G:A
236227168	chr1:236227168:T:G
236227430	chr1:236227430:A:C
236227890	chr1:236227890:T:C
236227941	chr1:236227941:GT:G
236228274	chr1:236228274:G:A
236228350	chr1:236228350:G:C
236228494	chr1:236228494:C:T
236228754	chr1:236228754:T:C
236228800	chr1:236228800:G:A
236228985	chr1:236228985:T:C
236229246	chr1:236229246:G:A
236229298	chr1:236229298:G:T
236229535	chr1:236229535:A:G
236229596	chr1:236229596:T:A
236229597	chr1:236229597:A:C
236229727	chr1:236229727:C:T
236229824	chr1:236229824:T:C
236229957	chr1:236229957:G:A
236229985	chr1:236229985:A:T
236230005	chr1:236230005:T:C
236230337	chr1:236230337:C:T
236230354	chr1:236230354:A:G
236230387	chr1:236230387:T:C
236230469	chr1:236230469:C:T
236230776	chr1:236230776:T:C
236230818	chr1:236230818:C:G
236230893	chr1:236230893:G:A
236230947	chr1:236230947:T:C
236230988	chr1:236230988:AG:A
236230992	chr1:236230992:C:A
236231034	chr1:236231034:T:C
236231092	chr1:236231092:TATTG:T
236231160	chr1:236231160:A:G
236231209	chr1:236231209:A:G
236231418	chr1:236231418:G:A
236231435	chr1:236231435:T:G
236231507	chr1:236231507:A:T
236231552	chr1:236231552:T:G
236231626	chr1:236231626:T:C
236231694	chr1:236231694:G:A
236231720	chr1:236231720:G:A
236231900	chr1:236231900:C:G
236232061	chr1:236232061:T:C
236232117	chr1:236232117:T:C
236232566	chr1:236232566:T:C
236232748	chr1:236232748:C:A
236232980	chr1:236232980:T:C
236232997	chr1:236232997:C:T
236233035	chr1:236233035:C:T
236233047	chr1:236233047:C:T
236233324	chr1:236233324:G:A
236233381	chr1:236233381:C:G
236233492	chr1:236233492:A:G
236233511	chr1:236233511:C:A
236233530	chr1:236233530:G:A
236233541	chr1:236233541:T:G
236233622	chr1:236233622:C:T
236233658	chr1:236233658:A:AAT
236233665	chr1:236233665:A:G
236233752	chr1:236233752:G:A
236233949	chr1:236233949:A:G
236234145	chr1:236234145:T:C
236234322	chr1:236234322:T:C
236234476	chr1:236234476:T:C
236234497	chr1:236234497:T:G
236234848	chr1:236234848:C:G
236234902	chr1:236234902:C:T
236234947	chr1:236234947:T:G
236234973	chr1:236234973:T:C
236235592	chr1:236235592:T:C
236235638	chr1:236235638:C:T
236236027	chr1:236236027:T:C
236236142	chr1:236236142:G:T
236236209	chr1:236236209:G:T
236236452	chr1:236236452:T:C
236236472	chr1:236236472:C:T
236236596	chr1:236236596:TAAGAG:T
236236658	chr1:236236658:A:T
236236785	chr1:236236785:C:T
236237094	chr1:236237094:AC:A
236237267	chr1:236237267:G:A
236237367	chr1:236237367:G:A
236237383	chr1:236237383:G:A
236237640	chr1:236237640:T:C
236237845	chr1:236237845:G:A
236238217	chr1:236238217:G:T
236238281	chr1:236238281:T:C
236238470	chr1:236238470:G:A
236239165	chr1:236239165:A:C
236239525	chr1:236239525:GT:G
236239528	chr1:236239528:C:A
236239535	chr1:236239535:AAC:A
236239686	chr1:236239686:T:C
236239950	chr1:236239950:T:C
236240010	chr1:236240010:T:C
236240410	chr1:236240410:T:C
236240456	chr1:236240456:A:T
236240487	chr1:236240487:T:C
236240527	chr1:236240527:A:G
236240767	chr1:236240767:T:C
236240795	chr1:236240795:G:A
236241081	chr1:236241081:G:A
236241091	chr1:236241091:C:T
236241165	chr1:236241165:C:CTT
236241197	chr1:236241197:G:T
236241234	chr1:236241234:C:A
236241315	chr1:236241315:A:G
236241341	chr1:236241341:T:C
236241408	chr1:236241408:C:A
236241420	chr1:236241420:T:C
236241502	chr1:236241502:C:T
236241701	chr1:236241701:A:C
236241716	chr1:236241716:T:C
236241766	chr1:236241766:AT:A
236241795	chr1:236241795:G:A
236242022	chr1:236242022:T:C
236242347	chr1:236242347:A:AGAGT
236242372	chr1:236242372:TGATAA:T
236242594	chr1:236242594:C:T
236242656	chr1:236242656:A:G
236242796	chr1:236242796:C:T
236243256	chr1:236243256:T:C
236243275	chr1:236243275:T:G
236243293	chr1:236243293:T:C
236243553	chr1:236243553:T:C
236243608	chr1:236243608:GA:G
236243644	chr1:236243644:G:A
236243843	chr1:236243843:C:T
236243854	chr1:236243854:C:T
236244005	chr1:236244005:C:T
236244165	chr1:236244165:T:G
236244242	chr1:236244242:A:G
236244407	chr1:236244407:T:C
236244583	chr1:236244583:T:C
236244643	chr1:236244643:A:G
236244875	chr1:236244875:A:G
236244995	chr1:236244995:T:C
236245749	chr1:236245749:CTAAT:C
236245889	chr1:236245889:A:G
236245973	chr1:236245973:A:G
236246011	chr1:236246011:C:T
236246100	chr1:236246100:T:C
236246158	chr1:236246158:T:C
236246168	chr1:236246168:T:G
236246248	chr1:236246248:G:A
236246290	chr1:236246290:A:T
236246314	chr1:236246314:T:C
236246327	chr1:236246327:C:T
236246725	chr1:236246725:C:T
236247835	chr1:236247835:A:G
236247853	chr1:236247853:T:G
236247892	chr1:236247892:C:CA
236247894	chr1:236247894:C:A
236248132	chr1:236248132:T:G
236248435	chr1:236248435:T:TG
236248462	chr1:236248462:T:C
236248463	chr1:236248463:G:A
236248511	chr1:236248511:T:C
236249083	chr1:236249083:C:T
236249114	chr1:236249114:C:T
236249244	chr1:236249244:C:T
236249369	chr1:236249369:G:A
236249511	chr1:236249511:G:A
236249577	chr1:236249577:G:A
236249847	chr1:236249847:T:C
236249930	chr1:236249930:T:A
236250062	chr1:236250062:C:T
236250084	chr1:236250084:T:C
236250356	chr1:236250356:G:C
236250642	chr1:236250642:A:G
236250863	chr1:236250863:G:T
236250944	chr1:236250944:A:G
236250989	chr1:236250989:G:A
236251193	chr1:236251193:TTATTAA:T
236251241	chr1:236251241:T:C
236251590	chr1:236251590:A:T
236251642	chr1:236251642:A:C
236252047	chr1:236252047:T:C
236252144	chr1:236252144:G:A
236252366	chr1:236252366:T:C
236252499	chr1:236252499:A:G
236252596	chr1:236252596:G:C
236252678	chr1:236252678:A:G
236252702	chr1:236252702:G:A
236252777	chr1:236252777:G:A
236252812	chr1:236252812:GACTA:G
236252833	chr1:236252833:A:G
236252882	chr1:236252882:A:G
236252978	chr1:236252978:T:C
236253120	chr1:236253120:A:G
236253257	chr1:236253257:A:G
236253273	chr1:236253273:T:C
236253621	chr1:236253621:C:T
236253623	chr1:236253623:C:T
236253763	chr1:236253763:A:G
236253842	chr1:236253842:G:A
236253985	chr1:236253985:G:A
236254075	chr1:236254075:A:G
236254242	chr1:236254242:G:C
236254492	chr1:236254492:G:C
236254677	chr1:236254677:G:A
236254731	chr1:236254731:G:GC
236255095	chr1:236255095:T:C
236255100	chr1:236255100:TTC:T
236255276	chr1:236255276:C:T
236255310	chr1:236255310:C:T
236255472	chr1:236255472:T:C
236255606	chr1:236255606:A:G
236255852	chr1:236255852:C:T
236255891	chr1:236255891:T:C
236255901	chr1:236255901:T:C
236255917	chr1:236255917:T:A
236256123	chr1:236256123:C:G
236256198	chr1:236256198:A:G
236256281	chr1:236256281:T:G
236256336	chr1:236256336:T:C
236256516	chr1:236256516:T:C
236256544	chr1:236256544:C:G
236256572	chr1:236256572:C:T
236256638	chr1:236256638:G:A
236256721	chr1:236256721:C:CA
236256817	chr1:236256817:G:T
236256944	chr1:236256944:G:A
236256966	chr1:236256966:T:C
236257062	chr1:236257062:C:A
236257612	chr1:236257612:G:T
236257685	chr1:236257685:T:C
236257718	chr1:236257718:T:C
236257791	chr1:236257791:G:A
236257822	chr1:236257822:C:G
236257889	chr1:236257889:A:G
236257915	chr1:236257915:G:A
236258235	chr1:236258235:G:A
236258382	chr1:236258382:T:TA
236258605	chr1:236258605:G:A
236258658	chr1:236258658:G:A
236258681	chr1:236258681:A:G
236258759	chr1:236258759:T:C
236258840	chr1:236258840:G:C
236258918	chr1:236258918:CAT:C
236258934	chr1:236258934:A:G
236259285	chr1:236259285:A:G
236259294	chr1:236259294:C:T
236259539	chr1:236259539:T:C
236259660	chr1:236259660:A:G
236259675	chr1:236259675:T:C
236260033	chr1:236260033:A:T
236260215	chr1:236260215:C:T
236260302	chr1:236260302:C:A
236260374	chr1:236260374:G:A
236260606	chr1:236260606:A:C
236260619	chr1:236260619:C:T
236260682	chr1:236260682:C:A
236260837	chr1:236260837:A:C
236260860	chr1:236260860:C:T
236261048	chr1:236261048:A:G
236261224	chr1:236261224:C:T
236261266	chr1:236261266:T:C
236261292	chr1:236261292:G:A
236261480	chr1:236261480:A:G
236261859	chr1:236261859:G:A
236261977	chr1:236261977:A:G
236262136	chr1:236262136:C:T
236262196	chr1:236262196:T:C
236262297	chr1:236262297:A:G
236262328	chr1:236262328:G:A
236262435	chr1:236262435:C:T
236262657	chr1:236262657:G:A
236262820	chr1:236262820:G:A
236262858	chr1:236262858:C:T
236262914	chr1:236262914:T:C
236263061	chr1:236263061:G:A
236263135	chr1:236263135:A:T
236263317	chr1:236263317:C:T
236263318	chr1:236263318:G:A
236263350	chr1:236263350:A:G
236263546	chr1:236263546:G:A
236263748	chr1:236263748:G:A
236264054	chr1:236264054:TTTA:T
236264087	chr1:236264087:A:T
236264134	chr1:236264134:G:A
236264367	chr1:236264367:C:T
236264757	chr1:236264757:A:G
236265197	chr1:236265197:C:T
236265209	chr1:236265209:C:T
236265220	chr1:236265220:T:C
236265246	chr1:236265246:T:G
236265488	chr1:236265488:G:A
236265762	chr1:236265762:G:A
236265858	chr1:236265858:C:A
236266202	chr1:236266202:A:G
236266653	chr1:236266653:T:C
236266725	chr1:236266725:T:C
236266735	chr1:236266735:C:T
236266813	chr1:236266813:T:C
236266900	chr1:236266900:G:A
236267101	chr1:236267101:A:G
236267255	chr1:236267255:C:A
236267902	chr1:236267902:C:G
236267939	chr1:236267939:T:TC
236267946	chr1:236267946:C:T
236268019	chr1:236268019:G:A
236268386	chr1:236268386:A:G
236268482	chr1:236268482:A:G
236268563	chr1:236268563:G:A
236268676	chr1:236268676:G:T
236268748	chr1:236268748:T:C
236268867	chr1:236268867:C:T
236269138	chr1:236269138:A:G
236269641	chr1:236269641:T:C
236269835	chr1:236269835:AT:A
236270539	chr1:236270539:T:C
236270824	chr1:236270824:T:C
236270869	chr1:236270869:A:G
236270915	chr1:236270915:A:G
236271125	chr1:236271125:T:C
236271453	chr1:236271453:C:T
236271464	chr1:236271464:G:A
236271555	chr1:236271555:G:A
236271704	chr1:236271704:A:C
236271707	chr1:236271707:G:A
236272083	chr1:236272083:G:A
236272205	chr1:236272205:C:T
236272314	chr1:236272314:A:G
236272369	chr1:236272369:C:T
236272407	chr1:236272407:G:T
236272552	chr1:236272552:C:A
236272632	chr1:236272632:A:T
236272732	chr1:236272732:A:C
236272768	chr1:236272768:G:A
236273002	chr1:236273002:C:T
236273110	chr1:236273110:G:A
236273135	chr1:236273135:T:C
236273273	chr1:236273273:A:G
236273365	chr1:236273365:A:G
236273497	chr1:236273497:G:A
236273861	chr1:236273861:A:G
236273935	chr1:236273935:T:C
236274349	chr1:236274349:A:G
236274466	chr1:236274466:T:C
236274694	chr1:236274694:C:A
236275040	chr1:236275040:A:G
236275115	chr1:236275115:C:T
236275223	chr1:236275223:A:T
236275529	chr1:236275529:C:T
236276378	chr1:236276378:C:A
236276407	chr1:236276407:A:G
236276413	chr1:236276413:T:G
236276616	chr1:236276616:G:A
236276955	chr1:236276955:C:T
236277172	chr1:236277172:G:C
236277278	chr1:236277278:C:T
236277297	chr1:236277297:G:T
236277324	chr1:236277324:A:C
236277487	chr1:236277487:A:G
236277737	chr1:236277737:A:G
236278026	chr1:236278026:C:T
236278146	chr1:236278146:G:T
236278573	chr1:236278573:A:G
236278788	chr1:236278788:G:A
236279015	chr1:236279015:A:G
236279164	chr1:236279164:G:A
236279176	chr1:236279176:C:T
236279273	chr1:236279273:C:T
236279301	chr1:236279301:G:A
236279638	chr1:236279638:G:A
236279706	chr1:236279706:G:A
236279895	chr1:236279895:T:C
236280232	chr1:236280232:T:C
236280734	chr1:236280734:G:C
236280799	chr1:236280799:A:AT
236280993	chr1:236280993:C:G
236281346	chr1:236281346:C:G
236281673	chr1:236281673:C:T
236282206	chr1:236282206:C:T
236282453	chr1:236282453:A:G
236284111	chr1:236284111:T:G
236284729	chr1:236284729:C:CA
236285278	chr1:236285278:A:ATGT
236286169	chr1:236286169:AT:A
236286202	chr1:236286202:A:G
236286331	chr1:236286331:T:C
236286648	chr1:236286648:T:G
236286808	chr1:236286808:C:T
236287008	chr1:236287008:A:G
236287275	chr1:236287275:T:C
236287374	chr1:236287374:T:C
236287571	chr1:236287571:C:T
236287638	chr1:236287638:T:C
236287896	chr1:236287896:C:A
236288070	chr1:236288070:A:C
236288111	chr1:236288111:C:T
236288340	chr1:236288340:A:G
236288458	chr1:236288458:CAT:C
236288619	chr1:236288619:T:C
236288735	chr1:236288735:C:A
236288738	chr1:236288738:T:G
236289119	chr1:236289119:G:A
236289492	chr1:236289492:T:C
236290375	chr1:236290375:C:A
236290542	chr1:236290542:C:T
236290817	chr1:236290817:T:C
236290884	chr1:236290884:C:T
236290909	chr1:236290909:A:C
236291208	chr1:236291208:T:C
236291270	chr1:236291270:A:T
236291566	chr1:236291566:A:G
236291916	chr1:236291916:C:T
236292003	chr1:236292003:C:T
236292105	chr1:236292105:C:T
236292266	chr1:236292266:G:A
236292950	chr1:236292950:G:T
236293993	chr1:236293993:T:C
236294024	chr1:236294024:T:G
236294032	chr1:236294032:G:A
236294394	chr1:236294394:G:A
236294437	chr1:236294437:C:T
236294471	chr1:236294471:A:T
236294489	chr1:236294489:G:C
236296116	chr1:236296116:C:G
236296405	chr1:236296405:C:T
236296887	chr1:236296887:C:T
236297104	chr1:236297104:T:C
236297278	chr1:236297278:T:C
236297317	chr1:236297317:T:A
236297374	chr1:236297374:C:T
236297436	chr1:236297436:C:T
236297715	chr1:236297715:A:T
236298218	chr1:236298218:G:A
236298320	chr1:236298320:A:G
236298397	chr1:236298397:G:A
236298444	chr1:236298444:G:T
236298468	chr1:236298468:C:T
236299302	chr1:236299302:T:A
236299393	chr1:236299393:T:C
236299736	chr1:236299736:C:T
236299905	chr1:236299905:T:C
236300393	chr1:236300393:T:C
236300988	chr1:236300988:G:A
236301847	chr1:236301847:C:G
236301859	chr1:236301859:G:C
236302074	chr1:236302074:A:G
236302116	chr1:236302116:C:T
236303282	chr1:236303282:C:T
236303368	chr1:236303368:T:G
236303468	chr1:236303468:G:A
236303874	chr1:236303874:C:A
236304233	chr1:236304233:G:A
236304536	chr1:236304536:T:C
236305747	chr1:236305747:A:G
236306552	chr1:236306552:G:A
236306659	chr1:236306659:C:T
236306772	chr1:236306772:G:C
236307079	chr1:236307079:CT:C
236307434	chr1:236307434:C:T
236307673	chr1:236307673:C:T
236307683	chr1:236307683:G:A
236307939	chr1:236307939:A:G
236308258	chr1:236308258:G:A
236308277	chr1:236308277:C:T
236308281	chr1:236308281:C:T
236308339	chr1:236308339:C:T
236308653	chr1:236308653:C:T
236308863	chr1:236308863:G:A
236309287	chr1:236309287:T:A
236309403	chr1:236309403:C:G
236309492	chr1:236309492:TTC:T
236309518	chr1:236309518:C:T
236309556	chr1:236309556:C:T
236309732	chr1:236309732:C:T
236310466	chr1:236310466:G:A
236310563	chr1:236310563:A:G
236310731	chr1:236310731:A:G
236310812	chr1:236310812:C:T
236310997	chr1:236310997:C:T
236311085	chr1:236311085:A:G
236311469	chr1:236311469:G:A
236311496	chr1:236311496:C:T
236311497	chr1:236311497:T:C
236311515	chr1:236311515:C:A
236311592	chr1:236311592:A:G
236312292	chr1:236312292:T:C
236312322	chr1:236312322:A:G
236312396	chr1:236312396:G:A
236312485	chr1:236312485:C:T
236312486	chr1:236312486:G:A
236312499	chr1:236312499:A:G
236312506	chr1:236312506:T:C
236312646	chr1:236312646:A:G
236313081	chr1:236313081:T:C
236313174	chr1:236313174:G:A
236313208	chr1:236313208:T:C
236313305	chr1:236313305:C:T
236313308	chr1:236313308:T:C
236313424	chr1:236313424:T:C
236313505	chr1:236313505:G:A
236313527	chr1:236313527:G:C
236313537	chr1:236313537:C:A
236313590	chr1:236313590:A:G
236313680	chr1:236313680:A:G
236313868	chr1:236313868:T:C
236313902	chr1:236313902:A:G
236314198	chr1:236314198:G:A
236314582	chr1:236314582:A:G
236314903	chr1:236314903:C:A
236314904	chr1:236314904:A:T
236315093	chr1:236315093:C:G
236315216	chr1:236315216:C:T
236315462	chr1:236315462:T:C
236315714	chr1:236315714:C:T
236316364	chr1:236316364:T:C
236316531	chr1:236316531:C:T
236316587	chr1:236316587:C:A
236316593	chr1:236316593:G:A
236316594	chr1:236316594:C:T
236316843	chr1:236316843:C:T
236316897	chr1:236316897:G:C
236317072	chr1:236317072:TTTC:T
236317351	chr1:236317351:G:C
236317463	chr1:236317463:A:G
236317504	chr1:236317504:T:C
236317570	chr1:236317570:C:A
236317736	chr1:236317736:T:G
236317898	chr1:236317898:A:G
236318216	chr1:236318216:C:T
236318664	chr1:236318664:C:T
236319236	chr1:236319236:C:T
236319370	chr1:236319370:C:G
236319424	chr1:236319424:G:A
236319497	chr1:236319497:G:A
236319511	chr1:236319511:A:G
236319572	chr1:236319572:AC:A
236319603	chr1:236319603:G:T
236319679	chr1:236319679:C:T
236319707	chr1:236319707:C:T
236319796	chr1:236319796:T:C
236320102	chr1:236320102:C:T
236320360	chr1:236320360:G:A
236320412	chr1:236320412:C:T
236320500	chr1:236320500:C:T
236320865	chr1:236320865:CT:C
236321106	chr1:236321106:T:C
236321273	chr1:236321273:C:T
236321353	chr1:236321353:A:G
236321650	chr1:236321650:G:A
236321781	chr1:236321781:A:C
236321783	chr1:236321783:G:A
236321913	chr1:236321913:G:A
236322028	chr1:236322028:G:A
236322371	chr1:236322371:G:A
236322374	chr1:236322374:G:T
236322668	chr1:236322668:G:A
236322725	chr1:236322725:T:C
236323312	chr1:236323312:T:C
236323399	chr1:236323399:A:G
236323894	chr1:236323894:G:A
236323927	chr1:236323927:T:C
236324452	chr1:236324452:C:T
236324577	chr1:236324577:G:A
236324749	chr1:236324749:C:T
236324803	chr1:236324803:C:T
236324820	chr1:236324820:G:A
236324829	chr1:236324829:C:T
236324963	chr1:236324963:T:C
236325307	chr1:236325307:T:TA
236325674	chr1:236325674:T:C
236325916	chr1:236325916:A:T
236326015	chr1:236326015:T:C
236326185	chr1:236326185:A:G
236326346	chr1:236326346:C:T
236326382	chr1:236326382:C:T
236326684	chr1:236326684:C:T
236326879	chr1:236326879:T:C
236327087	chr1:236327087:G:A
236327176	chr1:236327176:G:A
236327222	chr1:236327222:C:T
236327293	chr1:236327293:T:TAAAA
236327378	chr1:236327378:A:G
236327379	chr1:236327379:C:T
236327507	chr1:236327507:A:C
236328058	chr1:236328058:T:TTG
236328137	chr1:236328137:T:C
236328541	chr1:236328541:A:T
236328664	chr1:236328664:C:T
236328669	chr1:236328669:T:C
236328855	chr1:236328855:G:T
236329431	chr1:236329431:A:G
236329542	chr1:236329542:G:A
236329549	chr1:236329549:C:T
236330554	chr1:236330554:A:G
236331125	chr1:236331125:C:T
236331171	chr1:236331171:G:A
236331328	chr1:236331328:C:G
236331367	chr1:236331367:C:G
236331640	chr1:236331640:G:C
236331707	chr1:236331707:G:A
236332119	chr1:236332119:CACACAT:C
236332125	chr1:236332125:T:C
236332225	chr1:236332225:G:C
236332593	chr1:236332593:C:T
236332642	chr1:236332642:C:T
236332915	chr1:236332915:T:C
236333045	chr1:236333045:C:T
236333385	chr1:236333385:G:A
236333444	chr1:236333444:G:T
236333535	chr1:236333535:A:G
236333935	chr1:236333935:T:C
236334314	chr1:236334314:G:A
236334495	chr1:236334495:A:G
236334543	chr1:236334543:G:A
236334736	chr1:236334736:A:G
236334938	chr1:236334938:C:T
236335106	chr1:236335106:G:A
236335131	chr1:236335131:C:T
236335195	chr1:236335195:A:G
236335641	chr1:236335641:T:A
236335679	chr1:236335679:C:T
236336388	chr1:236336388:G:A
236336890	chr1:236336890:T:C
236337422	chr1:236337422:C:T
236337539	chr1:236337539:T:C
236337558	chr1:236337558:A:T
236337690	chr1:236337690:G:A
236337774	chr1:236337774:G:A
236337845	chr1:236337845:A:G
236337923	chr1:236337923:G:GA
236337979	chr1:236337979:A:G
236338172	chr1:236338172:T:C
236338330	chr1:236338330:T:A
236338789	chr1:236338789:A:C
236339111	chr1:236339111:G:C
236339223	chr1:236339223:A:G
236339663	chr1:236339663:C:T
236339754	chr1:236339754:C:T
236339884	chr1:236339884:A:AAAG
236340015	chr1:236340015:T:C
236340330	chr1:236340330:A:G
236340556	chr1:236340556:A:G
236340808	chr1:236340808:G:A
236341592	chr1:236341592:T:C
236341628	chr1:236341628:C:T
236341951	chr1:236341951:G:A
236342049	chr1:236342049:T:A
236342544	chr1:236342544:A:G
236342822	chr1:236342822:C:T
236342956	chr1:236342956:T:G
236343109	chr1:236343109:C:A
236343170	chr1:236343170:T:C
236343305	chr1:236343305:A:G
236343393	chr1:236343393:A:G
236343430	chr1:236343430:A:T
236344178	chr1:236344178:C:T
236344427	chr1:236344427:G:T
236344767	chr1:236344767:T:A
236344775	chr1:236344775:T:A
236344858	chr1:236344858:G:A
236344995	chr1:236344995:C:G
236345024	chr1:236345024:C:T
236345101	chr1:236345101:G:A
236345244	chr1:236345244:C:T
236345301	chr1:236345301:A:T
236345643	chr1:236345643:G:C
236345801	chr1:236345801:G:A
236345987	chr1:236345987:G:A
236346174	chr1:236346174:G:A
236346296	chr1:236346296:C:T
236346406	chr1:236346406:T:C
236346525	chr1:236346525:G:A
236346612	chr1:236346612:G:A
236346651	chr1:236346651:G:A
236347341	chr1:236347341:A:G
236347396	chr1:236347396:T:C
236347522	chr1:236347522:G:T
236347695	chr1:236347695:C:T
236348054	chr1:236348054:C:T
236348098	chr1:236348098:C:A
236348974	chr1:236348974:CAAAAT:C
236349327	chr1:236349327:C:A
236349354	chr1:236349354:T:G
236349409	chr1:236349409:G:A
236349558	chr1:236349558:T:C
236349699	chr1:236349699:CA:C
236349767	chr1:236349767:G:T
236349820	chr1:236349820:G:A
236349839	chr1:236349839:C:T
236349892	chr1:236349892:G:A
236349893	chr1:236349893:C:A
236350061	chr1:236350061:G:A
236350200	chr1:236350200:T:C
236350518	chr1:236350518:T:G
236350583	chr1:236350583:A:T
236350702	chr1:236350702:A:G
236350820	chr1:236350820:C:T
236351009	chr1:236351009:G:A
236351100	chr1:236351100:C:T
236351121	chr1:236351121:G:A
236351176	chr1:236351176:A:G
236351627	chr1:236351627:T:G
236351980	chr1:236351980:G:C
236352083	chr1:236352083:C:T
236352226	chr1:236352226:G:A
236352585	chr1:236352585:C:T
236352614	chr1:236352614:A:G
236352622	chr1:236352622:T:C
236352693	chr1:236352693:C:G
236352705	chr1:236352705:G:A
236352894	chr1:236352894:C:T
236352983	chr1:236352983:C:T
236352997	chr1:236352997:A:C
236353002	chr1:236353002:T:C
236353021	chr1:236353021:C:A
236353183	chr1:236353183:T:G
236353561	chr1:236353561:C:T
236353793	chr1:236353793:C:T
236353810	chr1:236353810:A:G
236353824	chr1:236353824:A:G
236353930	chr1:236353930:A:G
236353947	chr1:236353947:G:A
236354303	chr1:236354303:G:A
236354455	chr1:236354455:G:T
236354666	chr1:236354666:C:T
236354774	chr1:236354774:T:C
236354775	chr1:236354775:T:C
236354805	chr1:236354805:G:A
236354926	chr1:236354926:C:T
236355188	chr1:236355188:A:G
236355231	chr1:236355231:G:A
236355352	chr1:236355352:T:C
236355729	chr1:236355729:C:T
236355882	chr1:236355882:G:A
236356016	chr1:236356016:A:G
236356151	chr1:236356151:A:G
236356202	chr1:236356202:C:T
236356325	chr1:236356325:A:G
236356509	chr1:236356509:A:T
236356700	chr1:236356700:G:A
236356849	chr1:236356849:C:T
236357116	chr1:236357116:A:G
236357146	chr1:236357146:A:T
236357161	chr1:236357161:A:G
236357306	chr1:236357306:T:C
236357401	chr1:236357401:A:G
236357433	chr1:236357433:G:A
236357630	chr1:236357630:A:G
236357708	chr1:236357708:C:T
236357722	chr1:236357722:T:C
236357814	chr1:236357814:G:A
236357906	chr1:236357906:T:C
236357976	chr1:236357976:A:G
236357997	chr1:236357997:T:C
236358005	chr1:236358005:A:G
236358118	chr1:236358118:A:G
236358153	chr1:236358153:G:A
236358198	chr1:236358198:G:A
236358256	chr1:236358256:T:C
236358278	chr1:236358278:A:G
236358437	chr1:236358437:G:A
236358490	chr1:236358490:A:G
236358555	chr1:236358555:T:A
236358619	chr1:236358619:T:G
236358799	chr1:236358799:T:C
236358842	chr1:236358842:A:AT
236358847	chr1:236358847:A:G
236358915	chr1:236358915:C:A
236358917	chr1:236358917:G:A
236359112	chr1:236359112:C:CA
236359376	chr1:236359376:C:T
236359598	chr1:236359598:T:C
236359745	chr1:236359745:C:T
236359927	chr1:236359927:A:G
236359986	chr1:236359986:T:C
236360030	chr1:236360030:T:C
236360127	chr1:236360127:C:T
236360453	chr1:236360453:G:A
236360872	chr1:236360872:G:T
236360894	chr1:236360894:G:A
236360931	chr1:236360931:A:G
236360973	chr1:236360973:C:A
236361040	chr1:236361040:A:C
236361166	chr1:236361166:G:C
236361233	chr1:236361233:C:T
236361384	chr1:236361384:C:T
236361385	chr1:236361385:G:A
236361428	chr1:236361428:C:T
236361487	chr1:236361487:A:G
236361711	chr1:236361711:C:T
236361820	chr1:236361820:C:T
236361872	chr1:236361872:G:A
236362129	chr1:236362129:G:A
236362147	chr1:236362147:T:C
236362268	chr1:236362268:T:C
236362304	chr1:236362304:T:C
236362329	chr1:236362329:C:T
236362361	chr1:236362361:C:T
236362489	chr1:236362489:T:C
236362719	chr1:236362719:G:A
236362743	chr1:236362743:T:C
236362778	chr1:236362778:C:A
236362808	chr1:236362808:T:C
236363199	chr1:236363199:C:T
236363313	chr1:236363313:G:A
236363335	chr1:236363335:A:G
236363810	chr1:236363810:T:G
236363971	chr1:236363971:G:T
236364121	chr1:236364121:C:T
236364140	chr1:236364140:A:G
236364220	chr1:236364220:C:T
236364314	chr1:236364314:G:A
236364555	chr1:236364555:A:C
236364556	chr1:236364556:T:A
236364710	chr1:236364710:G:GA
236364720	chr1:236364720:CATTT:C
236364941	chr1:236364941:A:G
236365124	chr1:236365124:G:T
236365311	chr1:236365311:G:A
236365546	chr1:236365546:A:G
236365597	chr1:236365597:A:G
236365752	chr1:236365752:C:T
236365757	chr1:236365757:T:C
236365773	chr1:236365773:T:C
236365811	chr1:236365811:G:T
236366104	chr1:236366104:A:G
236366164	chr1:236366164:T:G
236366544	chr1:236366544:C:A
236366577	chr1:236366577:GA:G
236366578	chr1:236366578:A:G
236366590	chr1:236366590:A:G
236366651	chr1:236366651:C:T
236366802	chr1:236366802:C:T
236366928	chr1:236366928:T:C
236367015	chr1:236367015:C:T
236367062	chr1:236367062:C:T
236367219	chr1:236367219:T:G
236367253	chr1:236367253:G:A
236367306	chr1:236367306:T:C
236367644	chr1:236367644:T:C
236368395	chr1:236368395:C:T
236368502	chr1:236368502:G:A
236368533	chr1:236368533:C:T
236368548	chr1:236368548:C:T
236368666	chr1:236368666:C:T
236368741	chr1:236368741:T:C
236368849	chr1:236368849:T:C
236368850	chr1:236368850:G:A
236368862	chr1:236368862:A:G
236368933	chr1:236368933:G:A
236369052	chr1:236369052:C:T
236369136	chr1:236369136:A:G
236369179	chr1:236369179:A:G
236369223	chr1:236369223:C:T
236369324	chr1:236369324:G:A
236369486	chr1:236369486:G:A
236369559	chr1:236369559:C:T
236369564	chr1:236369564:A:G
236369640	chr1:236369640:G:A
236369661	chr1:236369661:A:G
236369746	chr1:236369746:A:G
236369845	chr1:236369845:A:T
236369947	chr1:236369947:G:A
236370149	chr1:236370149:G:A
236370248	chr1:236370248:C:T
236370450	chr1:236370450:A:G
236370529	chr1:236370529:G:A
236370804	chr1:236370804:C:T
236371045	chr1:236371045:T:C
236371137	chr1:236371137:C:A
236371283	chr1:236371283:A:G
236371288	chr1:236371288:G:A
236371353	chr1:236371353:A:G
236371405	chr1:236371405:T:C
236371477	chr1:236371477:G:T
236371483	chr1:236371483:G:A
236371521	chr1:236371521:C:A
236371753	chr1:236371753:A:G
236371831	chr1:236371831:C:T
236372158	chr1:236372158:A:G
236372341	chr1:236372341:A:G
236372872	chr1:236372872:T:C
236373061	chr1:236373061:G:A
236373207	chr1:236373207:G:A
236373291	chr1:236373291:T:C
236373331	chr1:236373331:G:A
236373363	chr1:236373363:G:A
236373423	chr1:236373423:C:G
236373647	chr1:236373647:C:T
236373711	chr1:236373711:T:C
236374393	chr1:236374393:G:T
236374470	chr1:236374470:C:T
236374674	chr1:236374674:A:C
236375817	chr1:236375817:G:A
236376049	chr1:236376049:T:C
236376080	chr1:236376080:A:G
236376213	chr1:236376213:G:T
236376791	chr1:236376791:T:G
236377155	chr1:236377155:T:G
236377406	chr1:236377406:T:C
236377436	chr1:236377436:G:A
236377719	chr1:236377719:A:G
236377991	chr1:236377991:T:C
236378304	chr1:236378304:C:T
236378324	chr1:236378324:G:A
236378370	chr1:236378370:C:T
236378387	chr1:236378387:C:T
236378455	chr1:236378455:T:G
236378500	chr1:236378500:C:T
236378515	chr1:236378515:T:C
236378880	chr1:236378880:A:G
236378884	chr1:236378884:A:G
236378998	chr1:236378998:G:C
236379070	chr1:236379070:G:A
236379097	chr1:236379097:C:T
236379168	chr1:236379168:G:A
236379302	chr1:236379302:G:A
236379336	chr1:236379336:C:T
236379347	chr1:236379347:C:G
236379390	chr1:236379390:ACAAC:A
236379465	chr1:236379465:C:T
236379501	chr1:236379501:A:G
236379596	chr1:236379596:C:T
236379647	chr1:236379647:C:T
236379682	chr1:236379682:G:A
236379684	chr1:236379684:C:T
236379685	chr1:236379685:A:G
236379723	chr1:236379723:T:G
236379820	chr1:236379820:G:A
236379897	chr1:236379897:G:A
236380165	chr1:236380165:T:TTATTGA
236380417	chr1:236380417:AT:A
236380436	chr1:236380436:G:A
236380449	chr1:236380449:T:G
236380451	chr1:236380451:CTG:C
236380888	chr1:236380888:CTATT:C
236381043	chr1:236381043:T:C
236381050	chr1:236381050:C:G
236381175	chr1:236381175:T:C
236381536	chr1:236381536:T:A
236381568	chr1:236381568:A:T
236381596	chr1:236381596:A:C
236382670	chr1:236382670:G:A
236382745	chr1:236382745:A:G
236382842	chr1:236382842:G:A
236382978	chr1:236382978:C:T
236383054	chr1:236383054:C:T
236383086	chr1:236383086:G:A
236383212	chr1:236383212:T:C
236383382	chr1:236383382:G:A
236383431	chr1:236383431:A:G
236383457	chr1:236383457:C:G
236384065	chr1:236384065:T:C
236384122	chr1:236384122:T:G
236384279	chr1:236384279:G:C
236384822	chr1:236384822:C:T
236385155	chr1:236385155:T:C
236385225	chr1:236385225:G:A
236385282	chr1:236385282:G:A
236385583	chr1:236385583:G:A
236388109	chr1:236388109:AAT:A
236388166	chr1:236388166:G:C
236388214	chr1:236388214:A:T
236388288	chr1:236388288:A:G
236388463	chr1:236388463:A:C
236388534	chr1:236388534:C:T
236388696	chr1:236388696:A:G
236388712	chr1:236388712:A:G
236389179	chr1:236389179:G:T
236389230	chr1:236389230:A:G
236389395	chr1:236389395:T:A
236389738	chr1:236389738:C:A
236389781	chr1:236389781:T:C
236389945	chr1:236389945:C:T
236390120	chr1:236390120:G:A
236390194	chr1:236390194:A:T
236390251	chr1:236390251:C:G
236390273	chr1:236390273:T:C
236390283	chr1:236390283:T:C
236390327	chr1:236390327:G:A
236390547	chr1:236390547:C:T
236390781	chr1:236390781:T:C
236391128	chr1:236391128:A:T
236391302	chr1:236391302:C:T
236391880	chr1:236391880:C:G
236392010	chr1:236392010:A:T
236392108	chr1:236392108:T:C
236392124	chr1:236392124:G:C
236392215	chr1:236392215:C:T
236392392	chr1:236392392:T:C
236392859	chr1:236392859:G:A
236392939	chr1:236392939:G:A
236393043	chr1:236393043:C:T
236393044	chr1:236393044:G:A
236393064	chr1:236393064:T:A
236393359	chr1:236393359:A:T
236393469	chr1:236393469:T:C
236393489	chr1:236393489:A:G
236393587	chr1:236393587:G:A
236393694	chr1:236393694:G:T
236393695	chr1:236393695:C:G
236394112	chr1:236394112:T:G
236394471	chr1:236394471:G:A
236394628	chr1:236394628:G:A
236395105	chr1:236395105:G:C
236396037	chr1:236396037:G:A
236396560	chr1:236396560:C:T
236396711	chr1:236396711:G:A
236396715	chr1:236396715:G:T
236396721	chr1:236396721:T:G
236397044	chr1:236397044:T:G
236397247	chr1:236397247:A:G
236397267	chr1:236397267:A:G
236397274	chr1:236397274:C:G
236397306	chr1:236397306:G:A
236397467	chr1:236397467:G:A
236397676	chr1:236397676:C:T
236397845	chr1:236397845:A:G
236397857	chr1:236397857:C:T
236398255	chr1:236398255:A:C
236398481	chr1:236398481:A:T
236398695	chr1:236398695:C:T
236398755	chr1:236398755:G:A
236398888	chr1:236398888:A:G
236399071	chr1:236399071:C:T
236399375	chr1:236399375:C:T
236399578	chr1:236399578:G:T
236399947	chr1:236399947:A:G
236399987	chr1:236399987:C:T
236399988	chr1:236399988:G:A
236401472	chr1:236401472:C:T
236401872	chr1:236401872:A:G
236401942	chr1:236401942:C:T
236401952	chr1:236401952:G:A
236402221	chr1:236402221:C:T
236402325	chr1:236402325:T:C
236402449	chr1:236402449:A:G
236402605	chr1:236402605:C:T
236402651	chr1:236402651:A:G
236403063	chr1:236403063:C:A
236403487	chr1:236403487:C:T
236403579	chr1:236403579:G:A
236404138	chr1:236404138:C:A
236404467	chr1:236404467:C:T
236404704	chr1:236404704:G:A
236404750	chr1:236404750:C:T
236404882	chr1:236404882:C:G
236405470	chr1:236405470:C:T
236405595	chr1:236405595:C:G
236406462	chr1:236406462:A:G
236406571	chr1:236406571:T:A
236406969	chr1:236406969:T:G
236407345	chr1:236407345:G:A
236407655	chr1:236407655:C:T
236408208	chr1:236408208:A:T
236408276	chr1:236408276:C:T
236408446	chr1:236408446:T:C
236408526	chr1:236408526:A:C
236408953	chr1:236408953:T:G
236409175	chr1:236409175:A:G
236409552	chr1:236409552:T:A
236409751	chr1:236409751:T:TG
236409815	chr1:236409815:C:T
236409960	chr1:236409960:G:A
236410004	chr1:236410004:C:T
236410124	chr1:236410124:G:A
236410190	chr1:236410190:C:G
236410344	chr1:236410344:G:A
236410361	chr1:236410361:T:C
236410363	chr1:236410363:T:C
236410387	chr1:236410387:G:A
236410407	chr1:236410407:G:T
236410499	chr1:236410499:G:T
236410726	chr1:236410726:G:A
236410967	chr1:236410967:T:C
236411048	chr1:236411048:C:G
236411152	chr1:236411152:A:G
236411436	chr1:236411436:G:A
236411447	chr1:236411447:C:T
236411550	chr1:236411550:T:C
236411583	chr1:236411583:C:A
236411586	chr1:236411586:A:AG
236411610	chr1:236411610:G:A
236411679	chr1:236411679:G:C
236411824	chr1:236411824:T:C
236412133	chr1:236412133:G:A
236412589	chr1:236412589:G:A
236412693	chr1:236412693:C:T
236412694	chr1:236412694:T:A
236412741	chr1:236412741:T:C
236412866	chr1:236412866:T:TTTTA
236413013	chr1:236413013:G:A
236413072	chr1:236413072:G:C
236413183	chr1:236413183:T:C
236413206	chr1:236413206:G:A
236413259	chr1:236413259:C:A
236413417	chr1:236413417:C:T
236413568	chr1:236413568:C:T
236413579	chr1:236413579:G:A
236413666	chr1:236413666:A:G
236414050	chr1:236414050:T:C
236414500	chr1:236414500:G:A
236414546	chr1:236414546:G:A
236414662	chr1:236414662:G:A
236415018	chr1:236415018:G:A
236415101	chr1:236415101:C:A
236415227	chr1:236415227:C:T
236415341	chr1:236415341:C:T
236415539	chr1:236415539:G:A
236415548	chr1:236415548:C:T
236415680	chr1:236415680:G:A
236415738	chr1:236415738:T:C
236415774	chr1:236415774:T:C
236415874	chr1:236415874:T:C
236416041	chr1:236416041:T:TC
236416053	chr1:236416053:T:C
236416075	chr1:236416075:C:G
236416875	chr1:236416875:C:T
236417092	chr1:236417092:G:A
236417296	chr1:236417296:G:A
236417451	chr1:236417451:T:C
236417677	chr1:236417677:T:G
236418039	chr1:236418039:T:C
236418081	chr1:236418081:A:G
236418109	chr1:236418109:A:G
236418144	chr1:236418144:G:A
236418823	chr1:236418823:C:T
236418903	chr1:236418903:C:T
236418948	chr1:236418948:G:A
236418979	chr1:236418979:C:T
236418990	chr1:236418990:A:T
236419217	chr1:236419217:A:G
236419327	chr1:236419327:G:A
236419334	chr1:236419334:C:T
236419487	chr1:236419487:CATT:C
236419529	chr1:236419529:T:C
236419588	chr1:236419588:C:T
236420572	chr1:236420572:G:A
236421072	chr1:236421072:G:A
236421185	chr1:236421185:G:A
236421315	chr1:236421315:T:G
236421709	chr1:236421709:A:T
236421747	chr1:236421747:T:C
236421977	chr1:236421977:T:C
236422080	chr1:236422080:T:C
236422117	chr1:236422117:A:G
236422242	chr1:236422242:G:A
236422478	chr1:236422478:A:G
236422530	chr1:236422530:T:C
236422553	chr1:236422553:G:A
236422631	chr1:236422631:G:A
236423003	chr1:236423003:T:C
236423762	chr1:236423762:T:A
236423770	chr1:236423770:T:C
236423834	chr1:236423834:G:A
236423913	chr1:236423913:T:C
236424606	chr1:236424606:T:A
236424797	chr1:236424797:A:G
236425071	chr1:236425071:A:G
236425191	chr1:236425191:C:T
236425379	chr1:236425379:T:C
236425396	chr1:236425396:T:C
236425532	chr1:236425532:C:T
236425540	chr1:236425540:G:T
236425588	chr1:236425588:G:A
236425763	chr1:236425763:C:G
236425793	chr1:236425793:G:T
236425946	chr1:236425946:TTTC:T
236425967	chr1:236425967:TA:T
236426170	chr1:236426170:G:T
236426256	chr1:236426256:G:A
236426398	chr1:236426398:T:C
236426462	chr1:236426462:G:A
236426526	chr1:236426526:A:G
236426559	chr1:236426559:T:C
236426739	chr1:236426739:A:G
236426810	chr1:236426810:A:G
236427031	chr1:236427031:G:A
236427246	chr1:236427246:G:C
236427263	chr1:236427263:C:T
236427329	chr1:236427329:C:T
236427516	chr1:236427516:T:G
236427703	chr1:236427703:T:A
236427821	chr1:236427821:T:A
236427848	chr1:236427848:A:T
236427862	chr1:236427862:A:G
236427908	chr1:236427908:T:G
236427946	chr1:236427946:T:A
236428013	chr1:236428013:C:T
236428014	chr1:236428014:A:T
236428076	chr1:236428076:A:T
236428239	chr1:236428239:A:T
236428384	chr1:236428384:G:A
236428508	chr1:236428508:G:A
236428589	chr1:236428589:C:T
236428622	chr1:236428622:C:T
236428900	chr1:236428900:G:A
236428951	chr1:236428951:G:C
236429353	chr1:236429353:C:T
236429401	chr1:236429401:A:G
236429523	chr1:236429523:G:A
236429573	chr1:236429573:C:T
236429931	chr1:236429931:A:G
236430034	chr1:236430034:C:T
236430037	chr1:236430037:G:T
236430235	chr1:236430235:T:C
236430281	chr1:236430281:G:A
236430502	chr1:236430502:T:G
236430508	chr1:236430508:T:C
236430613	chr1:236430613:GTCT:G
236431158	chr1:236431158:A:G
236431237	chr1:236431237:T:A
236431605	chr1:236431605:C:CAGG
236432119	chr1:236432119:T:C
236432357	chr1:236432357:T:C
236432840	chr1:236432840:A:G
236432956	chr1:236432956:A:G
236433112	chr1:236433112:C:G
236433174	chr1:236433174:AG:A
236433268	chr1:236433268:C:A
236433285	chr1:236433285:G:A
236433727	chr1:236433727:A:G
236433993	chr1:236433993:A:G
236434032	chr1:236434032:T:C
236434086	chr1:236434086:G:A
236434520	chr1:236434520:G:A
236434727	chr1:236434727:A:C
236435154	chr1:236435154:G:A
236435684	chr1:236435684:A:G
236435808	chr1:236435808:G:A
236435823	chr1:236435823:A:G
236435974	chr1:236435974:C:T
236436153	chr1:236436153:T:A
236436214	chr1:236436214:G:A
236436437	chr1:236436437:C:T
236436563	chr1:236436563:G:A
236437425	chr1:236437425:A:T
236437473	chr1:236437473:A:T
236437620	chr1:236437620:G:A
236437756	chr1:236437756:T:A
236437804	chr1:236437804:TGATCTCA:T
236437907	chr1:236437907:C:T
236438049	chr1:236438049:G:C
236438435	chr1:236438435:G:A
236438508	chr1:236438508:G:A
236438913	chr1:236438913:T:C
236439023	chr1:236439023:T:C
236439055	chr1:236439055:C:T
236439177	chr1:236439177:G:T
236439421	chr1:236439421:G:A
236439438	chr1:236439438:A:T
236439737	chr1:236439737:C:T
236440173	chr1:236440173:T:C
236440245	chr1:236440245:A:G
236440661	chr1:236440661:C:T
236440714	chr1:236440714:T:G
236440951	chr1:236440951:G:A
236441219	chr1:236441219:A:G
236441535	chr1:236441535:A:T
236441573	chr1:236441573:G:T
236441584	chr1:236441584:T:C
236441825	chr1:236441825:C:T
236442326	chr1:236442326:A:G
236442533	chr1:236442533:G:C
236442992	chr1:236442992:A:G
236443207	chr1:236443207:T:C
236443501	chr1:236443501:A:G
236443516	chr1:236443516:A:G
236443895	chr1:236443895:C:T
236443900	chr1:236443900:C:T
236444320	chr1:236444320:T:TG
236444356	chr1:236444356:C:T
236444508	chr1:236444508:G:A
236444725	chr1:236444725:A:G
236444754	chr1:236444754:T:C
236445467	chr1:236445467:A:G
236446116	chr1:236446116:G:A
236446229	chr1:236446229:G:A
236446317	chr1:236446317:C:T
236446363	chr1:236446363:A:C
236447006	chr1:236447006:G:A
236447414	chr1:236447414:G:A
236447578	chr1:236447578:A:C
236447714	chr1:236447714:T:TA
236447794	chr1:236447794:C:T
236448055	chr1:236448055:A:G
236448140	chr1:236448140:G:A
236448278	chr1:236448278:G:A
236448353	chr1:236448353:G:A
236448444	chr1:236448444:T:C
236448563	chr1:236448563:A:G
236448659	chr1:236448659:G:T
236448812	chr1:236448812:A:G
236449055	chr1:236449055:G:T
236449351	chr1:236449351:G:A
236449442	chr1:236449442:G:A
236449519	chr1:236449519:T:C
236449605	chr1:236449605:C:T
236450331	chr1:236450331:T:C
236450424	chr1:236450424:C:T
236450661	chr1:236450661:G:A
236450801	chr1:236450801:G:A
236450876	chr1:236450876:T:C
236450989	chr1:236450989:C:A
236451042	chr1:236451042:C:T
236451289	chr1:236451289:C:T
236451809	chr1:236451809:C:T
236451822	chr1:236451822:G:A
236451999	chr1:236451999:A:G
236452035	chr1:236452035:G:A
236452061	chr1:236452061:A:G
236452157	chr1:236452157:G:A
236452208	chr1:236452208:G:C
236452215	chr1:236452215:A:G
236452219	chr1:236452219:G:A
236452356	chr1:236452356:A:C
236452507	chr1:236452507:T:C
236452834	chr1:236452834:G:A
236453014	chr1:236453014:A:G
236453287	chr1:236453287:T:C
236453423	chr1:236453423:C:T
236453474	chr1:236453474:C:T
236453676	chr1:236453676:G:A
236453741	chr1:236453741:C:A
236453916	chr1:236453916:G:A
236453975	chr1:236453975:T:TTA
236454023	chr1:236454023:A:C
236454080	chr1:236454080:C:G
236454107	chr1:236454107:G:A
236454239	chr1:236454239:A:G
236454260	chr1:236454260:A:G
236454303	chr1:236454303:C:A
236454339	chr1:236454339:T:C
236454458	chr1:236454458:T:C
236454557	chr1:236454557:G:A
236454731	chr1:236454731:C:T
236454815	chr1:236454815:A:T
236454861	chr1:236454861:A:G
236454935	chr1:236454935:T:G
236455141	chr1:236455141:C:T
236455174	chr1:236455174:T:C
236455571	chr1:236455571:T:C
236455670	chr1:236455670:A:T
236455740	chr1:236455740:A:T
236455982	chr1:236455982:A:G
236456229	chr1:236456229:G:A
236456236	chr1:236456236:C:T
236456356	chr1:236456356:G:A
236456524	chr1:236456524:T:C
236456572	chr1:236456572:A:G
236456576	chr1:236456576:T:A
236456610	chr1:236456610:C:G
236456671	chr1:236456671:C:T
236456825	chr1:236456825:G:A
236456911	chr1:236456911:G:A
236457113	chr1:236457113:A:T
236457193	chr1:236457193:C:T
236457225	chr1:236457225:A:T
236457469	chr1:236457469:C:T
236457751	chr1:236457751:G:A
236457768	chr1:236457768:A:G
236458091	chr1:236458091:C:T
236458224	chr1:236458224:C:T
236458267	chr1:236458267:G:A
236458407	chr1:236458407:A:G
236458490	chr1:236458490:A:C
236458889	chr1:236458889:G:A
236459290	chr1:236459290:T:C
236459939	chr1:236459939:C:T
236460008	chr1:236460008:G:A
236460018	chr1:236460018:A:G
236460073	chr1:236460073:A:G
236460312	chr1:236460312:A:G
236460388	chr1:236460388:G:A
236460523	chr1:236460523:G:A
236460962	chr1:236460962:C:T
236460978	chr1:236460978:T:C
236461435	chr1:236461435:A:G
236461900	chr1:236461900:T:G
236461901	chr1:236461901:T:A
236461990	chr1:236461990:A:G
236462193	chr1:236462193:G:T
236462444	chr1:236462444:G:A
236462938	chr1:236462938:A:G
236463178	chr1:236463178:C:T
236463228	chr1:236463228:C:T
236463278	chr1:236463278:G:A
236463362	chr1:236463362:T:C
236463585	chr1:236463585:C:T
236463650	chr1:236463650:C:T
236463771	chr1:236463771:G:T
236464119	chr1:236464119:A:G
236464147	chr1:236464147:C:T
236464156	chr1:236464156:C:T
236464252	chr1:236464252:TA:T
236464616	chr1:236464616:A:G
236465562	chr1:236465562:A:G
236465697	chr1:236465697:A:G
236465834	chr1:236465834:C:A
236465877	chr1:236465877:A:G
236466750	chr1:236466750:A:G
236466792	chr1:236466792:G:A
236466842	chr1:236466842:G:C
236466934	chr1:236466934:G:A
236466941	chr1:236466941:G:C
236467243	chr1:236467243:G:A
236467332	chr1:236467332:G:C
236467400	chr1:236467400:T:C
236467732	chr1:236467732:A:G
236467880	chr1:236467880:C:T
236468052	chr1:236468052:C:T
236468333	chr1:236468333:A:G
236468336	chr1:236468336:A:C
236468551	chr1:236468551:C:T
236468657	chr1:236468657:A:G
236468964	chr1:236468964:T:G
236468986	chr1:236468986:G:A
236469018	chr1:236469018:G:A
236469209	chr1:236469209:C:T
236469237	chr1:236469237:G:T
236469683	chr1:236469683:A:G
236469818	chr1:236469818:A:G
236469929	chr1:236469929:C:T
236470459	chr1:236470459:G:A
236471395	chr1:236471395:ATTCCAATGAGT:A
236471575	chr1:236471575:C:A
236472041	chr1:236472041:A:G
236472076	chr1:236472076:T:G
236472128	chr1:236472128:A:G
236472490	chr1:236472490:T:C
236472569	chr1:236472569:C:T
236472604	chr1:236472604:C:G
236472684	chr1:236472684:TTC:T
236472806	chr1:236472806:C:T
236472859	chr1:236472859:T:C
236473019	chr1:236473019:A:T
236473292	chr1:236473292:G:A
236473409	chr1:236473409:G:A
236473565	chr1:236473565:T:G
236473566	chr1:236473566:C:T
236473572	chr1:236473572:G:A
236473697	chr1:236473697:G:A
236473925	chr1:236473925:T:C
236474125	chr1:236474125:C:T
236474878	chr1:236474878:G:A
236474984	chr1:236474984:T:A
236475068	chr1:236475068:G:A
236475484	chr1:236475484:G:A
236475722	chr1:236475722:C:T
236475789	chr1:236475789:C:CA
236475833	chr1:236475833:A:G
236475964	chr1:236475964:G:A
236476013	chr1:236476013:A:C
236476180	chr1:236476180:C:T
236476539	chr1:236476539:G:T
236476587	chr1:236476587:A:G
236477049	chr1:236477049:A:G
236477088	chr1:236477088:G:A
236477331	chr1:236477331:G:C
236477388	chr1:236477388:G:A
236477401	chr1:236477401:G:C
236477437	chr1:236477437:A:G
236477672	chr1:236477672:T:G
236478035	chr1:236478035:G:A
236478240	chr1:236478240:G:C
236478277	chr1:236478277:G:A
236478696	chr1:236478696:C:T
236478876	chr1:236478876:G:A
236478938	chr1:236478938:G:A
236479181	chr1:236479181:A:G
236479255	chr1:236479255:A:G
236479294	chr1:236479294:A:G
236479515	chr1:236479515:C:A
236479522	chr1:236479522:A:G
236479623	chr1:236479623:G:GC
236479722	chr1:236479722:C:A
236480848	chr1:236480848:G:A
236480967	chr1:236480967:C:T
236481049	chr1:236481049:C:G
236481211	chr1:236481211:G:A
236481291	chr1:236481291:G:A
236481317	chr1:236481317:T:G
236481849	chr1:236481849:C:T
236481893	chr1:236481893:C:T
236482046	chr1:236482046:C:T
236482309	chr1:236482309:C:T
236482370	chr1:236482370:C:T
236482934	chr1:236482934:G:A
236483331	chr1:236483331:G:A
236483823	chr1:236483823:A:G
236484211	chr1:236484211:T:C
236484242	chr1:236484242:G:T
236484262	chr1:236484262:T:C
236484436	chr1:236484436:C:T
236484536	chr1:236484536:G:A
236484762	chr1:236484762:G:A
236485295	chr1:236485295:G:T
236485377	chr1:236485377:C:T
236485454	chr1:236485454:G:A
236485616	chr1:236485616:T:A
236485696	chr1:236485696:A:T
236485742	chr1:236485742:T:C
236486064	chr1:236486064:C:T
236486229	chr1:236486229:T:C
236486326	chr1:236486326:T:C
236486546	chr1:236486546:T:C
236486722	chr1:236486722:T:G
236486944	chr1:236486944:G:T
236487091	chr1:236487091:A:G
236487226	chr1:236487226:C:T
236487558	chr1:236487558:G:A
236487869	chr1:236487869:G:A
236487921	chr1:236487921:G:A
236487939	chr1:236487939:A:C
236488009	chr1:236488009:A:G
236488483	chr1:236488483:A:G
236488827	chr1:236488827:G:GTTTAT
236488974	chr1:236488974:T:C
236489940	chr1:236489940:C:G
236489941	chr1:236489941:C:CAG
236490086	chr1:236490086:G:T
236490242	chr1:236490242:C:T
236490970	chr1:236490970:A:G
236491118	chr1:236491118:C:T
236491659	chr1:236491659:A:T
236491718	chr1:236491718:C:G
236491869	chr1:236491869:C:T
236492031	chr1:236492031:A:G
236492428	chr1:236492428:C:T
236492682	chr1:236492682:C:T
236492720	chr1:236492720:G:A
236492836	chr1:236492836:G:A
236493042	chr1:236493042:C:G
236493078	chr1:236493078:C:T
236493080	chr1:236493080:C:T
236493157	chr1:236493157:T:C
236493203	chr1:236493203:C:T
236493247	chr1:236493247:C:G
236493385	chr1:236493385:T:C
236493682	chr1:236493682:A:G
236493687	chr1:236493687:T:C
236493692	chr1:236493692:A:G
236493735	chr1:236493735:T:C
236493789	chr1:236493789:G:C
236493864	chr1:236493864:T:C
236493905	chr1:236493905:C:T
236493946	chr1:236493946:T:G
236494187	chr1:236494187:C:G
236494404	chr1:236494404:G:A
236494632	chr1:236494632:A:T
236494813	chr1:236494813:A:T
236494953	chr1:236494953:C:T
236494982	chr1:236494982:G:A
236495013	chr1:236495013:T:C
236495063	chr1:236495063:G:A
236495379	chr1:236495379:T:C
236495423	chr1:236495423:T:C
236495462	chr1:236495462:A:G
236495468	chr1:236495468:T:C
236495588	chr1:236495588:C:T
236495617	chr1:236495617:T:G
236495618	chr1:236495618:T:C
236495760	chr1:236495760:A:C
236495766	chr1:236495766:A:G
236495833	chr1:236495833:G:T
236495836	chr1:236495836:A:G
236495966	chr1:236495966:C:T
236496046	chr1:236496046:A:G
236496092	chr1:236496092:G:T
236496171	chr1:236496171:T:C
236496235	chr1:236496235:C:T
236496237	chr1:236496237:C:T
236496313	chr1:236496313:G:A
236496314	chr1:236496314:T:C
236496503	chr1:236496503:T:C
236496515	chr1:236496515:C:G
236496540	chr1:236496540:T:C
236496605	chr1:236496605:G:A
236496641	chr1:236496641:G:A
236497178	chr1:236497178:T:G
236497286	chr1:236497286:A:G
236497300	chr1:236497300:C:G
236497326	chr1:236497326:T:A
236497419	chr1:236497419:G:A
236497759	chr1:236497759:A:G
236497796	chr1:236497796:C:T
236497848	chr1:236497848:G:A
236497870	chr1:236497870:C:T
236498393	chr1:236498393:A:G
236498450	chr1:236498450:T:C
236498577	chr1:236498577:G:A
236498620	chr1:236498620:C:A
236498638	chr1:236498638:A:C
236498712	chr1:236498712:G:A
236498839	chr1:236498839:A:T
236499230	chr1:236499230:A:G
236499283	chr1:236499283:T:C
236499359	chr1:236499359:G:A
236499592	chr1:236499592:G:A
236499634	chr1:236499634:T:C
236499664	chr1:236499664:T:C
236499809	chr1:236499809:T:C
236499871	chr1:236499871:T:C
236499928	chr1:236499928:CA:C
236500157	chr1:236500157:G:A
236500183	chr1:236500183:A:G
236500229	chr1:236500229:G:A
236500362	chr1:236500362:G:A
236500498	chr1:236500498:A:C
236500624	chr1:236500624:C:T
236500794	chr1:236500794:C:G
236501022	chr1:236501022:T:C
236501067	chr1:236501067:C:T
236501269	chr1:236501269:C:T
236501791	chr1:236501791:T:C
236501869	chr1:236501869:G:A
236501913	chr1:236501913:T:C
236502179	chr1:236502179:C:T
236502302	chr1:236502302:C:T
236502768	chr1:236502768:G:A
236503041	chr1:236503041:G:A
236503161	chr1:236503161:A:G
236503275	chr1:236503275:A:C
236503503	chr1:236503503:C:T
236504711	chr1:236504711:G:C
236504870	chr1:236504870:G:T
236504885	chr1:236504885:G:A
236504886	chr1:236504886:T:C
236504959	chr1:236504959:GC:G
236504976	chr1:236504976:A:C
236505049	chr1:236505049:T:G
236505066	chr1:236505066:T:C
236505111	chr1:236505111:C:T
236505126	chr1:236505126:G:A
236505167	chr1:236505167:A:G
236505189	chr1:236505189:A:C
236505202	chr1:236505202:G:A
236505218	chr1:236505218:A:G
236505222	chr1:236505222:A:C
236505236	chr1:236505236:T:G
236505269	chr1:236505269:C:T
236505831	chr1:236505831:A:G
236505858	chr1:236505858:G:C
236505880	chr1:236505880:A:G
236505998	chr1:236505998:T:A
236506061	chr1:236506061:T:C
236506166	chr1:236506166:T:C
236506267	chr1:236506267:TA:T
236506358	chr1:236506358:T:C
236506478	chr1:236506478:C:T
236506493	chr1:236506493:C:T
236506555	chr1:236506555:G:A
236506573	chr1:236506573:A:G
236506681	chr1:236506681:G:A
236506871	chr1:236506871:G:A
236506937	chr1:236506937:C:T
236507035	chr1:236507035:C:A
236507154	chr1:236507154:A:G
236507240	chr1:236507240:T:C
236507297	chr1:236507297:T:C
236507360	chr1:236507360:G:C
236507387	chr1:236507387:A:G
236507399	chr1:236507399:A:G
236507633	chr1:236507633:T:A
236507748	chr1:236507748:A:T
236508021	chr1:236508021:G:A
236508301	chr1:236508301:G:A
236508325	chr1:236508325:T:C
236508386	chr1:236508386:C:A
236508395	chr1:236508395:G:A
236508437	chr1:236508437:A:G
236508565	chr1:236508565:A:G
236508822	chr1:236508822:T:C
236508882	chr1:236508882:C:G
236509031	chr1:236509031:T:C
236509233	chr1:236509233:G:A
236509257	chr1:236509257:T:C
236509610	chr1:236509610:T:C
236509622	chr1:236509622:AC:A
236509897	chr1:236509897:G:A
236510282	chr1:236510282:A:G
236510373	chr1:236510373:A:G
236510395	chr1:236510395:A:G
236510673	chr1:236510673:C:T
236511632	chr1:236511632:T:TA
236511660	chr1:236511660:T:C
236511744	chr1:236511744:G:A
236511898	chr1:236511898:C:T
236512001	chr1:236512001:T:C
236512121	chr1:236512121:T:TC
236512125	chr1:236512125:T:C
236512426	chr1:236512426:C:T
236512446	chr1:236512446:G:A
236512927	chr1:236512927:T:C
236513124	chr1:236513124:G:A
236513382	chr1:236513382:C:T
236513431	chr1:236513431:T:A
236513650	chr1:236513650:C:T
236513751	chr1:236513751:ATG:A
236513856	chr1:236513856:G:A
236513993	chr1:236513993:G:A
236514070	chr1:236514070:G:C
236514168	chr1:236514168:C:T
236514183	chr1:236514183:A:G
236514286	chr1:236514286:A:C
236514366	chr1:236514366:C:A
236514511	chr1:236514511:T:C
236514597	chr1:236514597:C:T
236514685	chr1:236514685:A:G
236514741	chr1:236514741:G:A
236514774	chr1:236514774:T:C
236515129	chr1:236515129:A:AGTAT
236515460	chr1:236515460:A:C
236515659	chr1:236515659:A:G
236515705	chr1:236515705:GT:G
236515889	chr1:236515889:T:C
236516293	chr1:236516293:G:A
236516303	chr1:236516303:G:A
236516542	chr1:236516542:AGAAAG:A
236516609	chr1:236516609:AAGAAAG:A
236516877	chr1:236516877:G:A
236516953	chr1:236516953:A:G
236516984	chr1:236516984:A:T
236517082	chr1:236517082:C:T
236517892	chr1:236517892:G:A
236517936	chr1:236517936:C:T
236517960	chr1:236517960:G:A
236518006	chr1:236518006:T:C
236518281	chr1:236518281:G:A
236518334	chr1:236518334:A:G
236518690	chr1:236518690:A:G
236518725	chr1:236518725:G:A
236518814	chr1:236518814:G:A
236518864	chr1:236518864:C:T
236518879	chr1:236518879:G:A
236518885	chr1:236518885:G:A
236518948	chr1:236518948:A:G
236519008	chr1:236519008:T:C
236519026	chr1:236519026:A:C
236519158	chr1:236519158:G:A
236519175	chr1:236519175:G:A
236519318	chr1:236519318:G:A
236519553	chr1:236519553:G:C
236519556	chr1:236519556:A:G
236519562	chr1:236519562:A:G
236519703	chr1:236519703:G:A
236519711	chr1:236519711:T:G
236519848	chr1:236519848:A:G
236520081	chr1:236520081:C:T
236520245	chr1:236520245:A:C
236520757	chr1:236520757:A:G
236521494	chr1:236521494:C:T
236522160	chr1:236522160:T:G
236522260	chr1:236522260:G:A
236522287	chr1:236522287:T:C
236522307	chr1:236522307:A:G
236522412	chr1:236522412:T:C
236522446	chr1:236522446:A:T
236522449	chr1:236522449:T:A
236522486	chr1:236522486:G:A
236522753	chr1:236522753:G:A
236522825	chr1:236522825:G:A
236523043	chr1:236523043:G:C
236523275	chr1:236523275:T:C
236523496	chr1:236523496:G:A
236523497	chr1:236523497:A:C
236523533	chr1:236523533:G:A
236523797	chr1:236523797:G:T
236523828	chr1:236523828:C:T
236523845	chr1:236523845:C:T
236523914	chr1:236523914:A:G
236523924	chr1:236523924:G:A
236523930	chr1:236523930:C:T
236524331	chr1:236524331:T:A
236524482	chr1:236524482:A:G
236524587	chr1:236524587:C:G
236524877	chr1:236524877:G:T
236525145	chr1:236525145:C:T
236525292	chr1:236525292:C:T
236525341	chr1:236525341:C:T
236525358	chr1:236525358:G:A
236525510	chr1:236525510:C:G
236525540	chr1:236525540:C:A
236525609	chr1:236525609:G:C
236525623	chr1:236525623:T:C
236525887	chr1:236525887:T:C
236526042	chr1:236526042:G:T
236526475	chr1:236526475:A:AGCTGTCCAT
236526530	chr1:236526530:T:C
236526577	chr1:236526577:AGT:A
236526730	chr1:236526730:C:T
236527757	chr1:236527757:T:G
236527779	chr1:236527779:A:G
236528279	chr1:236528279:G:A
236528490	chr1:236528490:A:G
236529180	chr1:236529180:G:A
236529190	chr1:236529190:T:C
236529438	chr1:236529438:C:T
236529443	chr1:236529443:A:G
236529537	chr1:236529537:G:A
236529842	chr1:236529842:G:A
236530336	chr1:236530336:A:G
236530368	chr1:236530368:C:T
236530516	chr1:236530516:G:A
236530828	chr1:236530828:T:A
236531190	chr1:236531190:C:T
236531294	chr1:236531294:A:G
236531362	chr1:236531362:C:T
236531416	chr1:236531416:C:T
236531604	chr1:236531604:T:C
236531684	chr1:236531684:GAC:G
236531829	chr1:236531829:A:G
236531857	chr1:236531857:T:C
236531943	chr1:236531943:C:T
236532212	chr1:236532212:C:T
236532253	chr1:236532253:G:A
236532375	chr1:236532375:A:G
236532542	chr1:236532542:C:G
236532582	chr1:236532582:C:T
236532976	chr1:236532976:T:C
236533393	chr1:236533393:G:T
236533464	chr1:236533464:A:G
236533496	chr1:236533496:G:A
236533522	chr1:236533522:T:C
236534221	chr1:236534221:G:A
236534367	chr1:236534367:G:T
236534388	chr1:236534388:G:C
236534429	chr1:236534429:T:A
236534869	chr1:236534869:C:T
236534902	chr1:236534902:G:C
236534982	chr1:236534982:AC:A
236535336	chr1:236535336:G:T
236535466	chr1:236535466:TCA:T
236535525	chr1:236535525:A:T
236535733	chr1:236535733:T:C
236536054	chr1:236536054:G:A
236536114	chr1:236536114:C:A
236536133	chr1:236536133:C:G
236536155	chr1:236536155:C:T
236536332	chr1:236536332:G:T
236536664	chr1:236536664:A:T
236536981	chr1:236536981:G:GCAGCTATTGCAGATATCCTGGC
236537002	chr1:236537002:G:T
236537016	chr1:236537016:A:G
236537110	chr1:236537110:A:G
236537166	chr1:236537166:A:G
236537242	chr1:236537242:G:C
236537306	chr1:236537306:C:T
236537328	chr1:236537328:C:A
236537373	chr1:236537373:GAGC:G
236537387	chr1:236537387:G:A
236537430	chr1:236537430:G:A
236537507	chr1:236537507:T:A
236537636	chr1:236537636:A:G
236537682	chr1:236537682:T:C
236537805	chr1:236537805:T:A
236537835	chr1:236537835:A:C
236537869	chr1:236537869:A:G
236537895	chr1:236537895:T:C
236538019	chr1:236538019:T:C
236538059	chr1:236538059:C:G
236538157	chr1:236538157:G:A
236538225	chr1:236538225:C:T
236538390	chr1:236538390:C:T
236538400	chr1:236538400:T:C
236538418	chr1:236538418:A:G
236538436	chr1:236538436:T:A
236538448	chr1:236538448:C:T
236538549	chr1:236538549:C:T
236538562	chr1:236538562:C:T
236538817	chr1:236538817:T:G
236538853	chr1:236538853:G:A
236538909	chr1:236538909:C:T
236539147	chr1:236539147:T:G
236539150	chr1:236539150:T:C
236539197	chr1:236539197:AGTTT:A
236539217	chr1:236539217:T:C
236539252	chr1:236539252:G:A
236539316	chr1:236539316:C:T
236539361	chr1:236539361:C:T
236539414	chr1:236539414:C:T
236539422	chr1:236539422:C:T
236539428	chr1:236539428:G:A
236539449	chr1:236539449:G:A
236539450	chr1:236539450:A:T
236539499	chr1:236539499:C:T
236539530	chr1:236539530:G:C
236539582	chr1:236539582:G:A
236539592	chr1:236539592:T:C
236539594	chr1:236539594:T:C
236539602	chr1:236539602:C:T
236539658	chr1:236539658:G:T
236539697	chr1:236539697:G:A
236539698	chr1:236539698:A:C
236539710	chr1:236539710:G:A
236539711	chr1:236539711:C:T
236539890	chr1:236539890:T:A
236539898	chr1:236539898:C:T
236539986	chr1:236539986:C:G
236540335	chr1:236540335:T:TG
236540387	chr1:236540387:T:C
236540400	chr1:236540400:A:G
236540434	chr1:236540434:T:C
236540547	chr1:236540547:C:T
236540548	chr1:236540548:T:C
236540996	chr1:236540996:C:T
236541029	chr1:236541029:A:G
236541054	chr1:236541054:A:G
236541513	chr1:236541513:A:C
236541597	chr1:236541597:ATT:A
236541804	chr1:236541804:T:A
236542421	chr1:236542421:AG:A
236542545	chr1:236542545:T:A
236542748	chr1:236542748:T:G
236542860	chr1:236542860:C:T
236542934	chr1:236542934:A:G
236542978	chr1:236542978:G:T
236543000	chr1:236543000:T:A
236543052	chr1:236543052:A:C
236543125	chr1:236543125:G:A
236543167	chr1:236543167:C:T
236543205	chr1:236543205:C:T
236543277	chr1:236543277:C:T
236543371	chr1:236543371:T:A
236543387	chr1:236543387:C:T
236543480	chr1:236543480:C:T
236543562	chr1:236543562:G:C
236543613	chr1:236543613:C:T
236543707	chr1:236543707:C:T
236543789	chr1:236543789:T:A
236543831	chr1:236543831:G:A
236543928	chr1:236543928:G:A
236543939	chr1:236543939:C:CA
236544383	chr1:236544383:A:AG
236544516	chr1:236544516:C:T
236544737	chr1:236544737:T:C
236545016	chr1:236545016:A:G
236545018	chr1:236545018:T:C
236545057	chr1:236545057:C:CCCTT
236545344	chr1:236545344:G:A
236545488	chr1:236545488:C:T
236545640	chr1:236545640:T:C
236545668	chr1:236545668:G:A
236545795	chr1:236545795:G:C
236545839	chr1:236545839:T:C
236545843	chr1:236545843:C:G
236545904	chr1:236545904:A:G
236545923	chr1:236545923:C:T
236545962	chr1:236545962:G:A
236546208	chr1:236546208:G:A
236546301	chr1:236546301:A:G
236546688	chr1:236546688:A:G
236546818	chr1:236546818:T:A
236546859	chr1:236546859:A:T
236546901	chr1:236546901:A:G
236547026	chr1:236547026:G:A
236547070	chr1:236547070:A:T
236547147	chr1:236547147:C:T
236547680	chr1:236547680:A:AG
236547918	chr1:236547918:A:T
236547997	chr1:236547997:A:T
236548195	chr1:236548195:C:A
236548286	chr1:236548286:G:A
236548586	chr1:236548586:C:T
236548644	chr1:236548644:T:C
236548681	chr1:236548681:C:T
236548774	chr1:236548774:TTTTC:T
236548993	chr1:236548993:A:C
236549021	chr1:236549021:T:C
236549437	chr1:236549437:C:T
236549528	chr1:236549528:A:AT
236549557	chr1:236549557:C:T
236549689	chr1:236549689:A:C
236550256	chr1:236550256:G:A
236550528	chr1:236550528:G:A
236551084	chr1:236551084:G:A
236551143	chr1:236551143:G:C
236551447	chr1:236551447:T:C
236551452	chr1:236551452:A:T
236552142	chr1:236552142:A:ATTT
236552143	chr1:236552143:G:A
236552217	chr1:236552217:T:C
236552410	chr1:236552410:G:A
236552456	chr1:236552456:G:A
236552542	chr1:236552542:A:G
236553070	chr1:236553070:C:T
236553258	chr1:236553258:G:A
236553441	chr1:236553441:G:A
236553533	chr1:236553533:T:C
236553659	chr1:236553659:C:T
236553802	chr1:236553802:A:T
236553804	chr1:236553804:A:G
236554001	chr1:236554001:G:A
236554141	chr1:236554141:C:T
236554626	chr1:236554626:T:C
236555197	chr1:236555197:C:T
236555224	chr1:236555224:G:C
236555261	chr1:236555261:G:A
236555320	chr1:236555320:T:C
236555835	chr1:236555835:T:C
236555893	chr1:236555893:A:G
236555959	chr1:236555959:G:A
236556388	chr1:236556388:A:G
236556471	chr1:236556471:C:T
236556611	chr1:236556611:G:T
236556734	chr1:236556734:T:C
236556853	chr1:236556853:G:T
236556949	chr1:236556949:C:T
236557111	chr1:236557111:A:G
236557167	chr1:236557167:G:A
236557461	chr1:236557461:T:C
236557533	chr1:236557533:C:T
236557823	chr1:236557823:C:T
236557881	chr1:236557881:T:C
236558041	chr1:236558041:C:T
236558070	chr1:236558070:G:C
236558310	chr1:236558310:G:A
236558360	chr1:236558360:T:C
236558480	chr1:236558480:C:T
236558566	chr1:236558566:C:T
236558961	chr1:236558961:A:T
236559018	chr1:236559018:T:C
236559681	chr1:236559681:A:G
236559774	chr1:236559774:G:C
236559808	chr1:236559808:C:T
236559877	chr1:236559877:G:A
236559878	chr1:236559878:C:A
236560479	chr1:236560479:G:A
236560588	chr1:236560588:A:G
236560754	chr1:236560754:G:A
236560767	chr1:236560767:A:G
236560809	chr1:236560809:A:G
236560893	chr1:236560893:G:C
236561080	chr1:236561080:C:T
236561204	chr1:236561204:G:A
236561305	chr1:236561305:G:T
236561415	chr1:236561415:T:G
236561422	chr1:236561422:C:T
236561466	chr1:236561466:C:T
236561561	chr1:236561561:G:T
236561566	chr1:236561566:T:C
236561674	chr1:236561674:A:C
236561712	chr1:236561712:A:G
236561748	chr1:236561748:A:G
236561870	chr1:236561870:T:C
236561873	chr1:236561873:C:T
236562608	chr1:236562608:C:T
236562625	chr1:236562625:T:TA
236562713	chr1:236562713:C:A
236562792	chr1:236562792:C:T
236563213	chr1:236563213:C:T
236563305	chr1:236563305:A:G
236563338	chr1:236563338:T:C
236563426	chr1:236563426:C:T
236563439	chr1:236563439:G:A
236563518	chr1:236563518:C:T
236563844	chr1:236563844:A:G
236563880	chr1:236563880:C:T
236564162	chr1:236564162:A:T
236564183	chr1:236564183:T:C
236564217	chr1:236564217:A:C
236564390	chr1:236564390:T:C
236564850	chr1:236564850:A:G
236564859	chr1:236564859:G:A
236565033	chr1:236565033:G:T
236565176	chr1:236565176:C:T
236565213	chr1:236565213:G:A
236565228	chr1:236565228:G:A
236565288	chr1:236565288:A:G
236565491	chr1:236565491:C:T
236565492	chr1:236565492:G:A
236565498	chr1:236565498:T:C
236566158	chr1:236566158:G:C
236566398	chr1:236566398:C:G
236566534	chr1:236566534:G:A
236566553	chr1:236566553:A:T
236566567	chr1:236566567:C:T
236566665	chr1:236566665:G:A
236567023	chr1:236567023:A:G
236567169	chr1:236567169:C:T
236567327	chr1:236567327:CT:C
236567376	chr1:236567376:G:A
236567766	chr1:236567766:C:G
236567901	chr1:236567901:T:C
236568093	chr1:236568093:G:A
236568159	chr1:236568159:G:A
236568172	chr1:236568172:T:C
236568754	chr1:236568754:A:G
236568845	chr1:236568845:C:G
236569127	chr1:236569127:G:A
236569476	chr1:236569476:A:G
236569571	chr1:236569571:G:A
236569871	chr1:236569871:A:G
236569946	chr1:236569946:C:T
236570016	chr1:236570016:C:T
236570104	chr1:236570104:C:T
236570173	chr1:236570173:T:C
236570577	chr1:236570577:G:A
236570580	chr1:236570580:G:C
236570626	chr1:236570626:T:C
236570754	chr1:236570754:G:A
236570916	chr1:236570916:A:G
236570960	chr1:236570960:G:T
236571429	chr1:236571429:C:T
236571522	chr1:236571522:T:C
236571752	chr1:236571752:T:C
236571918	chr1:236571918:T:C
236572376	chr1:236572376:C:T
236572639	chr1:236572639:T:C
236573451	chr1:236573451:T:A
236573541	chr1:236573541:T:A
236573616	chr1:236573616:T:C
236573697	chr1:236573697:A:G
236573922	chr1:236573922:T:C
236574096	chr1:236574096:T:C
236574125	chr1:236574125:A:G
236574357	chr1:236574357:A:G
236574588	chr1:236574588:C:T
236574633	chr1:236574633:G:C
236574683	chr1:236574683:A:G
236574869	chr1:236574869:T:A
236574937	chr1:236574937:T:C
236575240	chr1:236575240:T:C
236575481	chr1:236575481:A:G
236575552	chr1:236575552:G:A
236575609	chr1:236575609:T:C
236575910	chr1:236575910:C:G
236576001	chr1:236576001:T:C
236576061	chr1:236576061:T:C
236576485	chr1:236576485:T:A
236576566	chr1:236576566:A:T
236576588	chr1:236576588:T:A
236576730	chr1:236576730:C:G
236576739	chr1:236576739:G:C
236576835	chr1:236576835:T:C
236576869	chr1:236576869:T:C
236577151	chr1:236577151:A:G
236577186	chr1:236577186:CAT:C
236577238	chr1:236577238:G:A
236577426	chr1:236577426:C:T
236577630	chr1:236577630:A:T
236577638	chr1:236577638:G:A
236577942	chr1:236577942:G:A
236577963	chr1:236577963:T:A
236578001	chr1:236578001:T:C
236578127	chr1:236578127:G:A
236578203	chr1:236578203:C:T
236578286	chr1:236578286:C:G
236578315	chr1:236578315:T:C
236578361	chr1:236578361:C:T
236578724	chr1:236578724:C:A
236578866	chr1:236578866:A:G
236578883	chr1:236578883:A:G
236579426	chr1:236579426:T:C
236579428	chr1:236579428:C:T
236579646	chr1:236579646:T:C
236579774	chr1:236579774:T:A
236580040	chr1:236580040:C:T
236580191	chr1:236580191:T:C
236580506	chr1:236580506:T:C
236580594	chr1:236580594:G:A
236580665	chr1:236580665:C:T
236580968	chr1:236580968:T:C
236581000	chr1:236581000:AG:A
236581009	chr1:236581009:G:A
236581326	chr1:236581326:C:T
236581412	chr1:236581412:C:A
236581554	chr1:236581554:T:C
236581671	chr1:236581671:G:A
236581837	chr1:236581837:A:C
236581980	chr1:236581980:G:A
236582017	chr1:236582017:G:GCTTA
236582076	chr1:236582076:A:T
236582167	chr1:236582167:C:T
236582266	chr1:236582266:G:A
236582374	chr1:236582374:C:T
236582406	chr1:236582406:C:T
236582436	chr1:236582436:CT:C
236582456	chr1:236582456:A:G
236582496	chr1:236582496:G:A
236583143	chr1:236583143:C:T
236583734	chr1:236583734:G:A
236583738	chr1:236583738:C:T
236583857	chr1:236583857:G:C
236584010	chr1:236584010:A:G
236584106	chr1:236584106:C:G
236584112	chr1:236584112:G:A
236584334	chr1:236584334:T:C
236584373	chr1:236584373:G:A
236584401	chr1:236584401:C:T
236584591	chr1:236584591:C:T
236584631	chr1:236584631:A:C
236584705	chr1:236584705:A:G
236584790	chr1:236584790:G:A
236585097	chr1:236585097:A:G
236585270	chr1:236585270:T:C
236585330	chr1:236585330:C:T
236585336	chr1:236585336:G:A
236585482	chr1:236585482:G:A
236585593	chr1:236585593:AT:A
236585688	chr1:236585688:C:T
236585722	chr1:236585722:G:A
236585726	chr1:236585726:T:A
236585828	chr1:236585828:A:C
236586048	chr1:236586048:C:T
236586073	chr1:236586073:A:AATTTGTCT
236586151	chr1:236586151:TA:T
236586326	chr1:236586326:C:T
236586349	chr1:236586349:T:C
236586430	chr1:236586430:C:T
236586517	chr1:236586517:C:T
236586822	chr1:236586822:C:T
236586932	chr1:236586932:T:C
236586943	chr1:236586943:T:C
236587048	chr1:236587048:ATTTG:A
236587211	chr1:236587211:T:C
236587383	chr1:236587383:A:G
236587409	chr1:236587409:C:T
236587499	chr1:236587499:A:C
236587895	chr1:236587895:G:A
236587908	chr1:236587908:T:C
236588219	chr1:236588219:GA:G
236588319	chr1:236588319:T:C
236588348	chr1:236588348:C:T
236588437	chr1:236588437:T:C
236588523	chr1:236588523:A:T
236588526	chr1:236588526:T:C
236588879	chr1:236588879:G:A
236589177	chr1:236589177:A:T
236589435	chr1:236589435:T:C
236589862	chr1:236589862:T:G
236589983	chr1:236589983:A:C
236590215	chr1:236590215:G:C
236590399	chr1:236590399:T:A
236590417	chr1:236590417:A:G
236590418	chr1:236590418:T:C
236590602	chr1:236590602:T:C
236590682	chr1:236590682:A:G
236590723	chr1:236590723:C:T
236590810	chr1:236590810:A:G
236591546	chr1:236591546:T:C
236591643	chr1:236591643:G:A
236592127	chr1:236592127:A:G
236592189	chr1:236592189:G:T
236592270	chr1:236592270:G:A
236592390	chr1:236592390:G:A
236592470	chr1:236592470:T:G
236592514	chr1:236592514:G:A
236592537	chr1:236592537:C:T
236592555	chr1:236592555:T:C
236592807	chr1:236592807:C:T
236592834	chr1:236592834:C:T
236592835	chr1:236592835:G:A
236592852	chr1:236592852:A:G
236592896	chr1:236592896:T:C
236592913	chr1:236592913:T:C
236592961	chr1:236592961:A:G
236593155	chr1:236593155:T:C
236593182	chr1:236593182:G:A
236593292	chr1:236593292:CCA:C
236593479	chr1:236593479:A:T
236593732	chr1:236593732:G:C
236593857	chr1:236593857:C:T
236593929	chr1:236593929:G:A
236594168	chr1:236594168:C:T
236594281	chr1:236594281:T:A
236594505	chr1:236594505:C:T
236594829	chr1:236594829:ACT:A
236594909	chr1:236594909:C:T
236595070	chr1:236595070:ACTTTTTG:A
236595190	chr1:236595190:A:G
236595228	chr1:236595228:GA:G
236595318	chr1:236595318:A:T
236595587	chr1:236595587:T:C
236595760	chr1:236595760:T:C
236596240	chr1:236596240:C:T
236596322	chr1:236596322:C:T
236596339	chr1:236596339:A:G
236596484	chr1:236596484:C:T
236596525	chr1:236596525:T:C
236596692	chr1:236596692:A:G
236596881	chr1:236596881:G:A
236597032	chr1:236597032:T:C
236597304	chr1:236597304:G:GTACA
236597495	chr1:236597495:C:T
236597592	chr1:236597592:C:T
236597789	chr1:236597789:T:C
236597810	chr1:236597810:T:C
236598182	chr1:236598182:G:T
236598189	chr1:236598189:T:C
236598224	chr1:236598224:AT:A
236598478	chr1:236598478:G:A
236598498	chr1:236598498:C:G
236598501	chr1:236598501:TAA:T
236598757	chr1:236598757:G:A
236598955	chr1:236598955:T:C
236599012	chr1:236599012:A:G
236599184	chr1:236599184:T:A
236599239	chr1:236599239:G:A
236599357	chr1:236599357:A:G
236599513	chr1:236599513:C:T
236599962	chr1:236599962:G:A
236600496	chr1:236600496:C:T
236600503	chr1:236600503:T:C
236600535	chr1:236600535:T:C
236600689	chr1:236600689:C:A
236600733	chr1:236600733:C:G
236600874	chr1:236600874:T:C
236601302	chr1:236601302:A:C
236601404	chr1:236601404:G:A
236601440	chr1:236601440:T:A
236601692	chr1:236601692:G:C
236602049	chr1:236602049:G:T
236602265	chr1:236602265:C:T
236602376	chr1:236602376:A:G
236602496	chr1:236602496:C:T
236602835	chr1:236602835:A:G
236602984	chr1:236602984:A:G
236602996	chr1:236602996:G:T
236603004	chr1:236603004:AG:A
236603058	chr1:236603058:T:C
236603147	chr1:236603147:T:A
236603445	chr1:236603445:C:G
236603530	chr1:236603530:C:A
236603542	chr1:236603542:T:C
236603568	chr1:236603568:G:A
236603772	chr1:236603772:A:G
236603876	chr1:236603876:C:G
236604030	chr1:236604030:A:G
236604524	chr1:236604524:G:A
236604528	chr1:236604528:T:C
236605054	chr1:236605054:T:C
236605104	chr1:236605104:A:G
236605403	chr1:236605403:T:A
236605645	chr1:236605645:G:T
236605769	chr1:236605769:C:T
236606169	chr1:236606169:A:G
236606334	chr1:236606334:A:C
236606345	chr1:236606345:A:T
236606379	chr1:236606379:A:G
236606967	chr1:236606967:C:A
236607872	chr1:236607872:A:G
236608068	chr1:236608068:C:T
236608104	chr1:236608104:A:G
236608140	chr1:236608140:C:T
236608178	chr1:236608178:T:G
236608341	chr1:236608341:A:G
236608361	chr1:236608361:G:A
236608659	chr1:236608659:G:T
236608813	chr1:236608813:C:T
236608938	chr1:236608938:A:G
236608979	chr1:236608979:G:T
236609116	chr1:236609116:G:A
236609279	chr1:236609279:A:C
236609311	chr1:236609311:G:A
236609380	chr1:236609380:C:T
236609731	chr1:236609731:A:G
236609834	chr1:236609834:G:A
236609937	chr1:236609937:A:G
236610062	chr1:236610062:G:A
236610523	chr1:236610523:C:T
236610614	chr1:236610614:A:T
236610936	chr1:236610936:GTA:G
236611006	chr1:236611006:A:T
236611073	chr1:236611073:A:G
236611118	chr1:236611118:A:G
236611541	chr1:236611541:ATTAAG:A
236612797	chr1:236612797:A:G
236613050	chr1:236613050:ATAAACAAAT:A
236613059	chr1:236613059:T:C
236613103	chr1:236613103:T:C
236613132	chr1:236613132:T:A
236613179	chr1:236613179:C:T
236613378	chr1:236613378:G:A
236614053	chr1:236614053:A:G
236614160	chr1:236614160:T:C
236614321	chr1:236614321:A:G
236615109	chr1:236615109:A:G
236615402	chr1:236615402:C:T
236615546	chr1:236615546:G:C
236615609	chr1:236615609:G:A
236615810	chr1:236615810:AG:A
236615876	chr1:236615876:C:T
236616097	chr1:236616097:G:A
236616098	chr1:236616098:A:T
236616183	chr1:236616183:CT:C
236616717	chr1:236616717:G:A
236617057	chr1:236617057:T:C
236617224	chr1:236617224:G:T
236617283	chr1:236617283:TACAGGTG:T
236617301	chr1:236617301:T:C
236617326	chr1:236617326:G:A
236617827	chr1:236617827:A:T
236617919	chr1:236617919:G:A
236618006	chr1:236618006:T:C
236618032	chr1:236618032:G:C
236618221	chr1:236618221:C:T
236618639	chr1:236618639:C:T
236619336	chr1:236619336:C:T
236619462	chr1:236619462:G:T
236619505	chr1:236619505:A:G
236619598	chr1:236619598:G:A
236619680	chr1:236619680:T:C
236619707	chr1:236619707:G:A
236619878	chr1:236619878:G:A
236620206	chr1:236620206:A:T
236620330	chr1:236620330:C:T
236620599	chr1:236620599:A:G
236620912	chr1:236620912:A:G
236621003	chr1:236621003:G:T
236621004	chr1:236621004:A:G
236621271	chr1:236621271:C:T
236621482	chr1:236621482:T:A
236621717	chr1:236621717:G:A
236621793	chr1:236621793:C:T
236621894	chr1:236621894:C:G
236621911	chr1:236621911:G:A
236621979	chr1:236621979:T:C
236622214	chr1:236622214:G:A
236622220	chr1:236622220:A:G
236622345	chr1:236622345:C:A
236622508	chr1:236622508:C:A
236622629	chr1:236622629:C:T
236622696	chr1:236622696:T:C
236622734	chr1:236622734:T:C
236622953	chr1:236622953:C:T
236623014	chr1:236623014:T:C
236623173	chr1:236623173:G:C
236623263	chr1:236623263:A:G
236623553	chr1:236623553:A:G
236623614	chr1:236623614:T:C
236623694	chr1:236623694:A:T
236623751	chr1:236623751:T:C
236624062	chr1:236624062:C:T
236624219	chr1:236624219:G:A
236624264	chr1:236624264:G:A
236624421	chr1:236624421:C:A
236624439	chr1:236624439:C:T
236624467	chr1:236624467:G:A
236624506	chr1:236624506:G:A
236624767	chr1:236624767:G:A
236624773	chr1:236624773:T:G
236624795	chr1:236624795:C:T
236624843	chr1:236624843:GACC:G
236624847	chr1:236624847:TGC:T
236624849	chr1:236624849:C:T
236624867	chr1:236624867:A:G
236625322	chr1:236625322:T:C
236625412	chr1:236625412:T:C
236625454	chr1:236625454:A:C
236625531	chr1:236625531:C:A
236625573	chr1:236625573:CA:C
236625579	chr1:236625579:G:T
236625624	chr1:236625624:G:A
236625659	chr1:236625659:T:C
236625756	chr1:236625756:G:T
236625889	chr1:236625889:C:T
236625892	chr1:236625892:A:G
236626096	chr1:236626096:C:T
236626115	chr1:236626115:A:G
236626402	chr1:236626402:C:T
236626485	chr1:236626485:A:G
236626533	chr1:236626533:T:C
236626606	chr1:236626606:T:TATGC
236626654	chr1:236626654:C:T
236626660	chr1:236626660:A:G
236626827	chr1:236626827:T:C
236626959	chr1:236626959:A:G
236627123	chr1:236627123:G:T
236627304	chr1:236627304:C:T
236627363	chr1:236627363:C:T
236627550	chr1:236627550:G:T
236627694	chr1:236627694:T:C
236627751	chr1:236627751:A:G
236627788	chr1:236627788:C:T
236628027	chr1:236628027:A:G
236628205	chr1:236628205:T:A
236628419	chr1:236628419:G:T
236628535	chr1:236628535:C:A
236628907	chr1:236628907:C:T
236628968	chr1:236628968:A:G
236629099	chr1:236629099:A:AT
236629140	chr1:236629140:C:T
236629161	chr1:236629161:G:T
236629276	chr1:236629276:A:G
236629538	chr1:236629538:C:T
236629564	chr1:236629564:G:A
236629791	chr1:236629791:A:G
236630549	chr1:236630549:A:G
236630625	chr1:236630625:G:A
236631111	chr1:236631111:T:C
236631116	chr1:236631116:T:C
236631128	chr1:236631128:A:G
236631220	chr1:236631220:T:C
236631256	chr1:236631256:G:A
236631378	chr1:236631378:A:G
236631462	chr1:236631462:C:T
236631670	chr1:236631670:A:G
236631777	chr1:236631777:A:G
236631787	chr1:236631787:A:G
236631894	chr1:236631894:G:C
236631917	chr1:236631917:A:C
236631963	chr1:236631963:C:T
236632014	chr1:236632014:G:A
236632098	chr1:236632098:G:A
236632145	chr1:236632145:T:G
236632212	chr1:236632212:G:C
236632299	chr1:236632299:G:A
236632356	chr1:236632356:T:C
236632387	chr1:236632387:G:A
236632764	chr1:236632764:T:A
236632930	chr1:236632930:T:C
236633446	chr1:236633446:G:A
236633519	chr1:236633519:A:G
236633577	chr1:236633577:C:T
236633679	chr1:236633679:T:C
236633937	chr1:236633937:T:C
236633990	chr1:236633990:C:A
236634008	chr1:236634008:T:C
236634059	chr1:236634059:G:A
236634126	chr1:236634126:G:A
236634457	chr1:236634457:A:G
236634554	chr1:236634554:A:G
236634804	chr1:236634804:C:T
236634819	chr1:236634819:A:G
236635005	chr1:236635005:G:A
236635017	chr1:236635017:G:C
236635178	chr1:236635178:G:A
236635182	chr1:236635182:A:G
236635969	chr1:236635969:G:A
236635981	chr1:236635981:A:G
236636214	chr1:236636214:A:G
236636586	chr1:236636586:C:T
236636810	chr1:236636810:T:C
236636827	chr1:236636827:C:T
236636927	chr1:236636927:C:T
236637086	chr1:236637086:C:T
236637417	chr1:236637417:G:C
236637447	chr1:236637447:A:G
236637556	chr1:236637556:C:T
236637783	chr1:236637783:G:A
236637788	chr1:236637788:G:A
236637809	chr1:236637809:C:T
236637818	chr1:236637818:G:A
236637819	chr1:236637819:G:A
236637848	chr1:236637848:C:A
236637870	chr1:236637870:G:A
236637877	chr1:236637877:T:C
236637884	chr1:236637884:A:G
236638065	chr1:236638065:CA:C
236638299	chr1:236638299:G:A
236638477	chr1:236638477:G:A
236638518	chr1:236638518:C:T
236638597	chr1:236638597:G:C
236638647	chr1:236638647:T:C
236638716	chr1:236638716:C:G
236638793	chr1:236638793:G:A
236638886	chr1:236638886:A:G
236638893	chr1:236638893:A:G
236639003	chr1:236639003:A:G
236639141	chr1:236639141:C:T
236639246	chr1:236639246:C:T
236639286	chr1:236639286:A:G
236639329	chr1:236639329:G:C
236639374	chr1:236639374:G:A
236639694	chr1:236639694:G:A
236640077	chr1:236640077:G:A
236640102	chr1:236640102:A:G
236640132	chr1:236640132:A:T
236640271	chr1:236640271:G:A
236640343	chr1:236640343:C:T
236640937	chr1:236640937:C:T
236641075	chr1:236641075:G:A
236641088	chr1:236641088:C:T
236641098	chr1:236641098:C:T
236641173	chr1:236641173:G:A
236641265	chr1:236641265:G:A
236641272	chr1:236641272:C:T
236641814	chr1:236641814:T:C
236641962	chr1:236641962:A:G
236642085	chr1:236642085:C:T
236642414	chr1:236642414:C:T
236642457	chr1:236642457:C:T
236642479	chr1:236642479:A:G
236642549	chr1:236642549:C:A
236642663	chr1:236642663:A:G
236642696	chr1:236642696:G:A
236642856	chr1:236642856:C:T
236643149	chr1:236643149:G:A
236643381	chr1:236643381:G:A
236643604	chr1:236643604:G:A
236643717	chr1:236643717:C:T
236643794	chr1:236643794:C:T
236643827	chr1:236643827:G:T
236644026	chr1:236644026:G:A
236644047	chr1:236644047:C:T
236644246	chr1:236644246:C:T
236644247	chr1:236644247:G:A
236644285	chr1:236644285:G:A
236644362	chr1:236644362:G:A
236644751	chr1:236644751:C:T
236644802	chr1:236644802:A:G
236644806	chr1:236644806:T:C
236644858	chr1:236644858:T:C
236644863	chr1:236644863:TC:T
236645188	chr1:236645188:T:A
236645223	chr1:236645223:C:A
236645258	chr1:236645258:A:G
236645353	chr1:236645353:TAAC:T
236645668	chr1:236645668:G:A
236645812	chr1:236645812:A:C
236645942	chr1:236645942:G:A
236645980	chr1:236645980:C:T
236646100	chr1:236646100:G:C
236646118	chr1:236646118:G:A
236646254	chr1:236646254:G:A
236646361	chr1:236646361:T:C
236646598	chr1:236646598:C:T
236646613	chr1:236646613:C:T
236646750	chr1:236646750:A:G
236646765	chr1:236646765:A:G
236646767	chr1:236646767:G:T
236646771	chr1:236646771:T:A
236646941	chr1:236646941:A:G
236646955	chr1:236646955:A:G
236647098	chr1:236647098:A:G
236647191	chr1:236647191:A:G
236647616	chr1:236647616:G:A
236647747	chr1:236647747:A:G
236647811	chr1:236647811:A:G
236647840	chr1:236647840:A:T
236647923	chr1:236647923:A:T
236647987	chr1:236647987:G:A
236648100	chr1:236648100:T:C
236648165	chr1:236648165:A:G
236648210	chr1:236648210:C:A
236648226	chr1:236648226:C:T
236648320	chr1:236648320:G:A
236648347	chr1:236648347:C:G
236648348	chr1:236648348:A:C
236648384	chr1:236648384:T:C
236648640	chr1:236648640:A:G
236649097	chr1:236649097:G:A
236649114	chr1:236649114:G:A
236649204	chr1:236649204:G:A
236649783	chr1:236649783:C:T
236649839	chr1:236649839:T:G
236650193	chr1:236650193:C:T
236650962	chr1:236650962:G:A
236651463	chr1:236651463:G:A
236651735	chr1:236651735:C:T
236652242	chr1:236652242:C:T
236652576	chr1:236652576:C:A
236653273	chr1:236653273:T:C
236653593	chr1:236653593:A:C
236653710	chr1:236653710:T:C
236653824	chr1:236653824:A:G
236654441	chr1:236654441:C:T
236654647	chr1:236654647:A:G
236654968	chr1:236654968:T:C
236655270	chr1:236655270:A:G
236655427	chr1:236655427:A:G
236655487	chr1:236655487:G:A
236655599	chr1:236655599:A:G
236655838	chr1:236655838:A:G
236655924	chr1:236655924:C:T
236655983	chr1:236655983:G:A
236655987	chr1:236655987:A:G
236656210	chr1:236656210:A:G
236656297	chr1:236656297:C:T
236656408	chr1:236656408:A:G
236656541	chr1:236656541:C:T
236656573	chr1:236656573:G:A
236657210	chr1:236657210:C:T
236657279	chr1:236657279:C:T
236657499	chr1:236657499:C:T
236657839	chr1:236657839:G:A
236657957	chr1:236657957:C:T
236657958	chr1:236657958:G:A
236658028	chr1:236658028:T:C
236658239	chr1:236658239:G:A
236658316	chr1:236658316:A:T
236658450	chr1:236658450:C:T
236658452	chr1:236658452:G:A
236658547	chr1:236658547:G:A
236658654	chr1:236658654:G:A
236658660	chr1:236658660:G:A
236658738	chr1:236658738:T:C
236658809	chr1:236658809:T:C
236658882	chr1:236658882:AC:A
236658887	chr1:236658887:T:C
236658903	chr1:236658903:C:G
236658945	chr1:236658945:A:G
236659022	chr1:236659022:C:T
236659144	chr1:236659144:C:T
236659319	chr1:236659319:C:CA
236659580	chr1:236659580:C:T
236659723	chr1:236659723:G:A
236659768	chr1:236659768:A:G
236659843	chr1:236659843:C:T
236660121	chr1:236660121:G:A
236660128	chr1:236660128:C:T
236660518	chr1:236660518:C:T
236660649	chr1:236660649:G:A
236660824	chr1:236660824:T:G
236660904	chr1:236660904:T:C
236660935	chr1:236660935:C:G
236661242	chr1:236661242:A:G
236661402	chr1:236661402:C:T
236661552	chr1:236661552:T:C
236661555	chr1:236661555:G:A
236661569	chr1:236661569:C:A
236661577	chr1:236661577:A:T
236661660	chr1:236661660:T:C
236661883	chr1:236661883:G:A
236661884	chr1:236661884:C:T
236661943	chr1:236661943:G:A
236662123	chr1:236662123:G:T
236662536	chr1:236662536:C:T
236662629	chr1:236662629:G:A
236662725	chr1:236662725:T:C
236662919	chr1:236662919:T:A
236662925	chr1:236662925:C:T
236662932	chr1:236662932:C:T
236663065	chr1:236663065:CCACACTCA:C
236663248	chr1:236663248:T:C
236663263	chr1:236663263:T:C
236663360	chr1:236663360:G:A
236663532	chr1:236663532:T:C
236663766	chr1:236663766:C:G
236663804	chr1:236663804:C:T
236664059	chr1:236664059:T:C
236664096	chr1:236664096:G:A
236664120	chr1:236664120:G:C
236664145	chr1:236664145:T:G
236664147	chr1:236664147:C:T
236664384	chr1:236664384:C:T
236665139	chr1:236665139:A:G
236665271	chr1:236665271:T:C
236665292	chr1:236665292:AGGACAC:A
236665296	chr1:236665296:C:T
236665305	chr1:236665305:T:TATAAAATTATTTTA
236665307	chr1:236665307:C:A
236665357	chr1:236665357:A:T
236665394	chr1:236665394:A:G
236665498	chr1:236665498:T:G
236665595	chr1:236665595:T:C
236665861	chr1:236665861:C:T
236666048	chr1:236666048:C:A
236666206	chr1:236666206:T:C
236666252	chr1:236666252:A:G
236666317	chr1:236666317:G:A
236666423	chr1:236666423:C:T
236666428	chr1:236666428:T:C
236666543	chr1:236666543:G:A
236666563	chr1:236666563:C:T
236666900	chr1:236666900:C:T
236666902	chr1:236666902:C:T
236666975	chr1:236666975:T:A
236667273	chr1:236667273:T:C
236667312	chr1:236667312:C:T
236667336	chr1:236667336:A:T
236667488	chr1:236667488:T:A
236667513	chr1:236667513:C:T
236667537	chr1:236667537:T:C
236667841	chr1:236667841:C:T
236667942	chr1:236667942:T:C
236667943	chr1:236667943:G:A
236668112	chr1:236668112:G:A
236668199	chr1:236668199:G:A
236668492	chr1:236668492:GTTCTGT:G
236668543	chr1:236668543:A:G
236668619	chr1:236668619:G:T
236668634	chr1:236668634:G:A
236668713	chr1:236668713:A:G
236668752	chr1:236668752:T:G
236668784	chr1:236668784:A:G
236668795	chr1:236668795:C:G
236668810	chr1:236668810:G:A
236669254	chr1:236669254:A:G
236669375	chr1:236669375:C:T
236669389	chr1:236669389:A:G
236669422	chr1:236669422:C:T
236669508	chr1:236669508:C:T
236669509	chr1:236669509:G:A
236669580	chr1:236669580:G:T
236669941	chr1:236669941:G:A
236670048	chr1:236670048:C:T
236670127	chr1:236670127:G:A
236670356	chr1:236670356:G:A
236670553	chr1:236670553:T:C
236670594	chr1:236670594:G:A
236670606	chr1:236670606:G:A
236670633	chr1:236670633:G:A
236671079	chr1:236671079:G:C
236671213	chr1:236671213:G:A
236671272	chr1:236671272:G:A
236671289	chr1:236671289:C:T
236671604	chr1:236671604:A:G
236671753	chr1:236671753:C:T
236672308	chr1:236672308:C:T
236672543	chr1:236672543:T:C
236672753	chr1:236672753:G:A
236672766	chr1:236672766:C:T
236672893	chr1:236672893:T:C
236672897	chr1:236672897:A:G
236673007	chr1:236673007:C:T
236673025	chr1:236673025:G:A
236673144	chr1:236673144:C:A
236673191	chr1:236673191:C:T
236673529	chr1:236673529:A:G
236673544	chr1:236673544:GT:G
236673746	chr1:236673746:C:A
236673963	chr1:236673963:C:T
236674058	chr1:236674058:G:A
236674095	chr1:236674095:C:T
236674133	chr1:236674133:T:C
236674218	chr1:236674218:A:G
236674313	chr1:236674313:C:T
236674575	chr1:236674575:A:G
236674639	chr1:236674639:A:T
236674761	chr1:236674761:A:G
236674850	chr1:236674850:C:T
236674875	chr1:236674875:C:T
236675100	chr1:236675100:A:G
236675827	chr1:236675827:A:G
236675972	chr1:236675972:T:C
236676220	chr1:236676220:G:A
236676690	chr1:236676690:T:A
236676956	chr1:236676956:T:C
236677119	chr1:236677119:G:A
236677131	chr1:236677131:G:A
236677421	chr1:236677421:C:T
236677684	chr1:236677684:C:T
236677737	chr1:236677737:G:T
236677819	chr1:236677819:C:T
236677874	chr1:236677874:T:C
236677981	chr1:236677981:A:G
236678234	chr1:236678234:T:C
236678240	chr1:236678240:A:T
236678241	chr1:236678241:A:T
236678274	chr1:236678274:A:T
236678472	chr1:236678472:C:T
236678880	chr1:236678880:A:G
236678911	chr1:236678911:C:T
236679254	chr1:236679254:T:C
236679551	chr1:236679551:G:A
236679573	chr1:236679573:C:T
236679733	chr1:236679733:C:T
236679937	chr1:236679937:T:C
236680090	chr1:236680090:G:A
236680106	chr1:236680106:T:C
236680398	chr1:236680398:T:C
236680418	chr1:236680418:C:G
236680484	chr1:236680484:C:T
236680531	chr1:236680531:T:C
236680579	chr1:236680579:G:A
236680580	chr1:236680580:C:A
236680623	chr1:236680623:CTTCT:C
236680795	chr1:236680795:T:C
236681019	chr1:236681019:C:T
236681095	chr1:236681095:T:TA
236681336	chr1:236681336:C:T
236681432	chr1:236681432:T:C
236681594	chr1:236681594:C:G
236681806	chr1:236681806:T:C
236681906	chr1:236681906:A:C
236681949	chr1:236681949:G:A
236682019	chr1:236682019:C:T
236682331	chr1:236682331:G:T
236682425	chr1:236682425:T:A
236683400	chr1:236683400:A:G
236683798	chr1:236683798:G:A
236683995	chr1:236683995:C:T
236684165	chr1:236684165:C:T
236684410	chr1:236684410:G:A
236684571	chr1:236684571:G:A
236684879	chr1:236684879:C:T
236685007	chr1:236685007:A:AG
236685017	chr1:236685017:A:C
236685451	chr1:236685451:T:C
236685787	chr1:236685787:GAGAGA:G
236686164	chr1:236686164:C:T
236686652	chr1:236686652:C:T
236687346	chr1:236687346:A:G
236687450	chr1:236687450:T:A
236687558	chr1:236687558:A:G
236687692	chr1:236687692:G:A
236687808	chr1:236687808:C:G
236688195	chr1:236688195:A:T
236688850	chr1:236688850:A:G
236689012	chr1:236689012:A:G
236689080	chr1:236689080:A:T
236689709	chr1:236689709:G:A
236689777	chr1:236689777:G:T
236689813	chr1:236689813:C:T
236689867	chr1:236689867:G:A
236689927	chr1:236689927:C:T
236689985	chr1:236689985:G:A
236689988	chr1:236689988:G:A
236689992	chr1:236689992:C:T
236690023	chr1:236690023:G:A
236690038	chr1:236690038:A:G
236690233	chr1:236690233:T:C
236690250	chr1:236690250:C:G
236690349	chr1:236690349:T:C
236690726	chr1:236690726:G:A
236690811	chr1:236690811:G:T
236691200	chr1:236691200:C:G
236691872	chr1:236691872:A:G
236691888	chr1:236691888:C:T
236691932	chr1:236691932:A:G
236692335	chr1:236692335:A:T
236692547	chr1:236692547:G:A
236692614	chr1:236692614:A:G
236693751	chr1:236693751:G:A
236693769	chr1:236693769:C:T
236694255	chr1:236694255:C:T
236695088	chr1:236695088:C:T
236695185	chr1:236695185:G:A
236695454	chr1:236695454:C:A
236695997	chr1:236695997:C:T
236696488	chr1:236696488:T:C
236696962	chr1:236696962:ATTG:A
236697472	chr1:236697472:A:G
236697479	chr1:236697479:A:G
236697749	chr1:236697749:C:T
236698063	chr1:236698063:C:T
236698116	chr1:236698116:T:A
236698357	chr1:236698357:G:A
236698505	chr1:236698505:G:A
236698621	chr1:236698621:C:T
236698624	chr1:236698624:T:C
236699012	chr1:236699012:C:A
236699497	chr1:236699497:G:A
236699569	chr1:236699569:T:G
236699628	chr1:236699628:C:T
236699818	chr1:236699818:G:A
236700189	chr1:236700189:T:C
236700313	chr1:236700313:G:T
236700531	chr1:236700531:C:T
236700651	chr1:236700651:A:G
236701085	chr1:236701085:C:T
236701159	chr1:236701159:C:T
236701258	chr1:236701258:T:C
236701286	chr1:236701286:G:C
236701314	chr1:236701314:G:A
236701368	chr1:236701368:GA:G
236701529	chr1:236701529:T:C
236701560	chr1:236701560:T:G
236701720	chr1:236701720:A:T
236702268	chr1:236702268:G:A
236702708	chr1:236702708:A:G
236703536	chr1:236703536:C:T
236703561	chr1:236703561:A:G
236703837	chr1:236703837:G:A
236704012	chr1:236704012:A:C
236704094	chr1:236704094:C:T
236704285	chr1:236704285:C:T
236704327	chr1:236704327:T:C
236704833	chr1:236704833:C:T
236704878	chr1:236704878:T:C
236705020	chr1:236705020:C:T
236705194	chr1:236705194:CTG:C
236705301	chr1:236705301:GAAAGAC:G
236705377	chr1:236705377:A:G
236705433	chr1:236705433:A:G
236706856	chr1:236706856:C:T
236706955	chr1:236706955:G:A
236706963	chr1:236706963:G:A
236707288	chr1:236707288:C:T
236707659	chr1:236707659:CTTTTCTTTTCTT:C
236707868	chr1:236707868:C:T
236708028	chr1:236708028:G:T
236708222	chr1:236708222:G:T
236708223	chr1:236708223:C:T
236708672	chr1:236708672:G:A
236708718	chr1:236708718:G:T
236708905	chr1:236708905:T:G
236709112	chr1:236709112:G:A
236709132	chr1:236709132:C:T
236709456	chr1:236709456:G:A
236709529	chr1:236709529:G:A
236709548	chr1:236709548:T:C
236709670	chr1:236709670:C:T
236709854	chr1:236709854:C:A
236709945	chr1:236709945:T:C
236710004	chr1:236710004:T:C
236710115	chr1:236710115:C:T
236710375	chr1:236710375:C:T
236710638	chr1:236710638:G:A
236710823	chr1:236710823:G:A
236711163	chr1:236711163:A:C
236711165	chr1:236711165:G:A
236712013	chr1:236712013:A:C
236712340	chr1:236712340:T:C
236712471	chr1:236712471:C:T
236712651	chr1:236712651:C:T
236712799	chr1:236712799:T:C
236712800	chr1:236712800:T:C
236712957	chr1:236712957:C:A
236713044	chr1:236713044:G:C
236713082	chr1:236713082:G:A
236713337	chr1:236713337:T:C
236713584	chr1:236713584:A:G
236715119	chr1:236715119:C:T
236715240	chr1:236715240:T:A
236715338	chr1:236715338:A:G
236715386	chr1:236715386:A:G
236715440	chr1:236715440:A:G
236715454	chr1:236715454:A:G
236715487	chr1:236715487:A:G
236715583	chr1:236715583:A:T
236716026	chr1:236716026:C:G
236716032	chr1:236716032:C:A
236716102	chr1:236716102:T:C
236716191	chr1:236716191:C:T
236716329	chr1:236716329:A:G
236716437	chr1:236716437:G:A
236716915	chr1:236716915:A:G
236717078	chr1:236717078:GC:G
236717259	chr1:236717259:C:T
236717384	chr1:236717384:C:T
236717587	chr1:236717587:A:G
236718103	chr1:236718103:C:T
236718107	chr1:236718107:T:C
236718484	chr1:236718484:G:A
236719109	chr1:236719109:C:T
236719768	chr1:236719768:C:T
236719849	chr1:236719849:C:T
236719861	chr1:236719861:A:G
236719940	chr1:236719940:T:C
236720121	chr1:236720121:C:T
236720264	chr1:236720264:G:A
236720386	chr1:236720386:G:T
236720494	chr1:236720494:A:G
236720525	chr1:236720525:T:C
236720835	chr1:236720835:T:C
236720919	chr1:236720919:TGTAATCCA:T
236721195	chr1:236721195:T:A
236721196	chr1:236721196:T:C
236721213	chr1:236721213:A:G
236721420	chr1:236721420:T:C
236721438	chr1:236721438:T:C
236721491	chr1:236721491:C:T
236721929	chr1:236721929:C:T
236722273	chr1:236722273:G:A
236722744	chr1:236722744:T:C
236723195	chr1:236723195:C:T
236723231	chr1:236723231:A:G
236723339	chr1:236723339:A:G
236723693	chr1:236723693:G:A
236723694	chr1:236723694:T:C
236724033	chr1:236724033:G:A
236724059	chr1:236724059:C:A
236724516	chr1:236724516:G:A
236724788	chr1:236724788:C:T
236725454	chr1:236725454:C:T
236725463	chr1:236725463:A:G
236726030	chr1:236726030:C:T
236726243	chr1:236726243:G:A
236727514	chr1:236727514:AGAT:A
236727961	chr1:236727961:G:A
236728107	chr1:236728107:A:G
236728174	chr1:236728174:C:T
236728596	chr1:236728596:T:A
236728828	chr1:236728828:A:G
236728938	chr1:236728938:T:A
236728940	chr1:236728940:T:C
236729266	chr1:236729266:G:A
236729279	chr1:236729279:G:A
236729349	chr1:236729349:G:A
236729426	chr1:236729426:C:T
236729586	chr1:236729586:G:A
236729618	chr1:236729618:G:T
236729835	chr1:236729835:C:A
236730379	chr1:236730379:GTGTTTCAC:G
236730462	chr1:236730462:C:T
236730698	chr1:236730698:A:G
236730785	chr1:236730785:A:G
236731347	chr1:236731347:G:A
236731633	chr1:236731633:T:G
236731789	chr1:236731789:A:G
236731905	chr1:236731905:C:CT
236731960	chr1:236731960:T:C
236731985	chr1:236731985:T:G
236732429	chr1:236732429:T:TTC
236732553	chr1:236732553:T:C
236732869	chr1:236732869:G:A
236732892	chr1:236732892:C:T
236732999	chr1:236732999:C:G
236733185	chr1:236733185:A:G
236733206	chr1:236733206:G:A
236733283	chr1:236733283:G:A
236733319	chr1:236733319:C:T
236733502	chr1:236733502:T:G
236733948	chr1:236733948:C:A
236734076	chr1:236734076:C:T
236734207	chr1:236734207:C:T
236734289	chr1:236734289:T:G
236734567	chr1:236734567:T:C
236734597	chr1:236734597:T:C
236734735	chr1:236734735:T:C
236734811	chr1:236734811:G:A
236734863	chr1:236734863:A:C
236735095	chr1:236735095:G:A
236735383	chr1:236735383:AG:A
236735742	chr1:236735742:G:A
236736083	chr1:236736083:G:A
236736133	chr1:236736133:C:T
236736169	chr1:236736169:G:A
236736179	chr1:236736179:G:A
236736298	chr1:236736298:T:C
236736401	chr1:236736401:G:A
236736458	chr1:236736458:A:G
236736599	chr1:236736599:TC:T
236736718	chr1:236736718:G:A
236736965	chr1:236736965:T:A
236737077	chr1:236737077:A:G
236737208	chr1:236737208:G:A
236737527	chr1:236737527:CT:C
236737601	chr1:236737601:T:C
236737664	chr1:236737664:G:A
236737863	chr1:236737863:A:G
236737869	chr1:236737869:G:A
236738099	chr1:236738099:C:T
236738114	chr1:236738114:A:G
236738225	chr1:236738225:C:T
236738226	chr1:236738226:C:T
236738276	chr1:236738276:C:T
236738549	chr1:236738549:C:T
236738552	chr1:236738552:G:A
236738611	chr1:236738611:T:G
236739064	chr1:236739064:C:T
236739203	chr1:236739203:T:C
236739565	chr1:236739565:A:C
236740199	chr1:236740199:C:T
236740262	chr1:236740262:C:T
236740387	chr1:236740387:G:T
236740491	chr1:236740491:C:T
236740557	chr1:236740557:G:A
236740575	chr1:236740575:C:T
236740689	chr1:236740689:C:T
236740745	chr1:236740745:C:T
236740825	chr1:236740825:A:G
236740835	chr1:236740835:G:A
236740870	chr1:236740870:C:T
236741254	chr1:236741254:C:T
236741259	chr1:236741259:C:T
236741677	chr1:236741677:C:T
236741690	chr1:236741690:T:A
236742153	chr1:236742153:C:T
236742214	chr1:236742214:T:C
236742595	chr1:236742595:G:T
236743138	chr1:236743138:C:T
236743324	chr1:236743324:T:C
236743364	chr1:236743364:G:A
236743507	chr1:236743507:A:T
236743957	chr1:236743957:T:C
236743963	chr1:236743963:G:A
236744055	chr1:236744055:G:A
236744060	chr1:236744060:C:T
236744164	chr1:236744164:C:G
236744294	chr1:236744294:G:C
236744511	chr1:236744511:C:G
236744666	chr1:236744666:G:A
236744741	chr1:236744741:C:T
236744844	chr1:236744844:T:C
236744899	chr1:236744899:A:C
236747086	chr1:236747086:C:T
236747332	chr1:236747332:A:G
236747365	chr1:236747365:T:G
236747539	chr1:236747539:A:G
236747822	chr1:236747822:C:T
236747837	chr1:236747837:A:G
236747921	chr1:236747921:G:T
236748043	chr1:236748043:C:T
236748156	chr1:236748156:T:C
236748403	chr1:236748403:A:G
236748419	chr1:236748419:A:C
236748451	chr1:236748451:C:G
236748523	chr1:236748523:C:T
236748757	chr1:236748757:T:C
236748919	chr1:236748919:G:T
236748986	chr1:236748986:G:A
236749356	chr1:236749356:G:T
236749423	chr1:236749423:G:A
236749522	chr1:236749522:C:T
236749539	chr1:236749539:A:G
236749936	chr1:236749936:A:G
236749980	chr1:236749980:C:T
236750047	chr1:236750047:T:C
236750200	chr1:236750200:T:C
236750405	chr1:236750405:C:T
236750445	chr1:236750445:A:G
236750920	chr1:236750920:CT:C
236751266	chr1:236751266:G:A
236751276	chr1:236751276:C:T
236751310	chr1:236751310:G:C
236751438	chr1:236751438:ATTGT:A
236751623	chr1:236751623:A:G
236751907	chr1:236751907:G:A
236751908	chr1:236751908:T:C
236752015	chr1:236752015:T:C
236752298	chr1:236752298:T:C
236752378	chr1:236752378:A:G
236752594	chr1:236752594:C:A
236752636	chr1:236752636:C:T
236752743	chr1:236752743:AGGTTTCACTATGTT:A
236752784	chr1:236752784:G:C
236752930	chr1:236752930:G:A
236753052	chr1:236753052:G:A
236753105	chr1:236753105:G:A
236753736	chr1:236753736:T:C
236754217	chr1:236754217:C:T
236754425	chr1:236754425:T:C
236754568	chr1:236754568:G:A
236754680	chr1:236754680:AC:A
236754701	chr1:236754701:A:G
236754705	chr1:236754705:T:C
236755183	chr1:236755183:G:A
236755444	chr1:236755444:C:A
236755583	chr1:236755583:CAA:C
236755607	chr1:236755607:C:T
236757660	chr1:236757660:A:G
236757698	chr1:236757698:G:T
236757880	chr1:236757880:A:G
236758040	chr1:236758040:A:G
236758118	chr1:236758118:G:T
236758184	chr1:236758184:C:T
236758266	chr1:236758266:T:C
236758347	chr1:236758347:A:G
236758348	chr1:236758348:T:G
236758442	chr1:236758442:T:C
236758485	chr1:236758485:T:C
236758487	chr1:236758487:C:T
236758541	chr1:236758541:G:A
236758722	chr1:236758722:C:T
236758868	chr1:236758868:G:T
236758912	chr1:236758912:C:T
236758983	chr1:236758983:T:C
236758999	chr1:236758999:A:G
236759023	chr1:236759023:G:T
236759897	chr1:236759897:C:T
236759898	chr1:236759898:G:A
236759999	chr1:236759999:A:G
236760090	chr1:236760090:C:A
236760377	chr1:236760377:C:T
236760705	chr1:236760705:C:T
236760846	chr1:236760846:C:A
236760990	chr1:236760990:A:T
236761206	chr1:236761206:A:G
236761776	chr1:236761776:C:T
236762544	chr1:236762544:G:A
236763042	chr1:236763042:A:G
236763066	chr1:236763066:C:G
236763145	chr1:236763145:T:C
236763367	chr1:236763367:A:G
236763573	chr1:236763573:G:A
236763706	chr1:236763706:G:A
236765024	chr1:236765024:C:T
236765068	chr1:236765068:G:A
236765215	chr1:236765215:C:T
236765289	chr1:236765289:C:T
236765335	chr1:236765335:C:A
236765375	chr1:236765375:G:GA
236765441	chr1:236765441:G:C
236765700	chr1:236765700:T:C
236765716	chr1:236765716:T:C
236765770	chr1:236765770:A:G
236766143	chr1:236766143:C:T
236766400	chr1:236766400:G:A
236766814	chr1:236766814:C:A
236767456	chr1:236767456:G:T
236767697	chr1:236767697:A:G
236767879	chr1:236767879:C:T
236767949	chr1:236767949:A:G
236768010	chr1:236768010:C:T
236768016	chr1:236768016:C:T
236768295	chr1:236768295:A:T
236768690	chr1:236768690:A:G
236768706	chr1:236768706:G:A
236768947	chr1:236768947:A:G
236769250	chr1:236769250:C:T
236770628	chr1:236770628:A:G
236771427	chr1:236771427:C:G
236771480	chr1:236771480:C:T
236771632	chr1:236771632:T:C
236771659	chr1:236771659:A:G
236771779	chr1:236771779:C:T
236771780	chr1:236771780:G:A
236771865	chr1:236771865:A:G
236772066	chr1:236772066:A:G
236772446	chr1:236772446:C:T
236772638	chr1:236772638:C:A
236773038	chr1:236773038:C:T
236773181	chr1:236773181:A:G
236773265	chr1:236773265:C:T
236773419	chr1:236773419:T:C
236773462	chr1:236773462:G:A
236773868	chr1:236773868:A:T
236773878	chr1:236773878:C:T
236773971	chr1:236773971:T:C
236774295	chr1:236774295:C:T
236774323	chr1:236774323:A:G
236774434	chr1:236774434:T:C
236774457	chr1:236774457:G:A
236774465	chr1:236774465:G:A
236774679	chr1:236774679:T:C
236774730	chr1:236774730:G:A
236775067	chr1:236775067:A:G
236775321	chr1:236775321:A:G
236775505	chr1:236775505:A:G
236775681	chr1:236775681:T:C
236775819	chr1:236775819:A:T
236776065	chr1:236776065:C:T
236776095	chr1:236776095:T:C
236776478	chr1:236776478:C:T
236776520	chr1:236776520:G:C
236776903	chr1:236776903:C:A
236777368	chr1:236777368:C:A
236777439	chr1:236777439:T:C
236777545	chr1:236777545:A:C
236777668	chr1:236777668:T:C
236777754	chr1:236777754:T:A
236777828	chr1:236777828:A:C
236777932	chr1:236777932:G:C
236778301	chr1:236778301:A:G
236778488	chr1:236778488:A:T
236779632	chr1:236779632:T:A
236779748	chr1:236779748:T:C
236779986	chr1:236779986:A:G
236780321	chr1:236780321:T:C
236780381	chr1:236780381:T:C
236781000	chr1:236781000:T:C
236781002	chr1:236781002:T:C
236781076	chr1:236781076:C:T
236781129	chr1:236781129:G:T
236781359	chr1:236781359:G:A
236781494	chr1:236781494:T:A
236781517	chr1:236781517:T:C
236781845	chr1:236781845:A:C
236781875	chr1:236781875:C:T
236781932	chr1:236781932:A:G
236782048	chr1:236782048:T:C
236782261	chr1:236782261:C:T
236782905	chr1:236782905:G:A
236783066	chr1:236783066:A:G
236783160	chr1:236783160:T:C
236783309	chr1:236783309:AG:A
236783780	chr1:236783780:C:T
236783834	chr1:236783834:GAAC:G
236783938	chr1:236783938:G:A
236783949	chr1:236783949:A:G
236784385	chr1:236784385:T:C
236784572	chr1:236784572:TC:T
236784954	chr1:236784954:T:A
236785182	chr1:236785182:A:G
236785242	chr1:236785242:A:G
236785445	chr1:236785445:C:T
236785722	chr1:236785722:G:C
236785784	chr1:236785784:C:T
236785852	chr1:236785852:C:T
236786004	chr1:236786004:A:G
236786062	chr1:236786062:G:A
236786096	chr1:236786096:A:G
236786140	chr1:236786140:G:C
236786241	chr1:236786241:G:A
236786290	chr1:236786290:C:G
236786345	chr1:236786345:A:G
236786454	chr1:236786454:T:C
236786502	chr1:236786502:C:T
236786561	chr1:236786561:T:C
236786909	chr1:236786909:A:G
236787355	chr1:236787355:G:A
236788032	chr1:236788032:C:T
236788195	chr1:236788195:G:A
236788246	chr1:236788246:T:G
236788347	chr1:236788347:G:C
236788537	chr1:236788537:T:C
236788932	chr1:236788932:A:C
236789462	chr1:236789462:A:G
236789600	chr1:236789600:G:C
236789914	chr1:236789914:A:G
236790117	chr1:236790117:C:T
236790299	chr1:236790299:T:C
236790336	chr1:236790336:G:T
236790398	chr1:236790398:G:A
236790487	chr1:236790487:T:C
236791108	chr1:236791108:A:C
236791452	chr1:236791452:C:A
236791560	chr1:236791560:T:C
236792014	chr1:236792014:A:G
236792469	chr1:236792469:C:T
236792960	chr1:236792960:C:A
236793215	chr1:236793215:G:A
236793266	chr1:236793266:A:G
236793345	chr1:236793345:G:A
236793542	chr1:236793542:G:T
236793655	chr1:236793655:G:C
236793674	chr1:236793674:A:G
236793693	chr1:236793693:G:A
236794418	chr1:236794418:T:A
236794466	chr1:236794466:T:C
236795083	chr1:236795083:A:C
236795593	chr1:236795593:C:T
236795782	chr1:236795782:C:T
236795952	chr1:236795952:G:A
236796426	chr1:236796426:A:T
236796612	chr1:236796612:ATTCTTGGG:A
236796703	chr1:236796703:G:C
236796815	chr1:236796815:A:G
236797100	chr1:236797100:G:T
236797145	chr1:236797145:G:A
236797498	chr1:236797498:A:G
236797929	chr1:236797929:T:G
236797951	chr1:236797951:T:TA
236797968	chr1:236797968:C:A
236798263	chr1:236798263:T:C
236798483	chr1:236798483:G:T
236798497	chr1:236798497:A:C
236798516	chr1:236798516:C:T
236798964	chr1:236798964:C:T
236799087	chr1:236799087:G:A
236799475	chr1:236799475:T:C
236800123	chr1:236800123:G:T
236800710	chr1:236800710:T:C
236800711	chr1:236800711:G:A
236801499	chr1:236801499:G:A
236801844	chr1:236801844:A:C
236802719	chr1:236802719:A:G
236803370	chr1:236803370:C:T
236803886	chr1:236803886:A:T
236803901	chr1:236803901:G:T
236804053	chr1:236804053:TCA:T
236804162	chr1:236804162:C:T
236804273	chr1:236804273:G:A
236804299	chr1:236804299:G:C
236804495	chr1:236804495:CT:C
236804516	chr1:236804516:T:G
236805318	chr1:236805318:G:T
236807032	chr1:236807032:A:G
236807426	chr1:236807426:G:A
236807871	chr1:236807871:G:A
236807980	chr1:236807980:G:A
236808121	chr1:236808121:G:A
236808683	chr1:236808683:C:T
236808698	chr1:236808698:C:T
236808886	chr1:236808886:A:G
236809007	chr1:236809007:C:A
236809027	chr1:236809027:G:A
236809422	chr1:236809422:T:G
236809424	chr1:236809424:G:A
236809428	chr1:236809428:C:T
236809435	chr1:236809435:C:T
236809590	chr1:236809590:C:T
236809976	chr1:236809976:A:G
236810824	chr1:236810824:G:A
236811173	chr1:236811173:T:A
236811288	chr1:236811288:C:T
236811301	chr1:236811301:C:T
236811754	chr1:236811754:C:G
236811820	chr1:236811820:A:G
236813330	chr1:236813330:A:G
236813466	chr1:236813466:C:T
236813843	chr1:236813843:T:C
236813977	chr1:236813977:A:C
236814209	chr1:236814209:G:A
236814618	chr1:236814618:C:A
236814837	chr1:236814837:G:A
236816016	chr1:236816016:C:T
236816048	chr1:236816048:C:T
236816049	chr1:236816049:G:A
236816111	chr1:236816111:A:G
236816297	chr1:236816297:A:G
236816830	chr1:236816830:A:C
236817204	chr1:236817204:T:A
236818086	chr1:236818086:G:A
236818285	chr1:236818285:C:G
236818395	chr1:236818395:C:A
236818576	chr1:236818576:G:A
236818889	chr1:236818889:A:G
236819331	chr1:236819331:T:A
236819818	chr1:236819818:G:A
236820234	chr1:236820234:C:G
236820282	chr1:236820282:G:A
236820294	chr1:236820294:A:G
236820473	chr1:236820473:A:G
236820577	chr1:236820577:G:A
236820640	chr1:236820640:A:G
236820849	chr1:236820849:A:G
236821154	chr1:236821154:G:A
236821249	chr1:236821249:T:C
236821422	chr1:236821422:A:G
236821534	chr1:236821534:A:G
236821903	chr1:236821903:T:C
236822001	chr1:236822001:T:G
236822103	chr1:236822103:A:T
236822261	chr1:236822261:A:G
236822459	chr1:236822459:G:A
236822506	chr1:236822506:T:C
236822681	chr1:236822681:C:T
236822762	chr1:236822762:A:G
236824037	chr1:236824037:A:G
236824490	chr1:236824490:G:T
236825244	chr1:236825244:T:C
236825713	chr1:236825713:C:T
236825769	chr1:236825769:G:C
236825803	chr1:236825803:A:T
236826048	chr1:236826048:A:G
236826195	chr1:236826195:A:G
236826278	chr1:236826278:T:C
236826308	chr1:236826308:T:C
236826591	chr1:236826591:C:T
236826841	chr1:236826841:G:A
236827275	chr1:236827275:GT:G
236828102	chr1:236828102:T:G
236828178	chr1:236828178:C:T
236828256	chr1:236828256:T:C
236828729	chr1:236828729:C:G
236828994	chr1:236828994:A:G
236829828	chr1:236829828:G:A
236830829	chr1:236830829:T:C
236831286	chr1:236831286:A:G
236833075	chr1:236833075:G:A
236833142	chr1:236833142:C:T
236833275	chr1:236833275:C:T
236834134	chr1:236834134:A:G
236834529	chr1:236834529:T:A
236835012	chr1:236835012:G:A
236835184	chr1:236835184:C:T
236835862	chr1:236835862:G:T
236836861	chr1:236836861:C:T
236837763	chr1:236837763:T:A
236838026	chr1:236838026:C:T
236838245	chr1:236838245:A:G
236838273	chr1:236838273:T:G
236838521	chr1:236838521:C:T
236838684	chr1:236838684:A:G
236838701	chr1:236838701:C:T
236838702	chr1:236838702:A:C
236838703	chr1:236838703:T:C
236838732	chr1:236838732:A:C
236839240	chr1:236839240:A:G
236839577	chr1:236839577:A:G
236839585	chr1:236839585:A:G
236839837	chr1:236839837:T:C
236840497	chr1:236840497:T:G
236840718	chr1:236840718:GT:G
236840723	chr1:236840723:C:G
236840823	chr1:236840823:C:T
236840904	chr1:236840904:T:C
236841076	chr1:236841076:C:T
236841335	chr1:236841335:T:G
236842142	chr1:236842142:C:T
236842413	chr1:236842413:T:C
236842457	chr1:236842457:C:T
236842848	chr1:236842848:G:A
236843614	chr1:236843614:A:G
236843673	chr1:236843673:G:C
236843754	chr1:236843754:G:C
236844073	chr1:236844073:G:A
236844311	chr1:236844311:A:G
236844328	chr1:236844328:G:A
236844356	chr1:236844356:T:C
236844535	chr1:236844535:A:G
236844612	chr1:236844612:G:C
236845064	chr1:236845064:AC:A
236845077	chr1:236845077:C:T
236845382	chr1:236845382:A:G
236845569	chr1:236845569:A:G
236846385	chr1:236846385:TAGC:T
236846557	chr1:236846557:C:T
236846648	chr1:236846648:G:A
236846941	chr1:236846941:C:T
236847083	chr1:236847083:C:T
236847106	chr1:236847106:C:T
236847934	chr1:236847934:T:C
236848284	chr1:236848284:C:T
236848431	chr1:236848431:G:A
236848495	chr1:236848495:A:G
236848627	chr1:236848627:C:T
236848803	chr1:236848803:G:A
236848874	chr1:236848874:C:T
236849292	chr1:236849292:C:T
236849589	chr1:236849589:A:G
236849600	chr1:236849600:G:C
236849697	chr1:236849697:G:T
236849774	chr1:236849774:T:C
236850073	chr1:236850073:T:C
236850250	chr1:236850250:AT:A
236850293	chr1:236850293:T:G
236850614	chr1:236850614:CTGA:C
236851012	chr1:236851012:C:T
236851126	chr1:236851126:C:A
236851311	chr1:236851311:T:G
236851335	chr1:236851335:G:A
236852328	chr1:236852328:C:T
236852432	chr1:236852432:T:C
236852728	chr1:236852728:G:T
236852845	chr1:236852845:A:G
236853323	chr1:236853323:G:T
236853407	chr1:236853407:A:G
236853608	chr1:236853608:A:C
236854164	chr1:236854164:A:G
236854287	chr1:236854287:C:T
236854440	chr1:236854440:A:G
236854626	chr1:236854626:A:G
236856459	chr1:236856459:C:G
236858400	chr1:236858400:C:T
236858419	chr1:236858419:G:C
236858777	chr1:236858777:G:A
236858830	chr1:236858830:A:G
236858856	chr1:236858856:C:T
236858934	chr1:236858934:G:A
236859062	chr1:236859062:T:C
236859120	chr1:236859120:T:G
236859570	chr1:236859570:T:C
236860033	chr1:236860033:T:C
236860142	chr1:236860142:G:A
236860176	chr1:236860176:G:T
236860409	chr1:236860409:TG:T
236860418	chr1:236860418:T:C
236860751	chr1:236860751:A:G
236860774	chr1:236860774:G:A
236860802	chr1:236860802:A:G
236860814	chr1:236860814:C:G
236861795	chr1:236861795:C:T
236862374	chr1:236862374:T:G
236862491	chr1:236862491:C:T
236862637	chr1:236862637:C:G
236862957	chr1:236862957:G:T
236863753	chr1:236863753:C:A
236863924	chr1:236863924:T:C
236864115	chr1:236864115:A:G
236864153	chr1:236864153:T:A
236864251	chr1:236864251:T:A
236864312	chr1:236864312:T:C
236864368	chr1:236864368:G:C
236864495	chr1:236864495:G:A
236864784	chr1:236864784:T:G
236864785	chr1:236864785:C:G
236865209	chr1:236865209:G:A
236865264	chr1:236865264:G:T
236866278	chr1:236866278:T:C
236866295	chr1:236866295:A:T
236866481	chr1:236866481:G:A
236866482	chr1:236866482:G:A
236866497	chr1:236866497:TG:T
236866605	chr1:236866605:A:T
236866606	chr1:236866606:A:T
236867084	chr1:236867084:A:T
236867123	chr1:236867123:G:C
236867488	chr1:236867488:T:C
236867578	chr1:236867578:A:G
236867640	chr1:236867640:T:C
236867847	chr1:236867847:A:G
236867952	chr1:236867952:C:G
236868002	chr1:236868002:G:A
236868052	chr1:236868052:A:C
236868234	chr1:236868234:A:C
236868867	chr1:236868867:T:G
236869098	chr1:236869098:C:CACCTTA
236869473	chr1:236869473:C:T
236869508	chr1:236869508:G:A
236869692	chr1:236869692:A:G
236869940	chr1:236869940:C:G
236870066	chr1:236870066:T:C
236870132	chr1:236870132:T:C
236870761	chr1:236870761:A:T
236871329	chr1:236871329:CA:C
236871687	chr1:236871687:A:G
236871838	chr1:236871838:T:C
236871939	chr1:236871939:T:C
236872004	chr1:236872004:T:G
236872771	chr1:236872771:C:T
236872868	chr1:236872868:G:A
236872965	chr1:236872965:A:G
236873498	chr1:236873498:T:C
236873547	chr1:236873547:T:C
236873935	chr1:236873935:C:T
236873938	chr1:236873938:GAGGGT:G
236873957	chr1:236873957:C:A
236874009	chr1:236874009:G:C
236874019	chr1:236874019:C:T
236874417	chr1:236874417:A:C
236874528	chr1:236874528:G:A
236874861	chr1:236874861:T:C
236875966	chr1:236875966:C:G
236876158	chr1:236876158:G:T
236876666	chr1:236876666:A:G
236876808	chr1:236876808:T:C
236877558	chr1:236877558:G:A
236877613	chr1:236877613:T:C
236877737	chr1:236877737:A:C
236878004	chr1:236878004:A:G
236878617	chr1:236878617:AC:A
236878763	chr1:236878763:G:A
236878917	chr1:236878917:A:G
236879046	chr1:236879046:A:T
236880246	chr1:236880246:A:G
236880283	chr1:236880283:T:C
236880475	chr1:236880475:A:C
236881633	chr1:236881633:G:T
236882028	chr1:236882028:C:G
236882375	chr1:236882375:G:T
236882430	chr1:236882430:G:T
236882790	chr1:236882790:G:A
236882794	chr1:236882794:C:T
236882860	chr1:236882860:A:G
236882904	chr1:236882904:C:G
236884132	chr1:236884132:C:T
236884565	chr1:236884565:T:C
236884786	chr1:236884786:A:C
236885200	chr1:236885200:A:G
236885341	chr1:236885341:A:G
236885376	chr1:236885376:G:T
236885646	chr1:236885646:A:G
236885817	chr1:236885817:A:G
236886129	chr1:236886129:A:T
236886153	chr1:236886153:C:T
236886579	chr1:236886579:C:T
236886960	chr1:236886960:CTT:C
236887069	chr1:236887069:C:T
236887298	chr1:236887298:A:G
236887358	chr1:236887358:G:T
236887382	chr1:236887382:C:T
236887530	chr1:236887530:G:A
236887570	chr1:236887570:A:G
236887651	chr1:236887651:C:T
236887685	chr1:236887685:C:T
236887719	chr1:236887719:G:C
236887758	chr1:236887758:A:G
236887864	chr1:236887864:C:T
236887912	chr1:236887912:C:T
236888400	chr1:236888400:A:G
236888733	chr1:236888733:A:G
236888798	chr1:236888798:T:A
236888811	chr1:236888811:A:G
236889798	chr1:236889798:T:C
236889886	chr1:236889886:C:T
236890132	chr1:236890132:TTGCCAAGTTTCCCACGGGGGGGCG:T
236890136	chr1:236890136:C:T
236890156	chr1:236890156:G:A
236890230	chr1:236890230:G:A
236890345	chr1:236890345:C:T
236890362	chr1:236890362:T:C
236890365	chr1:236890365:A:G
236890422	chr1:236890422:C:T
236890751	chr1:236890751:T:G
236890886	chr1:236890886:A:G
236891556	chr1:236891556:C:T
236891825	chr1:236891825:CA:C
236891942	chr1:236891942:G:A
236892005	chr1:236892005:G:C
236892625	chr1:236892625:A:G
236892702	chr1:236892702:A:T
236892758	chr1:236892758:G:A
236893120	chr1:236893120:C:G
236893219	chr1:236893219:A:G
236893301	chr1:236893301:C:T
236893302	chr1:236893302:C:G
236893310	chr1:236893310:A:G
236893340	chr1:236893340:A:G
236893365	chr1:236893365:C:G
236893398	chr1:236893398:T:C
236893410	chr1:236893410:A:G
236893506	chr1:236893506:A:G
236893889	chr1:236893889:C:G
236894002	chr1:236894002:T:C
236894116	chr1:236894116:T:C
236894308	chr1:236894308:G:A
236894582	chr1:236894582:G:A
236894648	chr1:236894648:G:A
236894912	chr1:236894912:G:A
236895062	chr1:236895062:C:T
236895443	chr1:236895443:G:A
236895444	chr1:236895444:C:A
236895528	chr1:236895528:C:T
236895709	chr1:236895709:T:C
236895876	chr1:236895876:C:T
236895898	chr1:236895898:C:T
236895956	chr1:236895956:G:A
236896087	chr1:236896087:A:T
236896207	chr1:236896207:A:G
236896423	chr1:236896423:A:G
236896498	chr1:236896498:G:A
236896619	chr1:236896619:A:G
236896761	chr1:236896761:G:A
236896995	chr1:236896995:G:A
236897072	chr1:236897072:A:G
236897133	chr1:236897133:G:T
236897550	chr1:236897550:T:C
236897797	chr1:236897797:A:G
236898504	chr1:236898504:A:G
236898549	chr1:236898549:G:A
236898587	chr1:236898587:T:C
236898898	chr1:236898898:A:C
236898994	chr1:236898994:A:G
236899005	chr1:236899005:A:G
236899113	chr1:236899113:T:C
236899132	chr1:236899132:T:C
236899328	chr1:236899328:C:T
236900032	chr1:236900032:G:C
236900204	chr1:236900204:A:G
236900228	chr1:236900228:C:T
236900417	chr1:236900417:AAG:A
236900523	chr1:236900523:G:A
236900531	chr1:236900531:C:G
236900966	chr1:236900966:C:G
236901108	chr1:236901108:A:G
236901245	chr1:236901245:G:A
236901466	chr1:236901466:TC:T
236901554	chr1:236901554:G:A
236901709	chr1:236901709:A:G
236901741	chr1:236901741:C:T
236901852	chr1:236901852:G:A
236901930	chr1:236901930:T:C
236902026	chr1:236902026:C:T
236902283	chr1:236902283:G:T
236902292	chr1:236902292:G:A
236902420	chr1:236902420:A:C
236902510	chr1:236902510:T:G
236902579	chr1:236902579:GCAGGGGCCCTGCCT:G
236902814	chr1:236902814:A:G
236902938	chr1:236902938:G:C
236903179	chr1:236903179:G:A
236903553	chr1:236903553:C:T
236903628	chr1:236903628:C:G
236903940	chr1:236903940:A:G
236904076	chr1:236904076:A:G
236904196	chr1:236904196:A:G
236904281	chr1:236904281:C:G
236904307	chr1:236904307:G:T
236904343	chr1:236904343:TGAG:T
236904659	chr1:236904659:GATCAAAT:G
236904874	chr1:236904874:A:G
236905509	chr1:236905509:G:T
236905891	chr1:236905891:G:A
236906015	chr1:236906015:C:T
236906120	chr1:236906120:G:A
236906199	chr1:236906199:C:T
236906535	chr1:236906535:T:A
236906984	chr1:236906984:C:T
236907856	chr1:236907856:A:G
236908247	chr1:236908247:A:G
236908248	chr1:236908248:C:T
236908412	chr1:236908412:G:C
236908932	chr1:236908932:G:A
236908955	chr1:236908955:C:G
236909205	chr1:236909205:C:T
236909318	chr1:236909318:C:T
236909407	chr1:236909407:T:C
236909855	chr1:236909855:ATATGT:A
236910170	chr1:236910170:T:G
236910635	chr1:236910635:A:G
236910831	chr1:236910831:C:T
236911197	chr1:236911197:T:C
236911213	chr1:236911213:G:A
236911467	chr1:236911467:G:A
236911666	chr1:236911666:C:A
236911933	chr1:236911933:A:T
236912131	chr1:236912131:C:T
236912327	chr1:236912327:T:G
236912862	chr1:236912862:CTG:C
236913353	chr1:236913353:A:G
236913542	chr1:236913542:A:G
236913655	chr1:236913655:T:A
236914063	chr1:236914063:T:C
236914180	chr1:236914180:G:T
236914357	chr1:236914357:C:T
236914515	chr1:236914515:C:T
236914654	chr1:236914654:G:A
236914780	chr1:236914780:T:G
236914847	chr1:236914847:G:A
236915157	chr1:236915157:C:T
236915937	chr1:236915937:C:A
236915999	chr1:236915999:G:A
236916020	chr1:236916020:G:A
236916028	chr1:236916028:C:A
236916510	chr1:236916510:A:G
236916977	chr1:236916977:T:C
236917089	chr1:236917089:C:A
236917189	chr1:236917189:T:C
236917702	chr1:236917702:A:G
236917947	chr1:236917947:C:T
236917957	chr1:236917957:T:C
236917958	chr1:236917958:G:A
236918050	chr1:236918050:T:C
236918170	chr1:236918170:G:A
236918240	chr1:236918240:A:G
236918248	chr1:236918248:G:A
236918402	chr1:236918402:G:A
236918492	chr1:236918492:A:G
236918544	chr1:236918544:C:T
236918650	chr1:236918650:A:G
236918663	chr1:236918663:C:G
236918721	chr1:236918721:T:C
236918883	chr1:236918883:G:A
236918903	chr1:236918903:G:C
236918989	chr1:236918989:G:A
236919097	chr1:236919097:A:G
236919106	chr1:236919106:A:G
236919426	chr1:236919426:GACC:G
236920279	chr1:236920279:C:T
236920419	chr1:236920419:A:G
236920420	chr1:236920420:G:A
236920621	chr1:236920621:A:G
236920685	chr1:236920685:A:G
236920820	chr1:236920820:T:G
236920873	chr1:236920873:T:A
236921190	chr1:236921190:T:C
236921331	chr1:236921331:C:T
236921332	chr1:236921332:G:A
236922217	chr1:236922217:C:T
236922827	chr1:236922827:G:A
236923065	chr1:236923065:T:C
236923265	chr1:236923265:A:C
236923762	chr1:236923762:G:A
236923777	chr1:236923777:GA:G
236923817	chr1:236923817:G:C
236924427	chr1:236924427:A:C
236924995	chr1:236924995:T:C
236925122	chr1:236925122:G:A
236925366	chr1:236925366:C:T
236925375	chr1:236925375:G:T
236926163	chr1:236926163:G:A
236926165	chr1:236926165:C:T
236926201	chr1:236926201:A:G
236926349	chr1:236926349:A:T
236926360	chr1:236926360:C:T
236926678	chr1:236926678:T:C
236927497	chr1:236927497:T:C
236927833	chr1:236927833:A:G
236927967	chr1:236927967:A:G
236928044	chr1:236928044:T:C
236928195	chr1:236928195:G:C
236928233	chr1:236928233:T:C
236928490	chr1:236928490:G:A
236928845	chr1:236928845:A:G
236929236	chr1:236929236:A:G
236929527	chr1:236929527:C:T
236929555	chr1:236929555:C:T
236929758	chr1:236929758:A:G
236929760	chr1:236929760:C:T
236930085	chr1:236930085:T:A
236930095	chr1:236930095:G:A
236930318	chr1:236930318:G:A
236930397	chr1:236930397:C:T
236930692	chr1:236930692:A:G
236930950	chr1:236930950:G:A
236931449	chr1:236931449:G:A
236931527	chr1:236931527:C:G
236931843	chr1:236931843:G:A
236932060	chr1:236932060:A:G
236932154	chr1:236932154:T:C
236932274	chr1:236932274:C:T
236932325	chr1:236932325:G:A
236932407	chr1:236932407:G:A
236932531	chr1:236932531:G:T
236932592	chr1:236932592:C:T
236932595	chr1:236932595:G:A
236932719	chr1:236932719:G:T
236932826	chr1:236932826:G:A
236932882	chr1:236932882:G:A
236933086	chr1:236933086:G:A
236933121	chr1:236933121:A:G
236933426	chr1:236933426:A:G
236933431	chr1:236933431:G:A
236933817	chr1:236933817:G:A
236933840	chr1:236933840:T:G
236934099	chr1:236934099:G:A
236934103	chr1:236934103:T:G
236934424	chr1:236934424:T:C
236934457	chr1:236934457:T:C
236934489	chr1:236934489:T:G
236934509	chr1:236934509:G:C
236934753	chr1:236934753:C:T
236934766	chr1:236934766:T:C
236934785	chr1:236934785:T:C
236934819	chr1:236934819:A:G
236934898	chr1:236934898:G:A
236935187	chr1:236935187:G:A
236935190	chr1:236935190:A:G
236935312	chr1:236935312:G:A
236935341	chr1:236935341:T:C
236935342	chr1:236935342:G:A
236935492	chr1:236935492:C:T
236935594	chr1:236935594:G:C
236935596	chr1:236935596:T:C
236935650	chr1:236935650:T:C
236935714	chr1:236935714:T:C
236935761	chr1:236935761:C:T
236935858	chr1:236935858:T:A
236935913	chr1:236935913:A:G
236936468	chr1:236936468:G:C
236936485	chr1:236936485:T:C
236936858	chr1:236936858:G:A
236936958	chr1:236936958:C:A
236937077	chr1:236937077:G:A
236937174	chr1:236937174:C:T
236937193	chr1:236937193:C:T
236937220	chr1:236937220:A:G
236937347	chr1:236937347:G:A
236937432	chr1:236937432:C:A
236937502	chr1:236937502:G:A
236937569	chr1:236937569:A:G
236937727	chr1:236937727:C:A
236937742	chr1:236937742:G:A
236937921	chr1:236937921:C:A
236938370	chr1:236938370:T:C
236938497	chr1:236938497:G:A
236939124	chr1:236939124:A:G
236939386	chr1:236939386:C:T
236939501	chr1:236939501:C:T
236939803	chr1:236939803:A:G
236939815	chr1:236939815:A:G
236939900	chr1:236939900:C:A
236940159	chr1:236940159:C:G
236940431	chr1:236940431:C:T
236941340	chr1:236941340:T:C
236941505	chr1:236941505:G:A
236941897	chr1:236941897:C:T
236942015	chr1:236942015:A:G
236942057	chr1:236942057:A:C
236942286	chr1:236942286:A:C
236943440	chr1:236943440:T:C
236943452	chr1:236943452:T:C
236943736	chr1:236943736:T:C
236944219	chr1:236944219:G:A
236944241	chr1:236944241:C:A
236944394	chr1:236944394:C:A
236944524	chr1:236944524:T:C
236944599	chr1:236944599:A:G
236944698	chr1:236944698:C:G
236944789	chr1:236944789:A:G
236945126	chr1:236945126:T:C
236945382	chr1:236945382:G:A
236945396	chr1:236945396:C:T
236945548	chr1:236945548:G:A
236945694	chr1:236945694:T:A
236945869	chr1:236945869:C:T
236946198	chr1:236946198:T:C
236946378	chr1:236946378:G:C
236947014	chr1:236947014:G:A
236947142	chr1:236947142:T:C
236947198	chr1:236947198:A:G
236947326	chr1:236947326:A:G
236947552	chr1:236947552:T:C
236947559	chr1:236947559:A:G
236947598	chr1:236947598:C:T
236947658	chr1:236947658:G:A
236947888	chr1:236947888:G:A
236947920	chr1:236947920:C:T
236948048	chr1:236948048:A:T
236948234	chr1:236948234:A:G
236948382	chr1:236948382:C:T
236948672	chr1:236948672:G:T
236949190	chr1:236949190:A:G
236949637	chr1:236949637:A:G
236949830	chr1:236949830:G:C
236950563	chr1:236950563:C:T
236950761	chr1:236950761:C:T
236951041	chr1:236951041:G:A
236951252	chr1:236951252:T:C
236951672	chr1:236951672:G:A
236951854	chr1:236951854:G:A
236952071	chr1:236952071:G:T
236952851	chr1:236952851:T:C
236953076	chr1:236953076:T:A
236953105	chr1:236953105:C:T
236953272	chr1:236953272:T:C
236953608	chr1:236953608:C:A
236954012	chr1:236954012:A:T
236954117	chr1:236954117:A:G
236954381	chr1:236954381:T:C
236954393	chr1:236954393:C:T
236954669	chr1:236954669:T:A
236954698	chr1:236954698:T:C
236954824	chr1:236954824:GT:G
236955015	chr1:236955015:G:T
236955104	chr1:236955104:C:T
236955182	chr1:236955182:G:C
236955453	chr1:236955453:T:A
236955580	chr1:236955580:T:C
236955648	chr1:236955648:G:T
236955755	chr1:236955755:C:T
236955833	chr1:236955833:C:T
236956849	chr1:236956849:G:A
236957063	chr1:236957063:C:T
236957097	chr1:236957097:C:T
236957430	chr1:236957430:C:T
236957739	chr1:236957739:C:T
236957827	chr1:236957827:G:A
236957848	chr1:236957848:C:T
236957968	chr1:236957968:T:A
236958466	chr1:236958466:G:A
236958677	chr1:236958677:C:T
236959073	chr1:236959073:G:A
236959376	chr1:236959376:T:C
236959486	chr1:236959486:T:A
236959739	chr1:236959739:C:T
236959842	chr1:236959842:C:A
236959849	chr1:236959849:G:A
236960020	chr1:236960020:C:T
236960023	chr1:236960023:T:C
236960063	chr1:236960063:G:A
236960118	chr1:236960118:C:T
236960161	chr1:236960161:A:G
236960400	chr1:236960400:C:T
236960447	chr1:236960447:G:A
236960448	chr1:236960448:G:C
236960461	chr1:236960461:TC:T
236960463	chr1:236960463:T:A
236960487	chr1:236960487:G:T
236960760	chr1:236960760:G:A
236960879	chr1:236960879:C:T
236961097	chr1:236961097:G:A
236961327	chr1:236961327:A:C
236961417	chr1:236961417:A:G
236961497	chr1:236961497:AC:A
236961623	chr1:236961623:G:T
236961746	chr1:236961746:G:C
236962020	chr1:236962020:G:A
236962630	chr1:236962630:A:G
236962803	chr1:236962803:G:A
236962855	chr1:236962855:C:T
236963085	chr1:236963085:G:T
236963365	chr1:236963365:A:G
236963420	chr1:236963420:C:T
236963776	chr1:236963776:CTCTT:C
236963789	chr1:236963789:T:C
236963927	chr1:236963927:T:C
236964153	chr1:236964153:T:C
236964404	chr1:236964404:A:G
236964720	chr1:236964720:C:A
236964726	chr1:236964726:T:C
236964784	chr1:236964784:C:T
236964795	chr1:236964795:A:C
236965080	chr1:236965080:A:G
236965115	chr1:236965115:C:T
236965489	chr1:236965489:C:T
236966169	chr1:236966169:G:A
236966305	chr1:236966305:G:A
236966308	chr1:236966308:A:G
236966335	chr1:236966335:A:T
236966996	chr1:236966996:T:C
236967531	chr1:236967531:T:C
236967558	chr1:236967558:C:T
236967848	chr1:236967848:C:T
236968040	chr1:236968040:A:G
236968215	chr1:236968215:G:A
236968405	chr1:236968405:C:T
236968784	chr1:236968784:A:G
236968811	chr1:236968811:C:A
236968829	chr1:236968829:C:T
236968858	chr1:236968858:A:T
236969095	chr1:236969095:C:T
236969097	chr1:236969097:G:A
236969119	chr1:236969119:T:C
236969297	chr1:236969297:G:A
236969324	chr1:236969324:T:A
236969331	chr1:236969331:C:G
236969420	chr1:236969420:C:A
236969562	chr1:236969562:T:C
236969573	chr1:236969573:G:A
236969608	chr1:236969608:C:T
236969732	chr1:236969732:C:T
236969886	chr1:236969886:G:A
236970213	chr1:236970213:C:T
236970503	chr1:236970503:C:A
236970627	chr1:236970627:A:G
236970864	chr1:236970864:C:T
236971011	chr1:236971011:G:A
236971168	chr1:236971168:G:C
236971337	chr1:236971337:G:A
236971485	chr1:236971485:G:A
236971516	chr1:236971516:C:A
236971596	chr1:236971596:G:A
236971621	chr1:236971621:C:T
236971746	chr1:236971746:T:C
236971795	chr1:236971795:A:T
236971979	chr1:236971979:C:T
236972086	chr1:236972086:C:T
236972190	chr1:236972190:G:T
236972248	chr1:236972248:T:C
236972673	chr1:236972673:T:C
236972705	chr1:236972705:G:A
236972726	chr1:236972726:C:T
236972748	chr1:236972748:G:A
236972769	chr1:236972769:A:G
236972869	chr1:236972869:C:G
236972907	chr1:236972907:G:A
236973065	chr1:236973065:C:G
236973144	chr1:236973144:A:G
236973274	chr1:236973274:A:G
236973360	chr1:236973360:T:C
236973521	chr1:236973521:CA:C
236973532	chr1:236973532:T:G
236974209	chr1:236974209:C:T
236974566	chr1:236974566:A:G
236974588	chr1:236974588:A:G
236974611	chr1:236974611:A:G
236975047	chr1:236975047:C:T
236975069	chr1:236975069:G:A
236975107	chr1:236975107:G:A
236975169	chr1:236975169:C:T
236975282	chr1:236975282:G:A
236976159	chr1:236976159:A:C
236976463	chr1:236976463:G:A
236976736	chr1:236976736:C:T
236976996	chr1:236976996:G:A
236977055	chr1:236977055:G:A
236977460	chr1:236977460:C:T
236977660	chr1:236977660:T:G
236978636	chr1:236978636:A:G
236978680	chr1:236978680:A:G
236978747	chr1:236978747:AC:A
236978764	chr1:236978764:C:T
236979030	chr1:236979030:G:A
236979876	chr1:236979876:A:G
236979908	chr1:236979908:G:A
236980376	chr1:236980376:G:A
236980503	chr1:236980503:A:T
236980871	chr1:236980871:G:A
236980897	chr1:236980897:A:G
236980925	chr1:236980925:A:G
236980928	chr1:236980928:A:G
236981010	chr1:236981010:G:A
236981213	chr1:236981213:T:G
236981244	chr1:236981244:G:A
236981266	chr1:236981266:C:T
236981298	chr1:236981298:G:T
236981311	chr1:236981311:G:C
236981431	chr1:236981431:G:C
236981436	chr1:236981436:G:A
236981718	chr1:236981718:T:C
236982221	chr1:236982221:G:A
236982261	chr1:236982261:T:C
236982961	chr1:236982961:C:T
236983079	chr1:236983079:A:G
236983215	chr1:236983215:A:G
236983317	chr1:236983317:A:G
236983321	chr1:236983321:G:A
236983760	chr1:236983760:CTCCTTAAG:C
236983775	chr1:236983775:A:C
236984549	chr1:236984549:A:G
236984729	chr1:236984729:AGATATT:A
236984830	chr1:236984830:A:G
236984973	chr1:236984973:C:T
236985160	chr1:236985160:G:A
236985352	chr1:236985352:A:G
236985413	chr1:236985413:G:A
236986023	chr1:236986023:T:C
236986046	chr1:236986046:T:C
236986059	chr1:236986059:T:C
236986179	chr1:236986179:A:G
236986233	chr1:236986233:T:C
236986644	chr1:236986644:AT:A
236986689	chr1:236986689:G:T
236986742	chr1:236986742:A:G
236987256	chr1:236987256:C:T
236987619	chr1:236987619:A:G
236987676	chr1:236987676:G:A
236987721	chr1:236987721:C:A
236987963	chr1:236987963:TA:T
236988121	chr1:236988121:C:T
236988122	chr1:236988122:A:G
236988164	chr1:236988164:C:T
236988881	chr1:236988881:G:A
236988938	chr1:236988938:C:G
236989220	chr1:236989220:C:T
236989385	chr1:236989385:G:A
236989633	chr1:236989633:A:G
236989961	chr1:236989961:T:C
236990227	chr1:236990227:C:T
236990349	chr1:236990349:G:A
236990604	chr1:236990604:C:T
236990619	chr1:236990619:A:G
236990927	chr1:236990927:T:C
236991230	chr1:236991230:G:A
236991345	chr1:236991345:C:T
236991346	chr1:236991346:G:A
236991589	chr1:236991589:T:G
236991592	chr1:236991592:T:C
236991757	chr1:236991757:C:T
236991775	chr1:236991775:G:GTAATATGACTT
236991785	chr1:236991785:T:TTTAATATGAC
236992498	chr1:236992498:C:G
236992707	chr1:236992707:G:A
236992749	chr1:236992749:C:T
236992795	chr1:236992795:C:T
236993063	chr1:236993063:AGAGGATGTT:A
236993139	chr1:236993139:T:C
236993236	chr1:236993236:C:T
236993265	chr1:236993265:C:T
236994699	chr1:236994699:C:T
236994852	chr1:236994852:A:G
236994869	chr1:236994869:G:A
236995640	chr1:236995640:C:A
236995694	chr1:236995694:T:C
236995929	chr1:236995929:A:G
236996055	chr1:236996055:G:A
236996215	chr1:236996215:GA:G
236996627	chr1:236996627:A:G
236996641	chr1:236996641:C:A
236996774	chr1:236996774:A:G
236996847	chr1:236996847:G:A
236996848	chr1:236996848:CT:C
236996947	chr1:236996947:A:G
236997017	chr1:236997017:A:G
236997247	chr1:236997247:T:A
236997311	chr1:236997311:G:A
236997490	chr1:236997490:C:T
236997494	chr1:236997494:A:G
236997882	chr1:236997882:T:C
236998014	chr1:236998014:C:A
236998167	chr1:236998167:C:T
236998430	chr1:236998430:C:T
236998792	chr1:236998792:T:C
236998831	chr1:236998831:C:T
236999312	chr1:236999312:T:A
236999332	chr1:236999332:T:TA
236999409	chr1:236999409:C:T
236999447	chr1:236999447:C:T
236999780	chr1:236999780:C:T
236999840	chr1:236999840:A:G
237000047	chr1:237000047:G:A
237000087	chr1:237000087:G:A
237000127	chr1:237000127:T:C
237000152	chr1:237000152:G:A
237000198	chr1:237000198:C:T
237000262	chr1:237000262:C:T
237000766	chr1:237000766:T:C
237000953	chr1:237000953:C:T
237001010	chr1:237001010:T:C
237001035	chr1:237001035:T:C
237001043	chr1:237001043:A:C
237001060	chr1:237001060:T:C
237001777	chr1:237001777:A:G
237001879	chr1:237001879:G:A
237001886	chr1:237001886:T:C
237002168	chr1:237002168:T:C
237002178	chr1:237002178:T:C
237002678	chr1:237002678:A:G
237002737	chr1:237002737:CT:C
237002906	chr1:237002906:G:A
237002944	chr1:237002944:G:A
237003046	chr1:237003046:A:G
237003918	chr1:237003918:A:G
237003938	chr1:237003938:C:A
237004261	chr1:237004261:G:A
237004744	chr1:237004744:C:T
237005074	chr1:237005074:A:G
237005137	chr1:237005137:T:C
237005388	chr1:237005388:C:T
237005436	chr1:237005436:G:A
237005449	chr1:237005449:A:G
237005781	chr1:237005781:C:T
237006002	chr1:237006002:C:T
237006306	chr1:237006306:G:A
237006457	chr1:237006457:G:C
237006487	chr1:237006487:A:G
237006630	chr1:237006630:C:T
237006953	chr1:237006953:A:C
237006979	chr1:237006979:C:G
237006984	chr1:237006984:C:T
237007161	chr1:237007161:G:A
237007234	chr1:237007234:G:A
237007323	chr1:237007323:AG:A
237007369	chr1:237007369:G:T
237007416	chr1:237007416:TC:T
237007472	chr1:237007472:AT:A
237007931	chr1:237007931:A:G
237007989	chr1:237007989:C:A
237008086	chr1:237008086:A:G
237008507	chr1:237008507:G:A
237009189	chr1:237009189:G:A
237009253	chr1:237009253:A:G
237009274	chr1:237009274:C:T
237009522	chr1:237009522:T:A
237009607	chr1:237009607:A:G
237009662	chr1:237009662:T:C
237010123	chr1:237010123:T:C
237010343	chr1:237010343:A:T
237010526	chr1:237010526:C:G
237010685	chr1:237010685:A:G
237010735	chr1:237010735:A:G
237010825	chr1:237010825:C:T
237010942	chr1:237010942:C:A
237011899	chr1:237011899:C:T
237011947	chr1:237011947:G:A
237012190	chr1:237012190:G:A
237012470	chr1:237012470:A:G
237012628	chr1:237012628:GA:G
237012839	chr1:237012839:T:C
237013029	chr1:237013029:A:T
237013186	chr1:237013186:C:T
237014217	chr1:237014217:A:G
237014455	chr1:237014455:C:T
237014677	chr1:237014677:G:A
237014915	chr1:237014915:A:C
237015017	chr1:237015017:C:T
237015024	chr1:237015024:C:T
237015089	chr1:237015089:C:T
237015411	chr1:237015411:A:T
237015444	chr1:237015444:G:C
237015543	chr1:237015543:G:A
237015703	chr1:237015703:G:A
237015711	chr1:237015711:C:G
237015952	chr1:237015952:A:G
237016146	chr1:237016146:T:A
237016149	chr1:237016149:A:T
237016197	chr1:237016197:A:T
237016237	chr1:237016237:T:G
237016558	chr1:237016558:CTTCT:C
237016915	chr1:237016915:C:T
237017275	chr1:237017275:G:A
237017281	chr1:237017281:C:A
237017324	chr1:237017324:A:T
237017905	chr1:237017905:C:T
237018204	chr1:237018204:A:G
237018492	chr1:237018492:T:G
237018695	chr1:237018695:C:T
237018801	chr1:237018801:T:G
237025266	chr1:237025266:G:A
237025461	chr1:237025461:G:A
237025476	chr1:237025476:C:T
237025560	chr1:237025560:A:C
237025974	chr1:237025974:C:T
237026029	chr1:237026029:A:G
237026184	chr1:237026184:G:T
237026204	chr1:237026204:C:T
237026228	chr1:237026228:A:G
237026309	chr1:237026309:A:G
237026850	chr1:237026850:T:G
237026954	chr1:237026954:G:A
237027386	chr1:237027386:A:C
237027432	chr1:237027432:G:A
237027502	chr1:237027502:T:C
237027531	chr1:237027531:A:G
237027565	chr1:237027565:G:A
237028063	chr1:237028063:T:A
237028272	chr1:237028272:T:C
237028351	chr1:237028351:A:G
237028456	chr1:237028456:G:T
237028657	chr1:237028657:C:T
237029747	chr1:237029747:T:C
237029881	chr1:237029881:C:T
237030036	chr1:237030036:A:G
237030074	chr1:237030074:G:C
237030197	chr1:237030197:GT:G
237030292	chr1:237030292:G:A
237030554	chr1:237030554:A:C
237030801	chr1:237030801:G:A
237030884	chr1:237030884:G:A
237030936	chr1:237030936:G:A
237031104	chr1:237031104:C:T
237031223	chr1:237031223:C:T
237031263	chr1:237031263:C:A
237031622	chr1:237031622:A:G
237031846	chr1:237031846:G:T
237032141	chr1:237032141:A:G
237032219	chr1:237032219:C:T
237032415	chr1:237032415:T:C
237032448	chr1:237032448:C:A
237032590	chr1:237032590:T:C
237032700	chr1:237032700:G:A
237032806	chr1:237032806:C:T
237032911	chr1:237032911:T:C
237033063	chr1:237033063:A:G
237033113	chr1:237033113:A:G
237033260	chr1:237033260:C:G
237033575	chr1:237033575:T:A
237033951	chr1:237033951:T:G
237034032	chr1:237034032:G:A
237034208	chr1:237034208:G:A
237034369	chr1:237034369:G:A
237034741	chr1:237034741:C:T
237034762	chr1:237034762:A:G
237034851	chr1:237034851:A:G
237035000	chr1:237035000:A:C
237035110	chr1:237035110:T:C
237035230	chr1:237035230:G:A
237035293	chr1:237035293:G:A
237035340	chr1:237035340:T:C
237035439	chr1:237035439:G:A
237035457	chr1:237035457:A:T
237035775	chr1:237035775:G:A
237035883	chr1:237035883:C:T
237036033	chr1:237036033:C:T
237036455	chr1:237036455:G:A
237036475	chr1:237036475:T:G
237036563	chr1:237036563:A:G
237037018	chr1:237037018:G:A
237037083	chr1:237037083:A:G
237037366	chr1:237037366:T:C
237037751	chr1:237037751:A:G
237037899	chr1:237037899:A:G
237038288	chr1:237038288:A:G
237038491	chr1:237038491:C:T
237038866	chr1:237038866:G:A
```
