## Supplementary material for "Characterization of shared and ancestry-specific signals driving complex traits using multi-ancestry fine-mapping": orig_s1_snps

```
rs115767900
rs10802704
rs145266398
rs491708
rs487974
rs75135717
rs2820211
rs17546393
rs17546414
rs614091
rs80121408
rs78428022
rs75529114
rs707198
rs707197
rs508528
rs148973927
rs10737829
rs663623
rs114852378
rs115253828
rs805927
rs72761462
rs515344
rs16837074
rs12126899
rs518305
rs59186854
rs490745
rs491556
rs72761464
rs150388303
rs493449
rs6429083
rs497141
rs519899
rs6662476
rs522678
rs523623
rs789104
rs56372581
rs150454817
rs72761466
rs613620
rs11800010
rs56192646
rs55861843
rs55946825
rs142960869
rs629365
rs477325
rs4659528
rs143150964
rs505953
rs35195159
rs10925680
rs141028899
rs508723
rs112696662
rs574392
rs574280
rs12123113
rs546811
rs72761469
rs16837084
rs12758291
rs623636
rs116789670
rs637728
rs567178
rs567090
rs567088
rs12745784
rs640574
rs640948
rs641417
rs7546773
rs7542955
rs7532781
rs654506
rs10925683
rs56151262
rs76745894
rs16837097
rs11585185
rs12083086
rs789375
rs548382
rs526612
rs7539657
rs10925684
rs7539675
rs521972
rs7552158
rs789099
rs7542167
rs7544553
rs6688977
rs6688978
rs16837111
rs6429084
rs6429085
rs138614309
rs6429086
rs6429087
rs6429088
rs10925685
rs12031580
rs7548360
rs7556203
rs7513654
rs7537013
rs7548563
rs61650246
rs74629677
rs10925686
rs10802705
rs10802706
rs6686603
rs1410258
rs11579322
rs16837115
rs12072066
rs12072125
rs10925687
rs668238
rs10754641
rs111980914
rs10754642
rs12073479
rs112815966
rs7515247
rs10754643
rs10754644
rs76073273
rs7513183
rs564639
rs11803645
rs12071247
rs7513643
rs7513649
rs7516101
rs560229
rs74406106
rs4659531
rs4659532
rs2392864
rs1002725
rs1002726
rs12130374
rs10925688
rs10925689
rs10802707
rs10925690
rs10925691
rs10925692
rs616530
rs7539205
rs78693677
rs1327898
rs1327899
rs1002812
rs2078306
rs114304856
rs1002811
rs116233900
rs11588641
rs646969
rs10925696
rs648701
rs138730591
rs10925697
rs140734091
rs12407349
rs114765715
rs79098097
rs73121917
rs4659533
rs80351777
rs77386325
rs12129603
rs145210098
rs115907661
rs12142926
rs573817
rs182787573
rs789144
rs10925702
rs77950315
rs114423403
rs624912
rs114439358
rs673848
rs9970021
rs684822
rs142463195
rs12130428
rs551267
rs594360
rs482697
rs12144710
rs652252
rs17548127
rs114223278
rs707194
rs80337170
rs11587765
rs683070
rs143255412
rs499370
rs607591
rs529673
rs72763318
rs559047
rs79379588
rs562711
rs649970
rs651372
rs663328
rs546490
rs114571786
rs666489
rs573290
rs574043
rs575883
rs576000
rs679939
rs680023
rs12137467
rs680818
rs12138314
rs12118922
rs12137594
rs585622
rs498677
rs586565
rs588748
rs599625
rs526130
rs600497
rs527947
rs556315
rs12047571
rs617394
rs16837190
rs74728354
rs59627173
rs74985156
rs4659879
rs4659534
rs535914
rs78318745
rs146871536
rs115851656
rs12726152
rs597856
rs2793130
rs192639656
rs614831
rs630447
rs10925711
rs572934
rs16837200
rs548096
rs77760738
rs6688629
rs542565
rs34700344
rs61829289
rs517690
rs1393640
rs672919
rs1393639
rs484638
rs34326716
rs483883
rs7517081
rs7517092
rs687851
rs6429092
rs61829290
rs10802709
rs7520477
rs562061
rs35468150
rs71644942
rs72763341
rs72763342
rs533866
rs58651565
rs531906
rs61213567
rs475109
rs60090694
rs474167
rs2494076
rs34104963
rs10925712
rs554372
rs590734
rs7527526
rs10925713
rs6673250
rs12049547
rs115143277
rs1327894
rs522165
rs516880
rs6676733
rs12072825
rs490351
rs6429093
rs632407
rs574819
rs634971
rs570292
rs649812
rs17614812
rs514426
rs663236
rs80335423
rs510798
rs2174075
rs2174074
rs1027666
rs1027665
rs2134458
rs12724714
rs1964047
rs2014476
rs61829291
rs1027664
rs9970821
rs11578324
rs114436716
rs10925714
rs1502872
rs6672862
rs147301885
rs16837253
rs6685814
rs2018733
rs4659883
rs7545013
rs72763355
rs17549628
rs61829321
rs1502871
rs10754645
rs1502870
rs1502869
rs34804661
rs12728263
rs80305873
rs61829322
rs6681102
rs12758974
rs116787453
rs957331
rs56179029
rs79514350
rs12135706
rs114880946
rs12126796
rs79711559
rs75934752
rs66584000
rs12126773
rs12069954
rs12030115
rs56183218
rs115304378
rs56277513
rs7511801
rs76194638
rs12042289
rs147194716
rs138790042
rs149276489
rs10925718
rs12127220
rs12138175
rs61829324
rs75743604
rs61829325
rs10442671
rs115870383
rs6701063
rs17615227
rs77292343
rs151077172
rs77481365
rs10925719
rs73106279
rs73106280
rs12729311
rs10925720
rs10925721
rs73106285
rs12037171
rs7533022
rs12143379
rs12132382
rs113193893
rs10925722
rs10925723
rs12080422
rs6686236
rs77346898
rs12408685
rs73106296
rs6694689
rs6703482
rs6703491
rs77768558
rs6692722
rs12139605
rs79667346
rs55790050
rs10495418
rs12022824
rs6678175
rs74699837
rs6683670
rs12137542
rs74751123
rs1553385
rs12087737
rs12061917
rs16837283
rs7548327
rs12139407
rs17615500
rs12726612
rs17615566
rs61829327
rs12090387
rs73107703
rs12091546
rs73107706
rs185589826
rs12144076
rs12754806
rs9662746
rs75054619
rs7547641
rs12140478
rs12090580
rs12087145
rs150315743
rs12090686
rs12138197
rs2062767
rs1016295
rs115138913
rs111642735
rs138455777
rs150637614
rs61829328
rs61829329
rs12144717
rs1910294
rs1910295
rs1910296
rs7546766
rs7546888
rs146289251
rs56079658
rs10925726
rs61829331
rs78443662
rs79779942
rs61829332
rs34265605
rs61829333
rs10925727
rs147109385
rs1502867
rs1948812
rs1948811
rs141447583
rs74148691
rs61829350
rs1963064
rs149929518
rs61829351
rs77272580
rs76015367
rs61829352
rs77615723
rs148639989
rs147779365
rs12568834
rs12047703
rs12047708
rs150248018
rs1502862
rs79014179
rs10925728
rs78905473
rs12023903
rs7533386
rs7526594
rs7549855
rs80056009
rs75613902
rs2174076
rs7519909
rs12023609
rs80236850
rs74322238
rs12035023
rs12035025
rs12027889
rs12025372
rs61829353
rs151307155
rs2841397
rs12025546
rs12131883
rs10925730
rs79779409
rs72763371
rs115723102
rs12021773
rs2653914
rs140688760
rs61829355
rs12118073
rs2841370
rs3001432
rs185298237
rs2841373
rs75754427
rs12121833
rs2841377
rs111304451
rs12562714
rs12562532
rs10925732
rs10754647
rs2841381
rs10802712
rs10802713
rs10802714
rs10802715
rs6698518
rs2653912
rs6686355
rs6698753
rs6686364
rs2841389
rs2820209
rs12059705
rs769355
rs10754648
rs10754649
rs10754650
rs10802716
rs10802717
rs10802718
rs10802719
rs12123455
rs12131133
rs2841390
rs2841391
rs2841392
rs12120078
rs76403028
rs2841393
rs2841394
rs72632875
rs72632876
rs72632877
rs76701642
rs72632878
rs72632879
rs72632880
rs2841395
rs72632881
rs72632882
rs12131433
rs72632883
rs10802720
rs1875646
rs12402917
rs12068834
rs2202213
rs10925735
rs10925736
rs6683519
rs6670770
rs2653913
rs6694464
rs2820210
rs12126891
rs6683738
rs12405150
rs6675135
rs2202214
rs2202215
rs114907506
rs1847213
1:238863993_G_C
rs11807360
rs12028971
rs12039396
rs4379668
rs982625
rs116483816
rs115518412
rs79843191
rs2820208
rs982283
rs1910299
rs6664780
rs116394460
rs151168154
rs79164366
rs146897467
rs12748168
rs75476842
rs12729155
rs10925738
rs10925739
rs12735197
rs17551620
rs4659536
rs7526633
rs138256534
rs6682110
rs12021723
rs11587527
rs7538845
rs11585898
rs80236266
rs141881942
rs12749736
rs72765208
rs4659885
rs138868516
rs7545268
rs149330681
rs77872903
rs12041407
rs6675406
rs12567372
rs4518888
rs12750776
rs12746802
rs10925740
rs12747660
rs10754651
rs10925741
rs186969861
rs12757700
rs10925742
rs11587228
rs4593808
rs12744326
rs17552002
rs111658379
rs4601573
rs10802722
rs10925743
rs10925744
rs10157524
rs10158346
rs10925745
rs10925746
rs10802723
rs4387170
rs7522120
rs4630118
rs149475485
rs10802724
rs10802725
rs10802726
rs10802727
rs10802728
rs4131405
rs4512633
rs12067208
rs55633700
rs12754289
rs10925747
1:238900530_C_A
rs192809697
rs141696056
rs10925748
rs10754652
rs10925749
rs79748221
rs12145075
rs12141724
rs78287916
rs10925750
rs10925752
rs144353019
rs12141866
rs12145275
rs12123186
rs12146067
rs10754653
rs10925753
rs55710158
rs75132646
rs10802729
rs6662397
rs6677661
rs11576313
rs7532360
rs7515401
rs12058132
rs2689158
rs2689157
rs115866226
rs2841398
rs2689156
rs2841399
rs2091076
rs2091077
rs2091078
rs2689154
rs115517531
rs2841402
rs3001435
rs3001436
rs2689151
rs2689150
rs2689149
rs2689148
rs116236857
rs2049317
rs2841403
rs2689147
rs182321399
rs2689146
rs34242988
rs2689145
rs2841404
rs2494766
rs7531688
rs12027229
rs2462010
rs12120235
rs74625695
rs112808079
rs3001437
rs3011584
rs2841406
rs1523420
rs2689161
rs148694389
rs2689174
rs2841407
rs12123692
rs12124475
rs73107738
rs61830574
rs6676996
rs2689173
rs17617562
rs12733461
rs116209718
rs2689172
rs2689171
rs10925754
rs3011566
rs3011567
rs10925755
rs10925756
rs3001438
rs3011568
rs17552683
rs3011569
rs3001439
rs17617693
rs16837404
rs12754272
rs3011570
rs112871108
rs3011571
rs3011572
rs61830576
rs111971345
rs7549568
rs112639788
rs17617783
rs3011576
rs2462012
rs2841408
1:238923618_C_G
rs35443910
rs187041676
rs2841409
rs2841410
rs2841411
rs6700662
rs12124106
rs75502411
rs79515040
rs2140422
rs55765837
rs61830578
rs12136105
rs34059424
rs61830579
rs6694953
rs35734680
rs12408234
rs2841415
rs139573480
rs61830580
rs147147510
rs111902754
rs12139157
rs1357520
rs1357519
rs6429100
rs10802730
rs61830581
rs10925758
rs10925759
rs10754654
rs138836343
rs75407889
rs11583195
rs2841416
rs2689178
rs17553093
rs10925760
rs2841417
rs2689177
rs2689128
rs2689130
rs2689131
rs2689132
rs17618142
rs61830582
rs16837426
rs71644945
rs12743249
rs1916625
rs17618287
rs2841340
rs78886279
rs1523434
rs2689133
rs73107780
rs17618334
rs61830608
rs61830610
rs17553509
rs66907380
rs72765252
rs61830611
rs146815600
rs17553542
rs61830612
rs61830613
rs2689134
rs2255516
rs1581470
rs6663844
rs3001431
rs79016051
rs6664293
rs6667023
rs2689127
rs2841342
rs1523433
rs1523432
rs16837442
rs2689126
rs138806741
rs6429101
rs6429102
rs7533979
rs182671008
rs7542176
rs2689125
rs79427859
rs2841343
rs76295154
rs2841344
rs61830615
rs7537899
rs7538016
rs2841345
rs61830616
rs74151427
rs2689124
rs187610152
rs55672149
rs72765260
rs1523431
rs35024245
rs35664373
rs2841346
rs6678845
rs6663641
rs61830617
rs11589518
rs113792066
rs16837451
rs4313384
rs77942957
rs16837455
rs74599860
rs57211654
rs3011577
rs61830618
rs3011578
rs16837458
rs16832133
rs71644948
rs113775565
rs76165589
rs73109915
rs1474322
rs61830619
rs76804027
rs61830620
rs12084392
rs2689191
rs10495420
rs61830621
rs1464644
rs73109918
rs61830622
rs6693951
rs1464643
rs1464642
rs78801664
rs1464641
rs10495421
rs73109921
rs61830623
rs2841347
rs73109924
rs2841348
rs73109927
rs17619064
rs11584953
rs61830624
rs76345655
rs71644949
rs75384979
rs2841349
rs2841350
rs2841351
rs17554324
rs2841352
rs2689190
rs2841353
rs2841354
rs2841355
rs73109933
rs73109935
rs2689189
rs61830625
rs2689188
rs2841359
rs6429103
rs2841360
rs2689187
rs2841361
rs2689186
rs2841362
rs2462013
rs12136776
rs2689185
rs61830626
rs61830631
rs3011580
rs3011581
rs2841364
rs2841365
rs1983431
rs112921211
rs2689164
rs111878683
rs1983430
rs12727083
rs1523427
rs35285223
rs12093152
rs35729605
rs1474325
rs146271261
rs7417116
rs6429104
rs2841366
rs73109942
rs4491054
rs76323622
rs2689163
rs10925763
rs12086208
rs17554606
rs77269501
rs17554620
rs16837489
rs75143416
rs78565379
rs10925765
rs146560643
rs1474323
rs1474324
rs17619413
rs10802731
rs10802732
rs10925766
rs147378316
rs2841367
rs6429106
rs150500767
rs12755694
rs7513632
rs74151434
rs2841368
rs11590041
rs76330356
rs150165173
rs12096431
rs139736570
rs2841369
rs71644950
rs71644951
rs71644952
rs16837493
rs11581684
rs10925767
rs61829061
rs10495422
rs10925768
rs10925769
rs10925770
rs2689160
rs10802733
rs61829062
rs12755579
rs12754570
rs12755761
rs2689159
rs61829063
rs12410328
rs6670218
rs77795725
rs1464640
rs72765266
rs17554984
rs61829064
rs61829065
rs111440428
rs12096094
rs77889653
rs2689168
rs2689169
rs7525155
rs114585767
rs61829066
rs17555060
rs61829067
rs11805202
rs11805209
rs114522620
rs61829068
rs72765271
rs61829069
rs72765273
rs2841371
rs61829070
rs3001433
rs2841372
rs74383130
rs61829071
rs114574089
rs6664301
rs1523429
rs1523428
rs61829072
rs2689175
rs2177387
rs75554076
rs2248199
rs12402020
rs61829073
rs2841375
rs61829074
rs74899190
rs61829075
rs61829076
rs6677873
rs11800806
rs61829078
rs3011587
rs76986214
rs10925771
rs12406780
rs17555289
rs12067397
rs78764398
rs12407187
rs12403511
rs35273027
rs12403574
rs72765281
rs16837514
rs61829079
rs3011588
rs115244136
rs3011589
rs61829080
rs116777903
rs61829082
rs74151440
rs61829083
rs61829084
rs78324729
rs74706377
rs2841378
rs72765284
rs61829085
rs1996915
rs6680877
rs16837518
rs61829086
rs61829087
rs77282678
rs140090498
rs10925772
rs61829088
rs550796266
rs12403680
rs12407075
rs2689167
rs2860479
rs1916621
rs7540902
rs78952963
rs112463628
rs61829109
rs78127346
rs61829110
rs78166126
rs6668774
rs6668785
rs6657594
rs6668797
rs61829111
rs10082281
rs80096544
rs34765225
rs150445775
rs12072871
rs61829112
rs61829113
rs562813205
rs113427019
rs113653166
rs7355172
rs3011591
rs61829114
rs78210781
rs74148804
rs78334720
rs61829115
rs78952417
rs79437759
rs72765290
rs12078473
rs1983433
rs61829116
rs61829117
rs952972
rs74148806
rs74148807
rs2841380
rs61829118
rs7552279
rs61829119
rs7529401
rs869035
rs869036
rs80012022
rs74148810
rs61829120
rs3011592
rs3011593
rs61829121
rs3011594
rs3001434
rs72765293
rs113361833
rs3011595
rs111328043
rs61829122
rs79164995
rs112463909
rs13375241
rs10925774
rs61829123
rs13375179
rs13375184
rs34759067
rs13375191
rs13376303
rs13375524
rs13375525
rs113934638
rs112548772
rs112643211
rs113543750
rs112732431
rs77099790
rs76241185
rs2689135
rs61829124
rs7520625
rs7520942
rs2689136
rs114518035
rs144282701
rs2689137
rs61829125
rs2253567
rs75948565
rs79341945
rs61829126
rs16837535
rs6670132
rs2140421
rs76325964
rs77441729
rs79481222
rs74779056
rs61829127
rs12084192
rs114301580
rs35403097
rs1403690
rs61829128
rs10495423
rs7532815
rs116375610
rs7530402
rs7530412
rs2841382
rs7533116
rs61829129
rs74934595
rs17562229
rs2841383
rs2689138
rs77467520
rs2689139
rs61829130
rs61829131
rs2689140
rs76200040
rs7522884
rs6429108
rs61829132
rs7536976
rs7547220
rs7547225
rs7547332
rs7537268
rs7525671
rs112832989
rs61829133
rs148383731
rs113307349
rs114719688
rs2689141
rs111586755
rs115154442
rs61829134
rs144349227
rs61829135
rs113694646
rs139739070
rs7553893
rs7546325
rs7546333
rs7517672
rs7529531
rs7539828
rs150096764
rs76161338
rs115554325
rs138376132
rs142295557
rs2841384
rs113500525
rs150836171
rs2948890
rs145325404
rs79896739
rs144992163
rs9428737
rs143077263
rs112829769
rs111584664
rs2689170
rs111704068
rs79306318
rs112723135
rs10925775
rs78393163
rs61829158
rs3011564
rs3011565
rs112682321
rs78272758
rs2841385
rs2689142
rs35702152
rs75454902
rs75378839
rs149301529
rs12239982
rs1523416
rs61829159
rs11587243
rs2841387
rs1523417
rs12239070
rs61830460
rs116277514
rs7517551
rs940208
rs940209
rs1523418
rs79782689
rs1523419
rs61830461
rs139234928
rs61830462
rs61830463
rs1403692
rs78800115
rs76128952
rs2246030
rs2245936
rs7547656
rs61830464
rs2222480
rs7550073
rs7547758
rs1949748
rs112710353
rs138662230
rs7354889
rs76630886
rs2689143
rs77404369
rs112006408
rs6692928
rs2689144
rs77579158
rs6671827
rs3915050
rs9287226
rs115703927
rs9428414
rs9428738
rs9428739
rs144464529
rs80085093
rs17562563
rs9428741
rs10802734
rs61830465
rs9428742
rs76219611
rs1589686
rs1589687
rs9428743
rs9428744
rs10754655
rs76166054
rs61830466
rs187998757
rs115615640
rs149849005
rs9428746
rs114255416
rs9428747
rs61830469
rs11801878
rs2049321
rs9428748
rs35447839
rs1965498
rs112388622
rs6673984
rs10925779
rs17620934
rs9428749
rs9428750
rs16837557
rs2049319
rs1916620
rs1916619
rs35477231
rs1916618
rs2049318
rs16837567
rs9428751
rs9428752
rs9428753
rs9428754
rs7533049
rs7543375
rs61830470
rs114511895
rs10754656
rs6682305
rs6684893
rs6669892
rs6669990
rs4268347
rs12738936
rs9428755
rs9428756
rs113005280
rs61147532
rs1523425
rs12077386
rs115148644
rs12063238
rs7555690
rs9428757
rs76336475
rs61830488
rs34285938
rs61830489
rs74745885
rs9428415
rs6695968
rs6683644
rs12118121
rs79086679
rs9428758
rs9428759
rs9428416
rs1523424
rs1523422
rs1523421
rs6699789
rs4320775
rs4428877
rs1568707
rs9428760
rs115591460
rs79051791
rs78193289
rs61830490
rs61830491
rs9428761
rs77424300
rs55842333
rs2352736
rs57995037
rs9428762
rs4146496
rs61830494
rs4146495
rs74148821
rs61830495
rs111858951
rs61830496
rs12121331
rs35927062
rs9428417
rs6674607
rs1949749
rs35199588
rs6689380
rs12755755
rs61830497
rs114819452
rs61830498
rs11807252
rs61830499
rs6429109
rs7551773
rs9428763
rs113490299
rs71644959
rs6695351
rs111254097
rs115436098
rs6686368
rs61830500
rs11579640
rs11802283
rs112223732
rs35578654
rs35341129
rs61830502
rs112832221
rs6656312
rs146217301
rs139167579
rs78909077
rs6667704
rs7514773
rs148297439
rs141388658
rs144892944
rs4274049
rs55937704
rs61830503
rs61830505
rs74393353
rs7411474
rs113020331
rs112510304
rs112646021
rs61830506
rs61830507
rs10495425
rs10495426
rs74374281
rs113249507
rs17563082
rs12141996
rs10754657
rs2353417
rs34269063
rs10754658
rs9428765
rs9428418
rs16837575
rs148228344
rs112188578
rs76321228
rs6669477
rs74452898
rs1915277
rs186376744
rs149832569
rs9428767
rs17563310
rs1915279
rs36055688
rs116135420
rs9428768
rs9428769
rs77628737
rs34944829
rs17563411
rs55758171
rs9428770
rs112591125
rs9428420
rs9428771
rs79923240
rs9428421
rs113010717
rs6676535
rs9428422
rs11584922
rs9428423
rs61830540
rs1915251
rs10925781
rs111840143
rs9428772
rs1915254
rs1915255
rs74148840
rs1915256
rs112647084
rs9428424
rs34237020
rs7521534
rs77302871
rs6669578
rs9428773
rs7536375
rs115965727
rs1915269
rs1915268
rs1915267
rs1915266
rs9428425
rs9428774
rs6689433
rs9428775
rs9428426
rs9428427
rs9428776
rs9428777
rs7520175
rs78381088
rs9970399
rs9428428
rs111715473
rs112425727
rs6669307
rs61830547
rs61830548
rs61830549
rs9970786
rs9428429
rs61830550
rs34987402
rs9428430
rs9428431
rs6679462
rs113177748
rs12084528
rs61830551
rs115472285
rs13373921
rs7513289
rs9428778
rs9428779
rs114491960
rs12087472
rs17621459
rs9428780
rs12240007
rs139853113
rs61708907
rs6667919
rs6429111
rs74148850
rs145384833
rs61831684
rs7544013
rs10925783
rs4659887
rs9428432
rs76182360
rs4659889
rs12737031
rs9428433
rs9428783
rs61831685
rs11799567
rs115643435
rs61831686
rs1915262
rs75356361
rs74738918
rs75788762
rs4659890
rs9428434
rs74645031
rs10436941
rs75780440
rs9428785
rs143225095
rs9428435
rs34407112
rs9428786
rs35590461
rs61831687
rs61831688
rs61831689
rs2222320
rs61831690
rs9428436
rs111940228
rs9428437
rs10925784
rs1317107
rs1317108
rs79005908
rs1879365
rs61831691
rs12023560
rs116664951
rs1915260
rs12752615
rs76664860
rs61831692
rs146804401
rs74148861
rs61831693
rs12024484
rs9428787
rs7532950
rs1879364
rs2139670
rs2139669
rs1949579
rs2176876
rs148495475
rs12756440
rs78127462
rs13374113
rs9428788
rs9428789
rs9428790
rs113455899
rs72767073
rs7531142
rs76854267
rs13374330
rs113577248
rs9428438
rs116136253
rs13374347
rs191480447
rs6692184
rs75857995
rs12124650
rs10732303
rs9428791
rs74987249
rs61836489
rs112063118
rs74755901
rs2883158
rs17563546
rs10925786
rs17563649
rs74485224
rs4659892
rs61836490
rs76749886
rs113599547
rs6656982
rs548146956
rs16837612
rs60271472
rs9428793
rs2139665
rs17563791
rs17621797
rs7545286
rs145154522
rs138735546
rs9428795
rs114869548
rs7527198
rs6429112
rs74148863
rs6429113
rs9428797
rs9428439
rs144399915
rs7550128
rs9428798
rs75618657
rs148897029
rs61836494
rs61836495
rs75271870
rs79074426
rs112618429
rs9428440
rs10737830
rs80063350
rs74148864
rs9428799
rs79129266
rs10802737
rs148390547
rs61836496
rs143298078
rs1574985
rs9428801
rs78540130
rs61168933
rs150993544
rs9428802
rs9428441
rs181764863
rs1915275
rs9428442
rs9428805
rs76994094
rs56298667
rs113086757
rs11811351
rs9428444
rs75167256
rs9428446
rs6699410
rs9428806
rs114015068
rs74148883
rs9428448
rs9428807
rs9428449
rs9428808
rs17621827
rs76747138
rs10802738
rs16837628
rs16837631
rs7527594
rs16837639
rs9428809
rs16837642
rs79812870
rs77089538
rs79983111
rs9428810
rs111814172
rs9428450
rs1915278
rs17621971
rs10495427
rs74148886
rs75505103
rs74148887
rs74943093
rs151115767
rs9428811
rs77584558
rs61836497
rs9428812
rs61836498
rs76013470
rs17564056
rs2139671
rs74148888
rs16837650
rs7550512
rs189357142
rs16837652
rs12062666
rs9428813
rs9428451
rs10925790
rs9428452
rs1915272
rs1915271
rs16837664
rs9428453
rs9428814
rs75655372
rs142998455
rs139784145
rs12739208
rs9428815
rs1915270
rs115058044
rs12145112
rs9428817
rs9428818
rs4659894
rs1915264
rs11579040
rs1915265
rs9428819
rs9428820
rs79322376
rs61836513
rs1915245
rs77672012
rs10925792
rs9428821
rs12145809
rs11581693
rs145156097
rs6668849
rs1915247
rs112087632
rs112778069
rs2139666
rs113298764
rs9428454
rs1915249
rs56821412
1:239181536_A_C
1:239181536_A_G
rs9428822
rs9428455
rs183610315
rs1915250
rs73115334
rs16837703
rs12118040
rs12129112
rs17622524
rs73115341
rs17622574
rs7548207
rs115753072
rs57205679
rs10925793
rs147116937
rs79735214
rs150520346
rs73115344
rs10495429
rs12132497
rs2353424
rs61836515
rs12135505
rs2353420
rs199997307
rs7550941
rs115482816
rs56336619
rs115319218
rs10925794
rs34148991
rs72769113
rs73115350
rs79775294
rs113748483
rs61834560
rs11802622
rs6692031
rs73115358
rs76978009
rs78654835
rs10802739
rs61834561
rs189005997
rs10925795
rs12034964
rs11587347
rs78823306
rs10754660
rs12032903
rs10925797
rs10802740
rs10802741
rs10754661
rs10802742
rs4659895
rs4659896
rs6429118
rs115881168
rs6697588
rs146152813
rs140203541
rs111877210
rs12755389
rs6429119
rs6429120
rs6429121
rs6429122
rs6667563
rs6676327
rs2883159
rs2139668
rs10802743
rs10925798
rs4659897
rs1915252
rs140169636
rs12740368
rs10925799
rs12036323
rs10802744
rs116457080
rs12045898
rs28670059
rs10925800
rs10925801
rs1964065
rs1033023
rs1033022
rs1033021
rs12566968
rs72769124
rs12741951
rs12738180
rs2036776
rs12134449
rs2682350
rs61378617
rs12743136
rs1509697
rs1567399
rs12566832
rs10925802
rs12758081
rs4578207
rs4366306
rs4351628
rs10925803
rs10925804
rs10925805
rs12406403
rs12407306
rs12406686
rs12410156
rs10925806
rs1396900
rs116350791
rs5007292
rs10802745
rs10802746
rs12734786
rs6692638
rs6692642
rs1509701
rs73119603
rs12134729
rs7538518
rs6685164
rs150466887
rs6675230
rs1396901
rs12736994
rs6688183
rs12754904
rs191141405
rs12759966
rs12741374
rs6690909
rs12146140
rs10754662
rs10754663
rs10802747
rs79096200
rs74784128
rs61834567
rs6687744
rs12409036
rs12137920
rs12137922
rs35341980
rs10925807
rs6683053
rs6683054
rs1509695
rs1509694
rs4518891
rs6683676
rs12141704
rs12119613
rs139452921
rs77707983
rs3002294
rs3002295
rs12139955
rs3014886
rs1876846
rs74858758
rs1876845
rs112975200
rs73119610
rs12091078
rs79185821
rs10802748
rs7416744
rs7418228
rs1912230
rs74484960
rs74900738
rs11809081
rs11807623
rs112540130
rs58836406
rs7546733
rs182480022
rs2202905
rs145661189
rs12041748
rs35963813
rs7521754
rs61834577
rs17565308
rs7545552
rs1509692
rs73119618
rs73119621
rs113864058
rs115545768
rs10925808
rs12143249
rs10925809
rs12755000
rs74864070
rs12070081
rs16837731
rs7512952
rs115191292
rs989218
rs989217
rs12092103
rs79011528
rs1156168
rs7525377
rs78088708
rs79191439
rs7549078
rs117382905
rs10925810
rs10925811
rs10925812
rs2221723
rs1116888
rs116164116
rs111486719
rs115769604
rs976532
rs10925813
rs12060358
rs77293203
rs1912228
rs112141601
rs115394191
rs112102940
rs4579741
rs1116794
rs146152902
rs7416262
rs2175168
rs61834579
rs2353426
rs115108020
rs2202903
rs2202902
rs2202901
rs925290
rs116466069
rs78349837
rs61834580
rs6677311
rs6682504
rs10925814
rs12084592
rs144387698
rs55930236
rs1828304
rs17623453
rs10925816
rs11585084
rs6429124
rs1509691
rs1509690
rs1509689
rs72752608
rs61834582
rs2883160
rs2353429
rs76182373
rs1543017
rs1543016
rs1543015
rs10495441
rs138670834
rs10925817
rs10754664
rs1588360
rs1588359
rs1605885
rs2353430
rs2353431
rs6429125
rs6429126
rs72752614
rs74973152
rs77698810
rs2353432
rs7552074
rs7540689
rs2175167
rs12080823
rs10925818
rs41448945
rs57242569
rs57022255
rs114872151
rs58517775
rs61834601
rs181242791
rs7526593
rs12410287
rs12039788
rs41366748
rs73121590
rs73121592
rs16837758
rs16837760
rs16837761
rs61834602
rs16837764
rs16837766
rs1027897
rs61834604
rs74620574
rs10925819
rs111554147
rs74900977
rs112023577
rs112993444
rs111298026
rs111510167
rs141795354
rs111847400
rs112764761
rs61834605
rs113256394
rs61834606
rs61834607
rs11805939
rs113424606
rs10925820
rs61834610
rs55758828
rs61834612
rs113959298
rs61834616
rs112514298
rs56113657
rs55698104
rs56095644
rs55738940
rs56170575
rs111773673
rs12085168
rs10925822
rs75453619
rs113707956
rs77649038
rs6688258
rs1509687
rs1509686
rs4659902
rs113429013
rs79758348
rs12040128
rs147376711
rs139596299
rs79827626
rs17640659
rs74527587
rs59857131
rs10925825
rs906909
rs75188483
rs10495440
rs115551323
rs61834623
rs7549964
rs7549971
rs78255650
rs1567400
rs7534102
rs147182097
rs148665341
rs17640830
rs16837792
rs12062750
rs12093246
rs79426728
rs974584
rs184591384
rs10925826
rs145293110
rs10925827
rs1396903
rs17640950
rs149291615
rs10495439
rs61834637
rs139806850
rs2354177
rs12567748
rs145822117
rs112065593
rs1116047
rs61834638
rs59284565
rs16837806
rs16837808
rs7555306
rs115771202
rs10495438
rs117713370
rs79369609
rs76459879
rs17641103
rs2136522
rs6700154
rs10399701
rs78719545
rs6670325
rs149363153
rs77441314
rs6685861
rs11799565
rs1848752
rs72752621
rs1912231
rs10802749
rs10495437
rs10925828
rs4659903
rs11583250
rs12035510
rs143602272
rs80232734
rs10754665
rs72752623
rs1509700
rs10925829
rs17641257
rs10802750
rs72752624
rs10802751
rs12066864
rs72752626
rs12739128
rs6687182
rs6429127
rs72752627
rs35740478
rs67963022
rs6678255
rs1848751
rs115878215
rs10802753
rs6696842
rs1858175
rs6657123
rs16837837
rs7522058
rs7522272
rs7536500
rs139035198
rs72752632
rs12123149
rs61377020
rs17641617
rs34801347
rs6670575
rs7537019
rs6670952
rs12728455
rs74148963
rs10925831
rs17641746
rs17567797
rs12564195
rs147843949
rs6676949
rs12733770
rs2354178
rs12034054
rs28372463
rs7419201
rs1509699
rs79099921
rs72752639
rs16837859
rs12759541
rs67573267
rs10754666
rs7538373
rs7517294
rs7541537
rs142789399
rs67867771
rs67118623
rs12084421
rs66472252
rs2136521
rs2175169
rs79814208
rs4659904
rs12032515
rs79159451
rs139646396
rs10127481
rs143691350
rs10127928
rs35867969
rs12132104
rs10925832
rs7526587
rs111624094
rs12747151
rs113397435
rs9787221
rs9787223
rs79894095
rs77414869
rs74148977
rs72752650
rs12038495
rs7542621
rs116010639
rs7520449
rs75007311
rs1980004
rs6666998
rs2136523
rs11808376
1:239328858_C_T
rs67954494
rs73106122
rs111263424
rs12138491
rs7530534
rs113205273
rs72752653
rs115119275
rs55874128
rs61401098
rs12562059
rs61834643
rs6668037
rs7536909
rs10802754
rs72752657
rs7525973
rs12144877
rs12138210
rs61834644
rs61834645
rs72752660
rs12741621
rs113978509
rs10754667
rs10802755
rs10802756
rs6429130
rs1828307
rs1112901
rs1112902
rs1112903
rs1396902
rs6686907
rs12064202
rs17568414
rs12143589
rs113043162
rs6692802
rs6680482
rs6680593
rs12123406
rs10925835
rs10737832
rs10737833
rs6684104
rs6684115
rs7514881
rs925291
rs925292
rs6687737
rs6687940
rs6700447
rs6700460
rs139086480
rs6703086
rs12038672
rs12049273
rs10925836
rs967290
rs7527654
rs12041342
rs138358961
rs7537248
rs60719626
rs12044393
rs2664055
rs2664056
rs111280443
rs2664057
rs16837978
rs2664058
rs73108236
rs75054053
rs9428457
rs9428458
rs9428459
rs17287547
rs72752670
rs2820013
rs11578312
rs10925837
rs2039801
rs1509698
rs188776567
rs74834941
rs12047173
rs2820006
rs2820005
rs10802757
rs76988486
rs138958022
rs112071342
rs12022004
rs112579265
rs12029360
rs2820011
rs115304750
rs112300789
rs112734106
rs58281714
rs78169040
rs11576659
rs112646000
rs111430144
rs115224148
rs140207262
rs10158413
rs17642796
rs141038737
rs61636946
rs61132648
rs16838021
rs10802758
rs144934339
rs7521497
rs75921885
rs10925839
rs74930900
rs113645085
rs75746707
rs58467447
rs112320913
rs2820004
rs75829082
rs2790661
rs12066807
rs16838036
rs2105233
rs73109719
rs185671665
rs79394057
rs28853386
rs12126728
rs10925840
rs2790658
rs73109721
rs114318022
rs111241609
rs2095917
rs111599779
rs1339737
rs2820055
rs2790656
rs2820054
rs74520615
rs2790655
rs145885448
rs2493996
rs35453116
rs56058219
rs10925851
rs77761173
rs1339738
rs113754309
rs112820924
rs17582227
rs2820017
rs13375734
rs1004788
rs2820020
rs10925856
rs78709293
rs111339927
rs147561439
rs72752679
rs2790647
rs186774592
rs77754483
rs2790646
rs2486666
rs141055218
rs16838100
rs116088523
rs78341769
rs2790645
rs12140251
rs73109749
rs111824617
rs78970939
rs10925857
rs61837668
rs2494002
rs2820023
rs116467170
rs2790643
rs145005658
rs2790642
rs74960768
rs72752680
rs114474190
rs2790641
rs2790640
rs113781016
rs2790639
rs2820024
rs2790638
rs2790637
rs2820025
rs9919279
rs113033288
rs182013274
rs148451503
rs56376509
rs78099425
rs2790636
rs2790634
rs2820026
rs2820027
rs1538624
rs2790633
rs2820028
rs2790632
rs2790631
rs2486665
rs2820029
rs2790630
rs12405815
rs61837670
rs2820030
rs181084057
rs2790629
rs57742019
rs2994002
rs143447099
rs116345612
rs9428826
rs141677211
rs2820031
rs2820032
rs2820033
rs2790628
rs2790627
rs2790626
rs2820034
rs61837671
rs2820035
rs2790624
rs72752681
rs113975060
rs113118199
rs2820036
rs946637
rs77162235
rs2790623
rs2790622
rs2820037
rs2820038
rs2820039
rs2820040
rs2494001
rs2494000
rs11578868
rs9428827
rs10925860
rs2820041
rs2820042
rs2820043
rs2820044
rs1339730
rs1416824
rs2790620
rs1416825
rs2820046
rs146340614
rs112801746
rs2493999
rs2493998
rs35889466
rs77361668
rs76451739
rs9428463
rs9428464
rs9428465
rs2790670
rs2790669
rs73111660
rs73111662
rs73111663
rs2820047
rs12732036
rs73111665
rs111852331
rs77428663
rs79104019
rs1591900
rs7514901
rs145543480
rs2820048
rs7546328
rs77474464
rs73111670
rs73111671
rs35182893
rs4659906
rs10925863
rs4659907
rs57979761
rs59993374
rs2820049
rs2820050
rs77616433
rs150210727
rs79106709
rs1339733
rs115928453
rs77289651
rs2790644
rs56691090
rs16838171
rs76574071
rs116813330
rs114814147
rs2790625
rs10925864
rs72752682
rs2820052
rs113335870
rs4659908
rs74540304
rs16838192
rs78035176
rs111891225
rs112304500
rs17583418
rs111484148
rs7515892
rs112039219
rs74858905
rs74466438
rs113786434
rs117106431
rs7411488
rs113161745
rs77008511
rs4579742
rs112707350
rs148833523
rs12032663
rs58994924
rs12748947
rs114126837
rs12073764
rs7512158
rs114743616
rs11584528
rs10802759
rs142449664
rs6684249
rs10925865
rs144926327
rs17644359
rs7518749
rs4568821
rs10733122
rs10733124
rs10925866
rs77713841
rs10802760
rs16838197
rs71644975
rs16838201
rs77912313
rs141287419
rs78023564
rs10925867
rs149111725
rs6682523
rs112124003
rs138867376
rs111435127
rs4570412
rs12041476
rs6429133
rs6689735
rs11585867
rs77204299
rs10495435
rs12040449
rs12047674
rs4659539
rs10495434
rs12737036
rs17583977
rs72752690
rs7530393
rs79509991
rs4131653
rs12039240
rs77781441
rs112944184
rs12021599
rs10495433
rs10495432
rs6679516
rs10495431
rs4233476
rs6692301
rs76440062
rs6703608
rs6695112
rs12239974
rs10925868
rs10925869
rs76028346
rs72752694
rs12042304
rs7548266
rs57817718
rs76954806
rs111815460
rs6702543
rs72752696
rs79708392
rs12042595
rs72752698
rs73113485
rs78867401
rs12139059
rs79313062
rs78046768
rs76897359
rs111850868
rs78421286
rs12739440
rs72752700
rs144036475
rs11810036
rs181369227
rs10495430
rs16838263
rs76343960
rs142861768
rs4072663
rs149825772
rs12145602
rs4659909
rs6661899
rs6672904
rs78420820
rs4517336
rs72754603
rs187981105
rs112138515
rs111243657
rs78464943
rs144471262
rs79705602
rs4390163
rs114470778
rs72754605
rs72754606
rs12049599
rs75260334
rs114968204
rs68032203
rs4573503
rs9428828
rs144403307
rs148861475
rs12061810
rs72754611
rs79012222
rs12026416
rs76779110
rs115468439
rs72754612
rs7549254
rs112907109
rs150369090
rs78530816
rs79930989
rs10925871
rs55962553
rs115379547
rs10158639
rs114702671
rs6688778
rs4319313
rs145524727
rs10737834
rs74149033
rs57955394
rs6698428
rs36015661
rs7551236
rs73115180
rs4525028
rs73115183
rs116655878
rs114254341
rs10925872
rs10925873
rs73115187
rs73115189
rs10925874
rs112457568
rs111829061
rs139193515
rs115426849
rs4345794
rs142497247
rs73115192
rs75779887
rs73115195
rs78331187
rs4659541
rs4259633
rs78376163
rs73115197
rs12036333
rs6700381
rs75466882
rs115504559
rs75716807
rs116132114
rs115161345
rs79230360
rs76594598
rs73115199
rs76788919
rs12079382
rs116000390
rs78474551
rs77889865
rs79258751
rs73117103
rs150139682
rs75778441
rs73117104
rs74149045
rs73117106
rs66588531
rs12095822
rs73117112
rs72754623
rs59321474
rs73117113
rs72754624
rs72754626
rs1317950
rs72754627
rs72754629
rs72754630
rs55750412
rs115998707
rs1574555
rs1574554
rs58334053
rs60588491
rs1938237
rs72754633
rs61834665
rs72754634
rs4372236
rs4307554
rs191864181
rs1938234
rs1938233
rs4497194
rs4314874
rs4497195
rs2354396
rs2354397
rs66523063
rs78079983
rs12562060
rs12566874
rs10754668
rs61834666
rs79941436
rs10802761
rs11800276
rs11808381
rs72754637
rs11808725
rs148077532
rs11809111
rs72754640
rs10925875
rs10737836
rs79509001
rs12563138
rs114803913
rs147610373
rs77364376
rs61834667
rs79211034
rs61834669
rs72754643
rs72754645
rs61834670
rs117549427
rs75533706
rs72754649
rs6701390
rs116292473
rs11800868
rs6429136
rs12562702
rs112549278
rs6675386
rs115954856
rs141706784
rs60093138
rs147085565
rs116167810
rs56202307
rs11590872
rs4130463
rs7552265
rs4394643
rs1319123
rs1319122
rs1938228
rs72754652
rs139666408
rs4659912
rs115455482
rs116793831
rs79942675
rs12747873
rs10802762
rs74722579
rs4659544
rs6658733
rs12691540
rs10925877
rs6663358
rs6663570
rs72754656
rs111607669
rs12026018
rs12123857
rs2883428
rs190419719
rs75914331
rs12117778
rs12118772
rs34418010
rs12129068
rs11577797
rs7541385
rs73114758
rs111743058
rs6678395
rs76521436
rs58191996
rs61182975
rs138738599
rs12120971
rs115038687
rs12124516
rs12727239
rs7519061
rs12133100
rs77087852
rs60146392
rs10925879
rs12736600
rs6694171
rs116252815
rs141420006
rs73114760
rs12748321
rs12137225
rs10802764
rs12129794
rs76249996
rs77704136
rs114948025
rs12123979
rs10802766
rs12125061
rs2354402
rs78278538
rs149936729
rs12137093
rs7548324
rs10925880
rs75731445
rs116754428
rs10802767
rs10925883
rs77360725
rs6429137
rs72754665
rs72754666
rs6429138
rs72754668
rs4557960
rs10925884
rs72754669
rs78340925
rs12128683
rs10925885
rs147990933
rs12139749
rs7536303
rs139387995
rs7536688
rs12141057
rs72754672
rs6696246
rs6662827
rs6671410
rs6699243
rs9428833
rs10925886
rs112532534
rs113330470
rs12134003
rs4659545
rs72754679
rs61834687
rs6676664
rs6685478
rs6687984
rs4263985
rs4617391
rs116035551
rs4486441
rs140235285
rs80221376
rs17645304
rs2354398
rs10925887
rs113003335
rs113971942
rs147030723
rs2354399
rs2354400
rs1938230
rs6698111
rs61595023
rs8179373
rs61834689
rs58291256
rs12141123
rs6693126
rs6681143
rs12086449
rs72754690
rs12118164
rs61834709
1:239614862_G_A
rs6666589
rs6669508
rs148601791
rs61834710
rs2354395
rs10925888
rs7513717
rs61834712
rs7551209
rs61834713
rs6661441
rs61834714
rs34584779
rs72754696
rs12144838
rs60374536
rs61834716
rs61834717
rs76616666
rs74149074
rs61834718
rs10802768
rs147152314
rs7519143
rs58463672
rs12048639
rs115454090
rs16838358
rs17584748
rs16838359
rs10754670
rs58716948
rs115414917
rs61834720
rs115731690
rs16838363
rs10802769
rs10925889
rs7517458
rs12117089
rs12120600
rs183565115
rs61834721
rs10802770
rs10754671
rs61834722
rs75650419
rs1938235
rs7522967
rs61834723
rs1938236
rs149770951
rs77611755
rs10157644
rs11805526
rs80312496
rs12120903
rs61834724
rs12726611
rs137942238
rs79993105
rs12136103
rs12125436
rs114696620
1:239642626_G_C
rs72754702
rs12117673
rs72756703
rs10802771
rs116755255
rs142925218
rs12128278
rs115478368
rs61834725
rs115753422
rs58532785
rs77366411
rs58734274
rs35192591
rs61834727
rs142199746
rs946355
rs946356
rs1796835
rs7516042
rs10495443
rs12033290
rs113718712
rs1338909
rs77612043
rs17585014
rs1796829
rs76982618
rs16838380
rs60281676
rs188957060
rs2354403
rs2354404
rs2354405
rs1782350
rs1796828
rs12239665
rs61834730
rs20437
rs1796834
rs1782349
rs12136288
rs1782357
rs12058126
rs12136673
rs12118163
rs113566597
rs74622453
rs1782356
rs1796833
rs1796832
rs1796831
rs1796830
rs112593017
rs12138748
rs9428835
rs9428836
rs35852026
rs138748177
rs9428837
rs10925900
rs9428474
rs150607181
rs9428475
rs9428838
rs12041334
rs1782351
rs1796836
rs111599671
rs12119752
rs76262955
rs79076243
rs12142001
rs11587861
rs1782352
rs12139491
rs2248922
rs10925901
rs2248916
rs10925902
rs1625158
rs10925903
rs1628671
rs12240097
rs75473548
rs1782353
rs1796837
rs1782354
rs1782355
rs9428476
rs113186682
rs12728618
rs1218672
rs79134329
rs1218671
rs1218670
rs10925904
rs10925905
rs1218668
rs72756730
rs1218667
rs1218666
rs1218665
rs10925906
rs114065606
rs113632365
rs1218664
rs1310402
rs147275300
rs72756737
rs1218663
rs34987466
rs116006025
rs138784551
rs12023096
rs1977746
rs6676678
rs12097468
rs12057489
rs116706907
rs149910180
rs142178410
rs17585845
rs80272406
rs1899610
rs4514231
rs112820295
rs10925907
```
