## Supplementary material for "Characterization of shared and ancestry-specific signals driving complex traits using multi-ancestry fine-mapping": s1.afreq

```
#CHROM	ID	REF	ALT	ALT_FREQS	OBS_CT
1	rs115767900	G	T	0.0109344	1006
1	rs10802704	A	C	0.0447316	1006
1	rs145266398	T	C	0.0159046	1006
1	rs491708	G	A	0.501988	1006
1	rs487974	G	A	0.33499	1006
1	rs75135717	T	G	0.0248509	1006
1	rs2820211	A	G	0.429423	1006
1	rs17546393	A	G	0.0228628	1006
1	rs17546414	T	C	0.0139165	1006
1	rs614091	A	G	0.428429	1006
1	rs80121408	C	T	0.0864811	1006
1	rs78428022	G	A	0.130219	1006
1	rs75529114	T	C	0.0238569	1006
1	rs707198	A	T	0.547714	1006
1	rs707197	C	T	0.547714	1006
1	rs508528	T	C	0.429423	1006
1	rs148973927	G	A	0.0149105	1006
1	rs10737829	G	A	0.537773	1006
1	rs663623	C	A	0.00795229	1006
1	rs114852378	G	C	0.0497018	1006
1	rs115253828	C	A	0.0765408	1006
1	rs805927	C	T	0.866799	1006
1	rs72761462	G	A	0.0427435	1006
1	rs515344	A	G	0.888668	1006
1	rs16837074	G	C	0.0218688	1006
1	rs12126899	C	T	0.384692	1006
1	rs518305	G	A	0.39165	1006
1	rs59186854	C	T	0.0427435	1006
1	rs490745	C	T	0.39165	1006
1	rs491556	T	G	0.895626	1006
1	rs72761464	A	G	0.0427435	1006
1	rs150388303	T	C	0.0129225	1006
1	rs493449	T	G	0.895626	1006
1	rs6429083	A	G	0.0626243	1006
1	rs497141	T	A	0.49006	1006
1	rs519899	C	T	0.55169	1006
1	rs6662476	A	C	0.383698	1006
1	rs522678	A	T	0.49006	1006
1	rs523623	G	A	0.49006	1006
1	rs789104	C	T	0.915507	1006
1	rs56372581	C	T	0.0427435	1006
1	rs150454817	C	T	0.0218688	1006
1	rs72761466	C	A	0.0427435	1006
1	rs613620	G	T	0.492048	1006
1	rs11800010	A	T	0.384692	1006
1	rs56192646	C	T	0.0397614	1006
1	rs55861843	C	A	0.0397614	1006
1	rs55946825	A	G	0.0397614	1006
1	rs142960869	C	T	0.0159046	1006
1	rs629365	G	T	0.492048	1006
1	rs477325	G	A	0.492048	1006
1	rs4659528	G	A	0.0188867	1006
1	rs143150964	G	A	0.0218688	1006
1	rs505953	C	A	0.492048	1006
1	rs35195159	C	T	0.0586481	1006
1	rs10925680	G	A	0.384692	1006
1	rs141028899	C	A	0.0129225	1006
1	rs508723	G	A	0.918489	1006
1	rs112696662	C	G	0.0417495	1006
1	rs574392	A	G	0.492048	1006
1	rs574280	A	G	0.492048	1006
1	rs12123113	T	C	0.0626243	1006
1	rs546811	C	T	0.399602	1006
1	rs72761469	G	C	0.0417495	1006
1	rs16837084	T	G	0.0626243	1006
1	rs12758291	C	T	0.0894632	1006
1	rs623636	C	T	0.491054	1006
1	rs116789670	A	G	0.0188867	1006
1	rs637728	C	T	0.492048	1006
1	rs567178	A	G	0.492048	1006
1	rs567090	G	A	0.492048	1006
1	rs567088	G	A	0.492048	1006
1	rs12745784	A	T	0.084493	1006
1	rs640574	G	T	0.499006	1006
1	rs640948	G	A	0.499006	1006
1	rs7546773	A	C	0.0616302	1006
1	rs7532781	A	G	0.50497	1006
1	rs654506	A	C	0.492048	1006
1	rs10925683	G	A	0.0675944	1006
1	rs56151262	G	A	0.354871	1006
1	rs76745894	G	A	0.0318091	1006
1	rs16837097	C	T	0.0109344	1006
1	rs11585185	C	T	0.343936	1006
1	rs12083086	C	T	0.0198807	1006
1	rs789375	A	G	0.528827	1006
1	rs548382	T	A	0.105368	1006
1	rs526612	C	T	0.0914513	1006
1	rs7539657	A	G	0.349901	1006
1	rs10925684	T	C	0.34493	1006
1	rs7539675	A	G	0.348907	1006
1	rs521972	C	T	0.863817	1006
1	rs7552158	G	A	0.34493	1006
1	rs789099	A	C	0.521869	1006
1	rs7542167	A	G	0.348907	1006
1	rs7544553	T	C	0.348907	1006
1	rs6688977	A	G	0.348907	1006
1	rs6688978	A	C	0.348907	1006
1	rs16837111	A	G	0.0347913	1006
1	rs6429084	A	T	0.348907	1006
1	rs6429085	C	A	0.348907	1006
1	rs138614309	T	A	0.0218688	1006
1	rs6429086	C	T	0.348907	1006
1	rs6429087	G	A	0.34493	1006
1	rs6429088	T	A	0.383698	1006
1	rs10925685	T	C	0.348907	1006
1	rs12031580	T	A	0.34493	1006
1	rs7548360	T	A	0.34493	1006
1	rs7556203	G	A	0.348907	1006
1	rs7513654	G	C	0.348907	1006
1	rs7537013	C	T	0.357853	1006
1	rs7548563	A	C	0.348907	1006
1	rs61650246	C	T	0.083499	1006
1	rs74629677	G	A	0.0347913	1006
1	rs10925686	G	T	0.348907	1006
1	rs10802705	T	C	0.348907	1006
1	rs10802706	T	G	0.348907	1006
1	rs6686603	C	T	0.348907	1006
1	rs11579322	A	G	0.084493	1006
1	rs16837115	G	C	0.0119284	1006
1	rs12072066	G	A	0.0347913	1006
1	rs12072125	G	T	0.0347913	1006
1	rs10925687	G	T	0.347913	1006
1	rs668238	C	T	0.989066	1006
1	rs10754641	A	G	0.432406	1006
1	rs111980914	A	G	0.0109344	1006
1	rs10754642	T	A	0.432406	1006
1	rs112815966	C	T	0.0109344	1006
1	rs7515247	T	C	0.4334	1006
1	rs10754643	T	C	0.432406	1006
1	rs10754644	A	G	0.432406	1006
1	rs76073273	C	T	0.0159046	1006
1	rs7513183	A	G	0.434394	1006
1	rs564639	G	A	0.520875	1006
1	rs11803645	T	C	0.357853	1006
1	rs12071247	T	G	0.0337972	1006
1	rs7513643	A	T	0.355865	1006
1	rs7513649	A	G	0.357853	1006
1	rs7516101	T	C	0.361829	1006
1	rs560229	A	G	0.117296	1006
1	rs74406106	C	T	0.0129225	1006
1	rs4659531	A	T	0.195825	1006
1	rs4659532	G	A	0.205765	1006
1	rs2392864	C	T	0.220676	1006
1	rs1002725	T	C	0.327038	1006
1	rs1002726	C	A	0.327038	1006
1	rs12130374	G	C	0.210736	1006
1	rs10925688	G	A	0.217694	1006
1	rs10802707	C	T	0.206759	1006
1	rs10925690	C	T	0.195825	1006
1	rs10925691	G	A	0.200795	1006
1	rs10925692	T	G	0.200795	1006
1	rs616530	T	A	0.779324	1006
1	rs7539205	C	A	0.195825	1006
1	rs78693677	C	A	0.0248509	1006
1	rs1327898	T	C	0.220676	1006
1	rs1327899	C	T	0.195825	1006
1	rs1002812	T	G	0.779324	1006
1	rs2078306	A	G	0.220676	1006
1	rs114304856	G	T	0.00994036	1006
1	rs1002811	G	A	0.220676	1006
1	rs116233900	T	C	0.0357853	1006
1	rs11588641	C	A	0.119284	1006
1	rs646969	T	G	0.394632	1006
1	rs10925696	T	C	0.195825	1006
1	rs648701	G	T	0.39662	1006
1	rs138730591	G	A	0.00795229	1006
1	rs10925697	A	G	0.0248509	1006
1	rs140734091	A	T	0.0188867	1006
1	rs12407349	G	T	0.102386	1006
1	rs114765715	A	T	0.0417495	1006
1	rs79098097	G	A	0.00994036	1006
1	rs73121917	A	G	0.0248509	1006
1	rs4659533	T	C	0.203777	1006
1	rs80351777	C	T	0.0129225	1006
1	rs77386325	C	A	0.0238569	1006
1	rs12129603	A	G	0.241551	1006
1	rs145210098	A	G	0.0188867	1006
1	rs115907661	G	A	0.0149105	1006
1	rs12142926	C	T	0.235586	1006
1	rs573817	T	C	0.754473	1006
1	rs182787573	T	C	0.0129225	1006
1	rs789144	G	A	0.746521	1006
1	rs10925702	C	T	0.235586	1006
1	rs77950315	G	A	0.026839	1006
1	rs114423403	C	G	0.0109344	1006
1	rs624912	T	C	0.754473	1006
1	rs114439358	A	G	0.026839	1006
1	rs673848	G	A	0.757455	1006
1	rs9970021	G	T	0.234592	1006
1	rs684822	G	A	0.757455	1006
1	rs142463195	A	G	0.0119284	1006
1	rs12130428	T	C	0.23161	1006
1	rs551267	A	C	0.750497	1006
1	rs594360	T	C	0.751491	1006
1	rs482697	T	C	0.261431	1006
1	rs12144710	C	T	0.0119284	1006
1	rs652252	T	C	0.66998	1006
1	rs17548127	A	G	0.0626243	1006
1	rs114223278	T	A	0.028827	1006
1	rs707194	C	T	0.444334	1006
1	rs80337170	C	A	0.0477137	1006
1	rs11587765	G	T	0.0258449	1006
1	rs683070	C	A	0.218688	1006
1	rs143255412	T	C	0.026839	1006
1	rs499370	G	A	0.220676	1006
1	rs607591	A	G	0.228628	1006
1	rs529673	A	G	0.22167	1006
1	rs72763318	A	G	0.0616302	1006
1	rs559047	T	A	0.238569	1006
1	rs79379588	A	G	0.0526839	1006
1	rs562711	C	T	0.28827	1006
1	rs649970	A	G	0.222664	1006
1	rs651372	A	C	0.233598	1006
1	rs663328	T	A	0.233598	1006
1	rs546490	C	G	0.28827	1006
1	rs114571786	G	A	0.054672	1006
1	rs666489	C	G	0.286282	1006
1	rs573290	G	A	0.287276	1006
1	rs574043	A	C	0.23161	1006
1	rs575883	A	T	0.291252	1006
1	rs576000	T	A	0.233598	1006
1	rs679939	A	T	0.236581	1006
1	rs680023	C	T	0.23161	1006
1	rs12137467	A	G	0.0139165	1006
1	rs680818	C	A	0.233598	1006
1	rs12138314	T	C	0.0497018	1006
1	rs12118922	C	T	0.0516899	1006
1	rs12137594	A	G	0.0497018	1006
1	rs585622	C	T	0.233598	1006
1	rs498677	G	A	0.233598	1006
1	rs586565	A	G	0.233598	1006
1	rs588748	C	T	0.233598	1006
1	rs599625	C	T	0.233598	1006
1	rs526130	G	A	0.236581	1006
1	rs600497	A	G	0.233598	1006
1	rs527947	G	A	0.233598	1006
1	rs556315	G	A	0.291252	1006
1	rs12047571	G	A	0.112326	1006
1	rs617394	G	A	0.240557	1006
1	rs16837190	G	A	0.0646123	1006
1	rs74728354	A	G	0.054672	1006
1	rs59627173	G	A	0.0576541	1006
1	rs74985156	G	T	0.054672	1006
1	rs4659879	C	T	0.0576541	1006
1	rs4659534	C	G	0.0576541	1006
1	rs535914	T	C	0.294235	1006
1	rs78318745	A	T	0.054672	1006
1	rs146871536	C	T	0.0258449	1006
1	rs115851656	G	C	0.054672	1006
1	rs12726152	A	T	0.10835	1006
1	rs597856	A	G	0.295229	1006
1	rs2793130	A	G	0.237575	1006
1	rs192639656	G	T	0.00994036	1006
1	rs614831	G	A	0.299205	1006
1	rs630447	A	G	0.693837	1006
1	rs10925711	G	T	0.342942	1006
1	rs572934	A	G	0.692843	1006
1	rs16837200	A	G	0.0984095	1006
1	rs548096	T	C	0.678926	1006
1	rs77760738	C	T	0.0536779	1006
1	rs542565	T	A	0.263419	1006
1	rs34700344	G	A	0.162028	1006
1	rs61829289	G	A	0.271372	1006
1	rs517690	T	C	0.257455	1006
1	rs1393640	G	A	0.166004	1006
1	rs672919	T	C	0.417495	1006
1	rs1393639	A	T	0.166004	1006
1	rs484638	G	A	0.252485	1006
1	rs34326716	C	T	0.166004	1006
1	rs483883	C	T	0.252485	1006
1	rs7517081	T	C	0.166004	1006
1	rs7517092	T	C	0.166004	1006
1	rs687851	T	C	0.761431	1006
1	rs6429092	T	G	0.166004	1006
1	rs61829290	G	T	0.0308151	1006
1	rs10802709	A	G	0.293241	1006
1	rs7520477	T	G	0.166004	1006
1	rs562061	G	C	0.253479	1006
1	rs35468150	A	G	0.166004	1006
1	rs71644942	T	C	0.166004	1006
1	rs72763341	A	G	0.166004	1006
1	rs72763342	A	G	0.166004	1006
1	rs533866	T	C	0.253479	1006
1	rs58651565	C	A	0.166004	1006
1	rs61213567	G	A	0.166004	1006
1	rs475109	G	T	0.761431	1006
1	rs60090694	G	A	0.166004	1006
1	rs474167	A	G	0.761431	1006
1	rs2494076	C	T	0.419483	1006
1	rs34104963	C	T	0.166004	1006
1	rs10925712	A	C	0.294235	1006
1	rs554372	A	C	0.418489	1006
1	rs590734	A	C	0.252485	1006
1	rs7527526	A	G	0.166004	1006
1	rs10925713	T	A	0.294235	1006
1	rs6673250	A	G	0.342942	1006
1	rs12049547	T	G	0.291252	1006
1	rs115143277	G	A	0.0129225	1006
1	rs1327894	G	T	0.342942	1006
1	rs522165	G	A	0.252485	1006
1	rs516880	C	T	0.252485	1006
1	rs6676733	A	C	0.342942	1006
1	rs12072825	C	T	0.289264	1006
1	rs490351	T	C	0.595427	1006
1	rs6429093	A	G	0.166004	1006
1	rs632407	C	T	0.0636183	1006
1	rs574819	T	C	0.761431	1006
1	rs634971	G	A	0.761431	1006
1	rs570292	A	C	0.256461	1006
1	rs649812	A	G	0.766402	1006
1	rs17614812	G	A	0.0248509	1006
1	rs514426	C	T	0.256461	1006
1	rs663236	A	G	0.261431	1006
1	rs80335423	A	T	0.0198807	1006
1	rs510798	A	G	0.261431	1006
1	rs2174075	A	G	0.250497	1006
1	rs2174074	A	T	0.260437	1006
1	rs1027666	T	C	0.765408	1006
1	rs1027665	T	C	0.765408	1006
1	rs2134458	G	A	0.261431	1006
1	rs12724714	G	A	0.162028	1006
1	rs1964047	G	C	0.765408	1006
1	rs2014476	T	A	0.765408	1006
1	rs61829291	C	T	0.0437376	1006
1	rs1027664	G	A	0.503976	1006
1	rs9970821	C	A	0.809145	1006
1	rs11578324	G	T	0.247515	1006
1	rs114436716	A	G	0.0387674	1006
1	rs10925714	A	C	0.250497	1006
1	rs1502872	G	A	0.503976	1006
1	rs6672862	C	T	0.247515	1006
1	rs147301885	T	C	0.0109344	1006
1	rs16837253	C	T	0.162028	1006
1	rs6685814	A	G	0.341948	1006
1	rs2018733	G	A	0.503976	1006
1	rs4659883	T	A	0.503976	1006
1	rs7545013	T	G	0.811133	1006
1	rs72763355	G	A	0.0298211	1006
1	rs17549628	A	C	0.0357853	1006
1	rs61829321	C	T	0.0914513	1006
1	rs1502871	A	G	0.810139	1006
1	rs10754645	A	G	0.346918	1006
1	rs1502870	C	T	0.162028	1006
1	rs1502869	C	G	0.810139	1006
1	rs34804661	A	G	0.301193	1006
1	rs12728263	G	A	0.162028	1006
1	rs80305873	G	A	0.0248509	1006
1	rs61829322	A	G	0.0914513	1006
1	rs6681102	T	C	0.508946	1006
1	rs12758974	T	C	0.302187	1006
1	rs116787453	C	T	0.026839	1006
1	rs957331	C	G	0.296223	1006
1	rs56179029	C	T	0.0904573	1006
1	rs79514350	G	A	0.0974155	1006
1	rs12135706	C	T	0.472167	1006
1	rs114880946	A	C	0.00894632	1006
1	rs12126796	A	C	0.471173	1006
1	rs79711559	A	G	0.00894632	1006
1	rs75934752	T	G	0.0208748	1006
1	rs66584000	G	A	0.471173	1006
1	rs12126773	G	A	0.471173	1006
1	rs12069954	A	G	0.0964215	1006
1	rs12030115	A	G	0.0228628	1006
1	rs56183218	C	T	0.0924453	1006
1	rs115304378	A	G	0.0308151	1006
1	rs7511801	G	A	0.0974155	1006
1	rs76194638	T	C	0.0228628	1006
1	rs12042289	C	A	0.0228628	1006
1	rs147194716	G	A	0.0228628	1006
1	rs138790042	C	T	0.0318091	1006
1	rs149276489	G	A	0.0308151	1006
1	rs10925718	T	A	0.596421	1006
1	rs12127220	A	G	0.475149	1006
1	rs12138175	C	T	0.475149	1006
1	rs61829324	A	C	0.0924453	1006
1	rs75743604	C	T	0.0228628	1006
1	rs10442671	A	G	0.475149	1006
1	rs115870383	C	T	0.0208748	1006
1	rs6701063	C	A	0.0954274	1006
1	rs17615227	T	G	0.0646123	1006
1	rs77292343	C	A	0.0238569	1006
1	rs151077172	G	A	0.00894632	1006
1	rs77481365	A	G	0.0228628	1006
1	rs10925719	C	T	0.59841	1006
1	rs73106279	A	G	0.0168986	1006
1	rs73106280	G	A	0.0168986	1006
1	rs12729311	G	A	0.461233	1006
1	rs10925720	C	T	0.11332	1006
1	rs10925721	C	A	0.11332	1006
1	rs73106285	C	A	0.0168986	1006
1	rs12037171	T	A	0.0228628	1006
1	rs7533022	A	G	0.11332	1006
1	rs12143379	C	A	0.11332	1006
1	rs12132382	A	G	0.0168986	1006
1	rs113193893	T	C	0.0198807	1006
1	rs10925722	A	G	0.11332	1006
1	rs10925723	T	A	0.11332	1006
1	rs12080422	A	G	0.11332	1006
1	rs6686236	A	T	0.11332	1006
1	rs77346898	T	C	0.0228628	1006
1	rs12408685	G	T	0.0347913	1006
1	rs73106296	A	C	0.0168986	1006
1	rs6694689	T	C	0.0168986	1006
1	rs6703482	G	A	0.11332	1006
1	rs6703491	G	A	0.112326	1006
1	rs77768558	T	C	0.0924453	1006
1	rs6692722	A	C	0.11332	1006
1	rs12139605	G	C	0.11332	1006
1	rs79667346	C	A	0.0934394	1006
1	rs55790050	T	G	0.0924453	1006
1	rs10495418	C	T	0.109344	1006
1	rs12022824	C	T	0.0228628	1006
1	rs6678175	A	G	0.11332	1006
1	rs74699837	A	G	0.0924453	1006
1	rs6683670	T	C	0.111332	1006
1	rs12137542	A	T	0.0168986	1006
1	rs74751123	C	G	0.0159046	1006
1	rs1553385	A	G	0.610338	1006
1	rs12087737	A	T	0.0954274	1006
1	rs12061917	C	G	0.0954274	1006
1	rs16837283	T	C	0.102386	1006
1	rs7548327	G	C	0.114314	1006
1	rs12139407	T	C	0.11332	1006
1	rs17615500	T	C	0.474155	1006
1	rs12726612	A	C	0.474155	1006
1	rs17615566	T	C	0.0308151	1006
1	rs61829327	T	A	0.11332	1006
1	rs12090387	T	C	0.587475	1006
1	rs73107703	C	T	0.0168986	1006
1	rs12091546	T	A	0.11332	1006
1	rs73107706	A	T	0.0168986	1006
1	rs185589826	T	C	0.0119284	1006
1	rs12144076	G	A	0.11332	1006
1	rs12754806	G	A	0.474155	1006
1	rs9662746	G	A	0.115308	1006
1	rs75054619	G	C	0.0168986	1006
1	rs7547641	A	G	0.11332	1006
1	rs12140478	G	A	0.474155	1006
1	rs12090580	G	A	0.11332	1006
1	rs12087145	T	C	0.11332	1006
1	rs150315743	C	T	0.0248509	1006
1	rs12090686	G	A	0.11332	1006
1	rs12138197	A	G	0.11332	1006
1	rs2062767	G	T	0.473161	1006
1	rs1016295	G	C	0.473161	1006
1	rs115138913	T	C	0.0149105	1006
1	rs138455777	G	A	0.0228628	1006
1	rs150637614	T	C	0.0168986	1006
1	rs61829328	T	C	0.0924453	1006
1	rs61829329	T	A	0.0924453	1006
1	rs12144717	G	A	0.0168986	1006
1	rs1910294	T	C	0.0168986	1006
1	rs1910295	T	C	0.609344	1006
1	rs1910296	C	A	0.137177	1006
1	rs7546766	A	C	0.0168986	1006
1	rs7546888	A	G	0.136183	1006
1	rs146289251	G	A	0.00695825	1006
1	rs56079658	T	G	0.0934394	1006
1	rs10925726	T	A	0.592445	1006
1	rs61829331	C	T	0.116302	1006
1	rs78443662	G	A	0.0228628	1006
1	rs79779942	C	A	0.0228628	1006
1	rs61829332	A	G	0.11829	1006
1	rs34265605	G	A	0.473161	1006
1	rs61829333	A	G	0.0924453	1006
1	rs10925727	T	G	0.592445	1006
1	rs147109385	T	C	0.0109344	1006
1	rs1502867	G	C	0.0934394	1006
1	rs1948812	G	T	0.475149	1006
1	rs1948811	C	G	0.475149	1006
1	rs141447583	C	T	0.0337972	1006
1	rs74148691	T	A	0.0228628	1006
1	rs61829350	G	A	0.0924453	1006
1	rs1963064	T	C	0.662028	1006
1	rs149929518	G	A	0.0228628	1006
1	rs61829351	G	A	0.0924453	1006
1	rs77272580	G	T	0.0228628	1006
1	rs76015367	A	G	0.0228628	1006
1	rs61829352	T	C	0.0924453	1006
1	rs77615723	C	G	0.0924453	1006
1	rs148639989	G	A	0.0129225	1006
1	rs147779365	A	C	0.0228628	1006
1	rs12568834	A	G	0.542744	1006
1	rs12047703	A	G	0.0228628	1006
1	rs12047708	A	C	0.0228628	1006
1	rs150248018	T	C	0.0129225	1006
1	rs1502862	T	C	0.542744	1006
1	rs79014179	G	A	0.0248509	1006
1	rs10925728	C	T	0.635189	1006
1	rs78905473	G	A	0.0228628	1006
1	rs12023903	G	A	0.0228628	1006
1	rs7533386	T	C	0.0228628	1006
1	rs7526594	G	A	0.0228628	1006
1	rs7549855	C	G	0.0228628	1006
1	rs80056009	G	A	0.0228628	1006
1	rs75613902	G	A	0.0228628	1006
1	rs2174076	G	A	0.54175	1006
1	rs7519909	A	G	0.54175	1006
1	rs12023609	A	G	0.0218688	1006
1	rs80236850	T	C	0.0228628	1006
1	rs74322238	C	T	0.0228628	1006
1	rs12035023	C	T	0.0228628	1006
1	rs12027889	G	C	0.0228628	1006
1	rs12025372	T	C	0.0228628	1006
1	rs61829353	C	G	0.0924453	1006
1	rs151307155	G	A	0.0178926	1006
1	rs2841397	T	C	0.662028	1006
1	rs12025546	A	G	0.0228628	1006
1	rs12131883	C	G	0.542744	1006
1	rs10925730	C	A	0.662028	1006
1	rs79779409	T	G	0.0477137	1006
1	rs72763371	T	G	0.0139165	1006
1	rs115723102	T	A	0.00994036	1006
1	rs12021773	G	A	0.0228628	1006
1	rs2653914	G	A	0.280318	1006
1	rs140688760	G	C	0.0159046	1006
1	rs61829355	C	G	0.0924453	1006
1	rs12118073	T	A	0.286282	1006
1	rs2841370	A	G	0.656064	1006
1	rs3001432	G	A	0.277336	1006
1	rs185298237	G	C	0.0178926	1006
1	rs2841373	G	A	0.27833	1006
1	rs75754427	C	G	0.0904573	1006
1	rs12121833	G	C	0.287276	1006
1	rs2841377	A	G	0.657058	1006
1	rs111304451	G	T	0.0159046	1006
1	rs12562714	T	G	0.565606	1006
1	rs12562532	A	T	0.27833	1006
1	rs10925732	C	T	0.287276	1006
1	rs10754647	A	C	0.569583	1006
1	rs2841381	A	T	0.281312	1006
1	rs10802712	G	A	0.314115	1006
1	rs10802713	G	A	0.313121	1006
1	rs10802714	A	T	0.313121	1006
1	rs10802715	G	A	0.313121	1006
1	rs6698518	A	G	0.313121	1006
1	rs2653912	T	A	0.284294	1006
1	rs6686355	C	T	0.313121	1006
1	rs6698753	A	G	0.312127	1006
1	rs6686364	C	T	0.312127	1006
1	rs2841389	A	T	0.596421	1006
1	rs2820209	C	T	0.282306	1006
1	rs12059705	A	C	0.313121	1006
1	rs769355	C	A	0.313121	1006
1	rs10754648	A	G	0.313121	1006
1	rs10754649	C	T	0.313121	1006
1	rs10754650	C	A	0.313121	1006
1	rs10802716	C	A	0.314115	1006
1	rs10802717	A	G	0.314115	1006
1	rs10802718	C	T	0.315109	1006
1	rs10802719	G	A	0.315109	1006
1	rs12123455	G	A	0.315109	1006
1	rs12131133	C	T	0.316103	1006
1	rs2841390	G	A	0.750497	1006
1	rs2841391	T	C	0.435388	1006
1	rs2841392	T	C	0.434394	1006
1	rs12120078	A	G	0.317097	1006
1	rs76403028	C	G	0.317097	1006
1	rs2841393	A	C	0.749503	1006
1	rs2841394	A	C	0.436382	1006
1	rs72632875	G	A	0.314115	1006
1	rs72632876	A	G	0.312127	1006
1	rs72632877	T	C	0.314115	1006
1	rs72632878	T	C	0.314115	1006
1	rs72632879	G	A	0.314115	1006
1	rs72632880	G	A	0.314115	1006
1	rs2841395	A	T	0.610338	1006
1	rs72632881	C	T	0.314115	1006
1	rs72632882	C	T	0.314115	1006
1	rs12131433	C	T	0.0149105	1006
1	rs72632883	T	G	0.308151	1006
1	rs10802720	C	T	0.314115	1006
1	rs1875646	G	C	0.295229	1006
1	rs12402917	A	T	0.314115	1006
1	rs12068834	G	A	0.314115	1006
1	rs2202213	G	C	0.314115	1006
1	rs10925735	A	G	0.314115	1006
1	rs10925736	C	T	0.314115	1006
1	rs6683519	T	C	0.314115	1006
1	rs6670770	C	A	0.315109	1006
1	rs2653913	T	C	0.610338	1006
1	rs6694464	G	A	0.314115	1006
1	rs2820210	T	C	0.294235	1006
1	rs12126891	G	A	0.312127	1006
1	rs6683738	A	T	0.314115	1006
1	rs12405150	G	A	0.324056	1006
1	rs6675135	C	T	0.32505	1006
1	rs2202214	A	G	0.291252	1006
1	rs2202215	C	T	0.287276	1006
1	rs114907506	T	C	0.0168986	1006
1	rs1847213	C	A	0.295229	1006
1	rs11807360	C	T	0.0606362	1006
1	rs12028971	A	T	0.313121	1006
1	rs12039396	C	A	0.313121	1006
1	rs4379668	C	T	0.314115	1006
1	rs982625	T	C	0.314115	1006
1	rs116483816	C	T	0.0149105	1006
1	rs115518412	A	T	0.028827	1006
1	rs79843191	G	A	0.0109344	1006
1	rs2820208	A	G	0.610338	1006
1	rs982283	A	G	0.297217	1006
1	rs1910299	A	G	0.313121	1006
1	rs6664780	T	C	0.612326	1006
1	rs116394460	G	A	0.028827	1006
1	rs151168154	C	A	0.0109344	1006
1	rs79164366	A	C	0.0208748	1006
1	rs146897467	T	C	0.0168986	1006
1	rs12748168	T	C	0.313121	1006
1	rs75476842	T	C	0.05666	1006
1	rs12729155	C	T	0.313121	1006
1	rs10925738	C	T	0.296223	1006
1	rs10925739	T	C	0.60835	1006
1	rs12735197	C	T	0.313121	1006
1	rs17551620	T	G	0.0347913	1006
1	rs4659536	T	C	0.313121	1006
1	rs7526633	G	A	0.611332	1006
1	rs138256534	C	T	0.00497018	1006
1	rs6682110	G	A	0.296223	1006
1	rs12021723	C	T	0.313121	1006
1	rs11587527	G	A	0.313121	1006
1	rs7538845	G	C	0.609344	1006
1	rs11585898	A	T	0.313121	1006
1	rs80236266	C	T	0.0367793	1006
1	rs12749736	A	G	0.314115	1006
1	rs72765208	A	C	0.294235	1006
1	rs4659885	T	G	0.610338	1006
1	rs138868516	A	C	0.0506958	1006
1	rs7545268	G	T	0.610338	1006
1	rs149330681	C	T	0.0188867	1006
1	rs77872903	T	G	0.0129225	1006
1	rs12041407	G	A	0.282306	1006
1	rs6675406	C	G	0.583499	1006
1	rs12567372	G	T	0.298211	1006
1	rs4518888	C	T	0.2833	1006
1	rs12750776	T	A	0.284294	1006
1	rs12746802	A	G	0.2833	1006
1	rs10925740	T	C	0.582505	1006
1	rs12747660	A	G	0.282306	1006
1	rs10754651	T	C	0.966203	1006
1	rs10925741	T	G	0.583499	1006
1	rs186969861	T	C	0.00695825	1006
1	rs12757700	T	C	0.284294	1006
1	rs10925742	T	C	0.282306	1006
1	rs11587228	A	T	0.282306	1006
1	rs4593808	C	G	0.407555	1006
1	rs12744326	C	T	0.254473	1006
1	rs17552002	C	T	0.377734	1006
1	rs111658379	T	A	0.0337972	1006
1	rs4601573	C	T	0.267396	1006
1	rs10802722	A	G	0.651093	1006
1	rs10925743	A	G	0.377734	1006
1	rs10925744	G	A	0.377734	1006
1	rs10157524	C	G	0.377734	1006
1	rs10158346	A	T	0.377734	1006
1	rs10925745	A	T	0.377734	1006
1	rs10925746	G	A	0.378728	1006
1	rs10802723	T	C	0.377734	1006
1	rs4387170	G	A	0.37674	1006
1	rs7522120	G	A	0.37674	1006
1	rs4630118	C	T	0.37674	1006
1	rs149475485	C	T	0.0318091	1006
1	rs10802724	T	C	0.378728	1006
1	rs10802725	C	T	0.37674	1006
1	rs10802726	C	A	0.37674	1006
1	rs10802727	T	C	0.37674	1006
1	rs10802728	C	A	0.37674	1006
1	rs4131405	C	T	0.37674	1006
1	rs4512633	G	A	0.37674	1006
1	rs12067208	C	T	0.37674	1006
1	rs55633700	T	C	0.37674	1006
1	rs12754289	T	C	0.0208748	1006
1	rs10925747	T	G	0.37674	1006
1	rs192809697	C	T	0.028827	1006
1	rs10925748	A	G	0.37674	1006
1	rs10754652	A	C	0.37674	1006
1	rs10925749	A	T	0.377734	1006
1	rs79748221	G	A	0.0487078	1006
1	rs12145075	G	C	0.105368	1006
1	rs12141724	A	T	0.0159046	1006
1	rs78287916	C	T	0.0248509	1006
1	rs10925750	G	A	0.377734	1006
1	rs10925752	G	A	0.377734	1006
1	rs144353019	T	C	0.00994036	1006
1	rs12141866	A	G	0.377734	1006
1	rs12145275	G	A	0.377734	1006
1	rs12123186	C	T	0.109344	1006
1	rs12146067	G	C	0.37674	1006
1	rs10754653	A	G	0.377734	1006
1	rs10925753	C	A	0.377734	1006
1	rs55710158	C	A	0.377734	1006
1	rs75132646	C	T	0.0328032	1006
1	rs10802729	T	C	0.377734	1006
1	rs6662397	C	A	0.377734	1006
1	rs6677661	T	C	0.377734	1006
1	rs11576313	T	C	0.377734	1006
1	rs7532360	T	A	0.37674	1006
1	rs7515401	A	G	0.377734	1006
1	rs12058132	T	A	0.377734	1006
1	rs2689158	A	G	0.377734	1006
1	rs2689157	A	T	0.377734	1006
1	rs115866226	C	T	0.0487078	1006
1	rs2841398	C	A	0.377734	1006
1	rs2689156	T	C	0.377734	1006
1	rs2841399	C	T	0.377734	1006
1	rs2091076	A	G	0.377734	1006
1	rs2091077	T	C	0.377734	1006
1	rs2091078	C	T	0.377734	1006
1	rs2689154	C	G	0.377734	1006
1	rs115517531	A	G	0.028827	1006
1	rs2841402	C	G	0.378728	1006
1	rs3001435	G	A	0.375746	1006
1	rs3001436	A	G	0.377734	1006
1	rs2689151	G	C	0.377734	1006
1	rs2689150	G	T	0.377734	1006
1	rs2689149	C	T	0.377734	1006
1	rs2689148	T	C	0.377734	1006
1	rs116236857	G	A	0.0119284	1006
1	rs2049317	T	C	0.377734	1006
1	rs2841403	T	C	0.377734	1006
1	rs2689147	G	A	0.377734	1006
1	rs182321399	G	T	0.0119284	1006
1	rs2689146	G	A	0.377734	1006
1	rs34242988	T	G	0.267396	1006
1	rs2689145	C	G	0.377734	1006
1	rs2841404	C	T	0.377734	1006
1	rs2494766	A	G	0.710736	1006
1	rs7531688	A	G	0.760437	1006
1	rs12027229	T	G	0.0616302	1006
1	rs2462010	G	A	0.418489	1006
1	rs12120235	G	A	0.281312	1006
1	rs74625695	T	C	0.0884692	1006
1	rs112808079	C	T	0.0178926	1006
1	rs3001437	G	C	0.248509	1006
1	rs3011584	T	A	0.527833	1006
1	rs2841406	C	A	0.240557	1006
1	rs1523420	G	A	0.241551	1006
1	rs2689161	C	G	0.527833	1006
1	rs148694389	T	G	0.0178926	1006
1	rs2689174	A	G	0.242545	1006
1	rs2841407	T	C	0.243539	1006
1	rs12123692	G	A	0.287276	1006
1	rs12124475	G	T	0.287276	1006
1	rs73107738	T	C	0.0407555	1006
1	rs61830574	C	T	0.082505	1006
1	rs6676996	A	G	0.287276	1006
1	rs2689173	A	G	0.242545	1006
1	rs17617562	G	C	0.287276	1006
1	rs12733461	C	T	0.256461	1006
1	rs116209718	C	T	0.286282	1006
1	rs2689172	A	G	0.243539	1006
1	rs2689171	A	T	0.243539	1006
1	rs10925754	C	T	0.287276	1006
1	rs3011566	G	C	0.529821	1006
1	rs3011567	A	G	0.802187	1006
1	rs10925755	A	G	0.287276	1006
1	rs10925756	G	T	0.287276	1006
1	rs3001438	G	A	0.242545	1006
1	rs3011568	C	T	0.812127	1006
1	rs17552683	T	C	0.287276	1006
1	rs3011569	C	T	0.242545	1006
1	rs3001439	A	C	0.242545	1006
1	rs17617693	G	T	0.286282	1006
1	rs16837404	T	C	0.0437376	1006
1	rs12754272	C	T	0.26839	1006
1	rs3011570	G	T	0.244533	1006
1	rs112871108	G	A	0.0427435	1006
1	rs3011571	T	C	0.244533	1006
1	rs3011572	C	T	0.421471	1006
1	rs61830576	G	A	0.0636183	1006
1	rs111971345	G	A	0.0109344	1006
1	rs7549568	A	G	0.764414	1006
1	rs112639788	C	T	0.0695825	1006
1	rs17617783	A	C	0.274354	1006
1	rs3011576	A	G	0.777336	1006
1	rs2462012	C	G	0.0795229	1006
1	rs2841408	A	C	0.422465	1006
1	rs35443910	C	T	0.143141	1006
1	rs187041676	A	G	0.00695825	1006
1	rs2841409	G	C	0.513917	1006
1	rs2841410	A	T	0.421471	1006
1	rs2841411	A	C	0.421471	1006
1	rs6700662	A	G	0.0805169	1006
1	rs12124106	A	G	0.198807	1006
1	rs75502411	G	T	0.0904573	1006
1	rs79515040	C	A	0.0904573	1006
1	rs2140422	A	G	0.143141	1006
1	rs55765837	T	C	0.0218688	1006
1	rs61830578	G	A	0.0775348	1006
1	rs12136105	C	T	0.143141	1006
1	rs34059424	G	A	0.145129	1006
1	rs61830579	A	G	0.0596421	1006
1	rs6694953	C	T	0.434394	1006
1	rs35734680	C	A	0.0606362	1006
1	rs12408234	C	T	0.145129	1006
1	rs2841415	A	G	0.662028	1006
1	rs139573480	G	A	0.00596421	1006
1	rs61830580	G	A	0.0596421	1006
1	rs147147510	C	A	0.0208748	1006
1	rs111902754	C	T	0.0596421	1006
1	rs12139157	C	T	0.142147	1006
1	rs1357520	C	T	0.0785288	1006
1	rs1357519	T	C	0.0785288	1006
1	rs6429100	G	A	0.436382	1006
1	rs10802730	G	A	0.142147	1006
1	rs61830581	C	G	0.0785288	1006
1	rs10925758	C	A	0.196819	1006
1	rs10925759	T	C	0.196819	1006
1	rs10754654	G	T	0.144135	1006
1	rs138836343	T	C	0.00894632	1006
1	rs75407889	G	A	0.0248509	1006
1	rs11583195	T	C	0.143141	1006
1	rs2841416	G	A	0.238569	1006
1	rs2689178	T	C	0.662028	1006
1	rs17553093	T	C	0.0725646	1006
1	rs10925760	A	G	0.199801	1006
1	rs2841417	G	A	0.318091	1006
1	rs2689177	C	A	0.516899	1006
1	rs2689128	T	C	0.239563	1006
1	rs2689130	C	T	0.328032	1006
1	rs2689131	T	C	0.236581	1006
1	rs2689132	A	G	0.0745527	1006
1	rs17618142	T	C	0.0725646	1006
1	rs61830582	C	G	0.0596421	1006
1	rs16837426	G	A	0.0576541	1006
1	rs71644945	T	G	0.132207	1006
1	rs12743249	A	G	0.131213	1006
1	rs1916625	C	T	0.027833	1006
1	rs17618287	T	C	0.082505	1006
1	rs2841340	T	C	0.589463	1006
1	rs78886279	G	T	0.0685885	1006
1	rs1523434	C	A	0.027833	1006
1	rs2689133	G	A	0.589463	1006
1	rs73107780	T	C	0.0437376	1006
1	rs17618334	T	C	0.126243	1006
1	rs61830608	C	T	0.126243	1006
1	rs61830610	T	C	0.126243	1006
1	rs17553509	G	C	0.126243	1006
1	rs66907380	T	C	0.127237	1006
1	rs72765252	A	C	0.126243	1006
1	rs61830611	C	A	0.126243	1006
1	rs146815600	T	G	0.0238569	1006
1	rs17553542	G	A	0.0357853	1006
1	rs61830612	G	A	0.125249	1006
1	rs61830613	T	C	0.126243	1006
1	rs2689134	T	A	0.377734	1006
1	rs2255516	T	C	0.130219	1006
1	rs1581470	C	T	0.241551	1006
1	rs6663844	A	T	0.0437376	1006
1	rs3001431	T	G	0.37674	1006
1	rs79016051	T	C	0.0904573	1006
1	rs6664293	A	T	0.0437376	1006
1	rs6667023	T	C	0.0437376	1006
1	rs2689127	C	G	0.37674	1006
1	rs2841342	T	A	0.37674	1006
1	rs1523433	G	A	0.027833	1006
1	rs1523432	C	T	0.027833	1006
1	rs16837442	A	G	0.0119284	1006
1	rs2689126	A	G	0.588469	1006
1	rs138806741	T	C	0.0119284	1006
1	rs6429101	C	T	0.343936	1006
1	rs6429102	T	C	0.0437376	1006
1	rs7533979	T	G	0.116302	1006
1	rs182671008	A	G	0.0119284	1006
1	rs7542176	G	T	0.241551	1006
1	rs2689125	G	A	0.582505	1006
1	rs79427859	G	A	0.0437376	1006
1	rs2841343	C	T	0.452286	1006
1	rs76295154	C	T	0.0218688	1006
1	rs2841344	G	A	0.457256	1006
1	rs61830615	A	C	0.0675944	1006
1	rs7537899	A	G	0.246521	1006
1	rs7538016	A	G	0.246521	1006
1	rs2841345	G	A	0.588469	1006
1	rs61830616	G	A	0.124254	1006
1	rs74151427	G	A	0.0576541	1006
1	rs2689124	A	G	0.143141	1006
1	rs187610152	T	G	0.0178926	1006
1	rs55672149	T	C	0.246521	1006
1	rs72765260	G	A	0.0228628	1006
1	rs1523431	C	T	0.027833	1006
1	rs35024245	A	G	0.128231	1006
1	rs35664373	T	C	0.128231	1006
1	rs2841346	C	T	0.377734	1006
1	rs6678845	T	C	0.246521	1006
1	rs6663641	C	G	0.246521	1006
1	rs61830617	C	T	0.082505	1006
1	rs11589518	C	T	0.128231	1006
1	rs113792066	T	C	0.0437376	1006
1	rs16837451	A	G	0.0904573	1006
1	rs4313384	C	T	0.128231	1006
1	rs77942957	A	T	0.0357853	1006
1	rs16837455	G	C	0.0576541	1006
1	rs74599860	G	A	0.0437376	1006
1	rs57211654	A	C	0.0586481	1006
1	rs3011577	C	T	0.572565	1006
1	rs61830618	A	G	0.0695825	1006
1	rs3011578	G	T	0.027833	1006
1	rs16837458	A	G	0.0586481	1006
1	rs16832133	G	C	0.0596421	1006
1	rs71644948	G	A	0.128231	1006
1	rs113775565	G	C	0.0745527	1006
1	rs76165589	G	A	0.082505	1006
1	rs73109915	A	G	0.0586481	1006
1	rs1474322	G	A	0.027833	1006
1	rs61830619	C	T	0.0745527	1006
1	rs76804027	T	C	0.0437376	1006
1	rs61830620	T	C	0.0745527	1006
1	rs12084392	A	G	0.0447316	1006
1	rs2689191	T	C	0.027833	1006
1	rs10495420	C	G	0.0616302	1006
1	rs61830621	A	T	0.0616302	1006
1	rs1464644	C	A	0.348907	1006
1	rs73109918	G	A	0.0586481	1006
1	rs61830622	T	C	0.0616302	1006
1	rs6693951	A	G	0.122266	1006
1	rs1464643	T	A	0.027833	1006
1	rs1464642	T	C	0.027833	1006
1	rs78801664	G	C	0.0258449	1006
1	rs1464641	C	T	0.027833	1006
1	rs10495421	C	T	0.0745527	1006
1	rs73109921	C	T	0.0586481	1006
1	rs61830623	C	T	0.084493	1006
1	rs2841347	T	C	0.581511	1006
1	rs73109924	G	T	0.0437376	1006
1	rs2841348	T	A	0.575547	1006
1	rs73109927	G	T	0.0437376	1006
1	rs17619064	A	G	0.082505	1006
1	rs11584953	A	G	0.128231	1006
1	rs61830624	C	T	0.0745527	1006
1	rs76345655	T	G	0.082505	1006
1	rs71644949	G	A	0.128231	1006
1	rs75384979	C	A	0.027833	1006
1	rs2841349	G	A	0.027833	1006
1	rs2841350	A	C	0.027833	1006
1	rs2841351	A	T	0.027833	1006
1	rs17554324	G	A	0.0616302	1006
1	rs2841352	G	T	0.027833	1006
1	rs2689190	A	G	0.581511	1006
1	rs2841353	T	C	0.027833	1006
1	rs2841354	G	C	0.027833	1006
1	rs2841355	C	T	0.0725646	1006
1	rs73109933	G	A	0.0447316	1006
1	rs73109935	A	G	0.0437376	1006
1	rs2689189	G	A	0.0258449	1006
1	rs61830625	C	T	0.0616302	1006
1	rs2689188	C	T	0.117296	1006
1	rs2841359	G	A	0.027833	1006
1	rs6429103	G	C	0.122266	1006
1	rs2841360	C	T	0.157058	1006
1	rs2689187	T	C	0.157058	1006
1	rs2841361	C	A	0.027833	1006
1	rs2689186	G	T	0.157058	1006
1	rs2841362	C	G	0.157058	1006
1	rs2462013	T	C	0.027833	1006
1	rs12136776	A	C	0.122266	1006
1	rs2689185	A	G	0.027833	1006
1	rs61830626	T	A	0.189861	1006
1	rs61830631	G	A	0.0616302	1006
1	rs3011580	A	G	0.0974155	1006
1	rs3011581	C	G	0.0974155	1006
1	rs2841364	A	T	0.0974155	1006
1	rs2841365	A	G	0.0974155	1006
1	rs1983431	A	G	0.0695825	1006
1	rs112921211	C	T	0.0437376	1006
1	rs2689164	C	G	0.473161	1006
1	rs111878683	G	A	0.0656064	1006
1	rs1983430	C	T	0.027833	1006
1	rs12727083	T	G	0.265408	1006
1	rs1523427	T	A	0.027833	1006
1	rs35285223	G	C	0.142147	1006
1	rs12093152	G	A	0.142147	1006
1	rs35729605	G	T	0.128231	1006
1	rs1474325	C	T	0.0337972	1006
1	rs146271261	A	C	0.0387674	1006
1	rs7417116	T	A	0.130219	1006
1	rs6429104	A	C	0.193837	1006
1	rs2841366	A	G	0.476143	1006
1	rs73109942	T	C	0.0586481	1006
1	rs4491054	A	G	0.0695825	1006
1	rs76323622	T	A	0.0437376	1006
1	rs2689163	G	C	0.476143	1006
1	rs10925763	G	T	0.194831	1006
1	rs12086208	T	C	0.130219	1006
1	rs17554606	A	G	0.253479	1006
1	rs77269501	C	T	0.0377734	1006
1	rs17554620	A	T	0.130219	1006
1	rs16837489	A	G	0.05666	1006
1	rs75143416	C	A	0.130219	1006
1	rs78565379	T	C	0.0367793	1006
1	rs10925765	A	T	0.187873	1006
1	rs146560643	A	G	0.187873	1006
1	rs1474323	T	C	0.417495	1006
1	rs1474324	A	G	0.130219	1006
1	rs17619413	C	T	0.225646	1006
1	rs10802731	G	T	0.182903	1006
1	rs10802732	C	T	0.131213	1006
1	rs10925766	C	A	0.144135	1006
1	rs147378316	G	A	0.0596421	1006
1	rs2841367	T	C	0.44334	1006
1	rs6429106	T	C	0.0765408	1006
1	rs150500767	T	G	0.0357853	1006
1	rs12755694	G	A	0.130219	1006
1	rs7513632	G	A	0.0685885	1006
1	rs74151434	A	G	0.0596421	1006
1	rs2841368	G	A	0.435388	1006
1	rs11590041	A	G	0.129225	1006
1	rs76330356	G	T	0.0685885	1006
1	rs150165173	G	A	0.0228628	1006
1	rs12096431	T	C	0.182903	1006
1	rs139736570	T	G	0.00894632	1006
1	rs2841369	G	C	0.027833	1006
1	rs71644950	T	G	0.131213	1006
1	rs71644951	C	G	0.131213	1006
1	rs71644952	G	A	0.131213	1006
1	rs16837493	T	C	0.0377734	1006
1	rs11581684	C	T	0.0337972	1006
1	rs10925767	G	T	0.131213	1006
1	rs61829061	C	T	0.0815109	1006
1	rs10495422	G	A	0.130219	1006
1	rs10925768	G	T	0.131213	1006
1	rs10925769	T	C	0.131213	1006
1	rs10925770	T	C	0.131213	1006
1	rs2689160	A	G	0.436382	1006
1	rs10802733	G	A	0.130219	1006
1	rs61829062	G	T	0.0685885	1006
1	rs12755579	C	A	0.130219	1006
1	rs12754570	G	T	0.131213	1006
1	rs12755761	C	T	0.131213	1006
1	rs2689159	C	G	0.435388	1006
1	rs61829063	G	A	0.0974155	1006
1	rs12410328	T	C	0.0974155	1006
1	rs6670218	T	A	0.0367793	1006
1	rs77795725	G	A	0.055666	1006
1	rs1464640	A	G	0.161034	1006
1	rs72765266	C	T	0.0984095	1006
1	rs17554984	C	A	0.0367793	1006
1	rs61829064	C	A	0.0984095	1006
1	rs61829065	A	G	0.0984095	1006
1	rs111440428	C	T	0.0685885	1006
1	rs12096094	A	T	0.0387674	1006
1	rs77889653	A	G	0.055666	1006
1	rs2689168	G	T	0.435388	1006
1	rs2689169	G	T	0.026839	1006
1	rs7525155	G	A	0.166998	1006
1	rs114585767	A	G	0.0159046	1006
1	rs61829066	G	A	0.0984095	1006
1	rs61829067	C	T	0.0675944	1006
1	rs11805202	C	T	0.0407555	1006
1	rs11805209	C	T	0.0357853	1006
1	rs114522620	C	T	0.00695825	1006
1	rs61829068	T	C	0.0984095	1006
1	rs72765271	C	T	0.0984095	1006
1	rs61829069	T	A	0.0984095	1006
1	rs72765273	C	T	0.0984095	1006
1	rs2841371	C	A	0.213718	1006
1	rs61829070	G	A	0.0675944	1006
1	rs3001433	C	T	0.420477	1006
1	rs74383130	A	T	0.0357853	1006
1	rs61829071	C	T	0.0984095	1006
1	rs114574089	T	C	0.0387674	1006
1	rs6664301	C	T	0.0407555	1006
1	rs1523429	G	A	0.0337972	1006
1	rs1523428	G	A	0.0248509	1006
1	rs61829072	T	C	0.0675944	1006
1	rs2689175	T	C	0.213718	1006
1	rs2177387	C	T	0.435388	1006
1	rs75554076	G	A	0.055666	1006
1	rs2248199	A	G	0.213718	1006
1	rs12402020	A	G	0.0974155	1006
1	rs61829073	C	T	0.0984095	1006
1	rs2841375	C	T	0.281312	1006
1	rs61829074	C	T	0.0984095	1006
1	rs74899190	A	T	0.0675944	1006
1	rs61829075	T	A	0.0984095	1006
1	rs61829076	G	A	0.0984095	1006
1	rs6677873	C	A	0.0149105	1006
1	rs11800806	A	G	0.0357853	1006
1	rs61829078	G	A	0.0984095	1006
1	rs3011587	C	T	0.0248509	1006
1	rs76986214	G	A	0.055666	1006
1	rs10925771	A	T	0.139165	1006
1	rs12406780	C	A	0.100398	1006
1	rs17555289	T	C	0.0675944	1006
1	rs12067397	T	A	0.0367793	1006
1	rs78764398	C	T	0.133201	1006
1	rs12407187	C	T	0.0984095	1006
1	rs12403511	A	G	0.0984095	1006
1	rs35273027	G	A	0.133201	1006
1	rs12403574	A	T	0.0984095	1006
1	rs72765281	A	T	0.0984095	1006
1	rs16837514	G	A	0.0536779	1006
1	rs61829079	C	G	0.0984095	1006
1	rs3011588	T	C	0.0248509	1006
1	rs115244136	C	T	0.054672	1006
1	rs3011589	T	G	0.434394	1006
1	rs61829080	T	C	0.0984095	1006
1	rs116777903	C	T	0.0238569	1006
1	rs61829082	A	C	0.0675944	1006
1	rs74151440	T	C	0.055666	1006
1	rs61829083	C	T	0.0984095	1006
1	rs61829084	T	A	0.0675944	1006
1	rs78324729	C	T	0.0357853	1006
1	rs74706377	C	T	0.0109344	1006
1	rs2841378	G	C	0.366799	1006
1	rs72765284	C	T	0.0984095	1006
1	rs61829085	G	A	0.0984095	1006
1	rs1996915	A	G	0.256461	1006
1	rs6680877	C	A	0.0357853	1006
1	rs16837518	T	A	0.055666	1006
1	rs61829086	C	A	0.0984095	1006
1	rs61829087	T	C	0.0984095	1006
1	rs77282678	G	A	0.055666	1006
1	rs140090498	A	T	0.0178926	1006
1	rs10925772	G	A	0.153082	1006
1	rs61829088	A	T	0.0994036	1006
1	rs550796266	T	G	0.0506958	1006
1	rs12403680	T	A	0.0984095	1006
1	rs12407075	C	A	0.0984095	1006
1	rs2689167	A	G	0.0248509	1006
1	rs2860479	T	G	0.434394	1006
1	rs1916621	T	C	0.434394	1006
1	rs7540902	C	A	0.0536779	1006
1	rs78952963	G	C	0.055666	1006
1	rs112463628	C	T	0.0357853	1006
1	rs61829109	G	A	0.0208748	1006
1	rs78127346	G	A	0.055666	1006
1	rs61829110	G	A	0.0675944	1006
1	rs78166126	C	T	0.0656064	1006
1	rs6668774	G	A	0.054672	1006
1	rs6668785	G	A	0.0357853	1006
1	rs6657594	A	G	0.0497018	1006
1	rs6668797	G	A	0.0357853	1006
1	rs61829111	C	T	0.0984095	1006
1	rs10082281	G	A	0.153082	1006
1	rs80096544	A	T	0.0357853	1006
1	rs34765225	C	T	0.188867	1006
1	rs150445775	C	T	0.0228628	1006
1	rs12072871	T	A	0.054672	1006
1	rs61829112	A	G	0.0974155	1006
1	rs61829113	T	C	0.153082	1006
1	rs562813205	G	A	0.00994036	1006
1	rs113427019	G	A	0.054672	1006
1	rs113653166	C	T	0.0248509	1006
1	rs7355172	A	T	0.153082	1006
1	rs3011591	A	G	0.923459	1006
1	rs61829114	A	G	0.0984095	1006
1	rs78210781	G	A	0.0357853	1006
1	rs74148804	G	A	0.054672	1006
1	rs78334720	A	G	0.0536779	1006
1	rs61829115	T	C	0.0675944	1006
1	rs78952417	A	T	0.0497018	1006
1	rs79437759	C	A	0.0357853	1006
1	rs72765290	A	G	0.0984095	1006
1	rs12078473	T	C	0.054672	1006
1	rs1983433	A	G	0.434394	1006
1	rs61829116	C	T	0.0974155	1006
1	rs61829117	C	A	0.0964215	1006
1	rs952972	T	C	0.225646	1006
1	rs74148806	A	C	0.055666	1006
1	rs74148807	T	G	0.055666	1006
1	rs2841380	G	T	0.366799	1006
1	rs61829118	T	C	0.0984095	1006
1	rs7552279	C	T	0.054672	1006
1	rs61829119	T	C	0.0984095	1006
1	rs7529401	G	A	0.054672	1006
1	rs869035	G	A	0.153082	1006
1	rs869036	C	T	0.434394	1006
1	rs80012022	C	T	0.055666	1006
1	rs74148810	G	A	0.054672	1006
1	rs61829120	G	T	0.153082	1006
1	rs3011592	A	T	0.158052	1006
1	rs3011593	A	G	0.0248509	1006
1	rs61829121	A	C	0.0984095	1006
1	rs3011594	A	C	0.434394	1006
1	rs3001434	T	C	0.213718	1006
1	rs72765293	C	G	0.0974155	1006
1	rs113361833	C	A	0.0357853	1006
1	rs3011595	A	T	0.434394	1006
1	rs111328043	C	T	0.054672	1006
1	rs61829122	T	C	0.153082	1006
1	rs79164995	T	A	0.0994036	1006
1	rs112463909	A	C	0.0497018	1006
1	rs13375241	T	C	0.0497018	1006
1	rs10925774	T	G	0.153082	1006
1	rs61829123	C	A	0.0984095	1006
1	rs13375179	A	G	0.0497018	1006
1	rs13375184	A	T	0.0497018	1006
1	rs34759067	C	A	0.133201	1006
1	rs13376303	C	A	0.0497018	1006
1	rs13375524	G	C	0.0497018	1006
1	rs13375525	G	T	0.0497018	1006
1	rs113934638	A	G	0.0497018	1006
1	rs112548772	G	A	0.0497018	1006
1	rs112643211	G	T	0.0497018	1006
1	rs113543750	T	C	0.0497018	1006
1	rs112732431	A	G	0.0497018	1006
1	rs77099790	C	A	0.0497018	1006
1	rs76241185	A	G	0.0497018	1006
1	rs2689135	T	C	0.366799	1006
1	rs61829124	G	A	0.0984095	1006
1	rs7520625	T	C	0.153082	1006
1	rs7520942	T	A	0.0497018	1006
1	rs2689136	A	G	0.434394	1006
1	rs114518035	G	C	0.0745527	1006
1	rs144282701	A	T	0.0149105	1006
1	rs2689137	G	A	0.434394	1006
1	rs61829125	T	C	0.0984095	1006
1	rs2253567	C	A	0.213718	1006
1	rs75948565	G	A	0.0497018	1006
1	rs79341945	G	A	0.0497018	1006
1	rs61829126	C	T	0.0984095	1006
1	rs16837535	A	G	0.153082	1006
1	rs6670132	A	T	0.153082	1006
1	rs2140421	C	T	0.434394	1006
1	rs76325964	A	G	0.0497018	1006
1	rs77441729	C	T	0.055666	1006
1	rs79481222	T	C	0.0497018	1006
1	rs74779056	A	G	0.0497018	1006
1	rs61829127	A	G	0.0974155	1006
1	rs12084192	A	T	0.153082	1006
1	rs114301580	A	G	0.0198807	1006
1	rs35403097	A	T	0.133201	1006
1	rs1403690	C	T	0.434394	1006
1	rs61829128	A	T	0.0984095	1006
1	rs10495423	G	A	0.133201	1006
1	rs7532815	T	C	0.0497018	1006
1	rs116375610	A	G	0.0497018	1006
1	rs7530412	A	G	0.0497018	1006
1	rs2841382	A	G	0.434394	1006
1	rs7533116	T	G	0.0497018	1006
1	rs61829129	G	C	0.0984095	1006
1	rs74934595	T	C	0.0109344	1006
1	rs17562229	G	T	0.0675944	1006
1	rs2841383	C	T	0.158052	1006
1	rs2689138	T	C	0.158052	1006
1	rs77467520	C	T	0.0357853	1006
1	rs2689139	G	T	0.434394	1006
1	rs61829130	A	T	0.0984095	1006
1	rs61829131	C	T	0.0675944	1006
1	rs2689140	T	C	0.434394	1006
1	rs76200040	A	G	0.055666	1006
1	rs7522884	C	T	0.0497018	1006
1	rs6429108	G	T	0.153082	1006
1	rs61829132	A	T	0.0984095	1006
1	rs7536976	A	T	0.0497018	1006
1	rs7547220	G	A	0.0497018	1006
1	rs7547225	G	A	0.0497018	1006
1	rs7547332	G	A	0.0497018	1006
1	rs7537268	A	C	0.0497018	1006
1	rs7525671	C	T	0.117296	1006
1	rs112832989	G	C	0.0497018	1006
1	rs61829133	G	T	0.0984095	1006
1	rs148383731	G	C	0.028827	1006
1	rs113307349	T	C	0.0497018	1006
1	rs114719688	G	A	0.0497018	1006
1	rs2689141	G	C	0.430417	1006
1	rs111586755	A	G	0.0497018	1006
1	rs115154442	A	T	0.0984095	1006
1	rs61829134	T	C	0.0984095	1006
1	rs144349227	T	G	0.148111	1006
1	rs61829135	G	T	0.430417	1006
1	rs139739070	G	T	0.0497018	1006
1	rs7553893	G	A	0.0497018	1006
1	rs7546325	T	G	0.153082	1006
1	rs7546333	T	C	0.0497018	1006
1	rs7517672	C	G	0.0497018	1006
1	rs7529531	A	G	0.0497018	1006
1	rs7539828	G	A	0.0497018	1006
1	rs150096764	A	G	0.0497018	1006
1	rs76161338	T	C	0.0377734	1006
1	rs115554325	A	G	0.0497018	1006
1	rs138376132	A	G	0.0516899	1006
1	rs142295557	A	C	0.0497018	1006
1	rs2841384	G	T	0.209742	1006
1	rs113500525	C	T	0.0497018	1006
1	rs150836171	A	T	0.133201	1006
1	rs2948890	T	C	0.430417	1006
1	rs145325404	G	A	0.0984095	1006
1	rs79896739	C	T	0.133201	1006
1	rs144992163	C	G	0.0497018	1006
1	rs9428737	C	T	0.158052	1006
1	rs143077263	G	A	0.0497018	1006
1	rs112829769	A	C	0.0497018	1006
1	rs111584664	G	A	0.0497018	1006
1	rs2689170	C	T	0.0248509	1006
1	rs111704068	C	T	0.0497018	1006
1	rs79306318	G	A	0.0516899	1006
1	rs112723135	G	A	0.0497018	1006
1	rs10925775	A	G	0.153082	1006
1	rs78393163	A	G	0.133201	1006
1	rs61829158	C	G	0.0984095	1006
1	rs3011564	T	C	0.0248509	1006
1	rs3011565	C	T	0.26839	1006
1	rs112682321	A	C	0.0477137	1006
1	rs78272758	A	G	0.0337972	1006
1	rs2841385	G	A	0.415507	1006
1	rs2689142	A	T	0.316103	1006
1	rs35702152	T	A	0.124254	1006
1	rs75454902	T	C	0.0477137	1006
1	rs75378839	G	A	0.0477137	1006
1	rs149301529	T	G	0.0675944	1006
1	rs12239982	G	A	0.0337972	1006
1	rs1523416	C	T	0.200795	1006
1	rs61829159	C	G	0.0675944	1006
1	rs11587243	T	G	0.124254	1006
1	rs2841387	T	C	0.26839	1006
1	rs1523417	C	A	0.416501	1006
1	rs12239070	C	T	0.0357853	1006
1	rs61830460	C	G	0.0994036	1006
1	rs116277514	A	T	0.0536779	1006
1	rs7517551	G	A	0.0477137	1006
1	rs940208	A	C	0.416501	1006
1	rs940209	T	G	0.26839	1006
1	rs1523418	C	T	0.26839	1006
1	rs79782689	G	A	0.0109344	1006
1	rs1523419	C	T	0.26839	1006
1	rs61830461	T	C	0.0994036	1006
1	rs139234928	G	T	0.0139165	1006
1	rs61830462	T	C	0.0994036	1006
1	rs61830463	C	T	0.0994036	1006
1	rs1403692	T	C	0.26839	1006
1	rs78800115	C	T	0.0337972	1006
1	rs76128952	G	A	0.0516899	1006
1	rs2246030	T	C	0.417495	1006
1	rs2245936	C	T	0.416501	1006
1	rs7547656	T	C	0.0675944	1006
1	rs61830464	C	T	0.0994036	1006
1	rs2222480	A	G	0.26839	1006
1	rs7550073	T	G	0.0337972	1006
1	rs7547758	A	C	0.0675944	1006
1	rs1949748	G	A	0.26839	1006
1	rs112710353	T	C	0.0337972	1006
1	rs138662230	C	T	0.0168986	1006
1	rs76630886	A	T	0.0675944	1006
1	rs2689143	C	T	0.26839	1006
1	rs77404369	A	G	0.0675944	1006
1	rs112006408	T	A	0.0248509	1006
1	rs6692928	C	T	0.0357853	1006
1	rs2689144	A	G	0.26839	1006
1	rs77579158	T	C	0.0337972	1006
1	rs6671827	G	A	0.724652	1006
1	rs3915050	C	T	0.581511	1006
1	rs9287226	C	T	0.71173	1006
1	rs115703927	G	T	0.0139165	1006
1	rs9428414	C	T	0.974155	1006
1	rs9428738	T	C	0.71173	1006
1	rs9428739	T	C	0.100398	1006
1	rs144464529	G	A	0.0168986	1006
1	rs80085093	G	A	0.00994036	1006
1	rs17562563	T	C	0.0666004	1006
1	rs9428741	A	C	0.71173	1006
1	rs10802734	T	A	0.580517	1006
1	rs61830465	A	G	0.0666004	1006
1	rs9428742	T	C	0.790258	1006
1	rs76219611	G	A	0.028827	1006
1	rs1589686	G	T	0.723658	1006
1	rs1589687	G	A	0.709742	1006
1	rs9428743	T	C	0.84493	1006
1	rs9428744	C	T	0.100398	1006
1	rs10754655	A	G	0.609344	1006
1	rs76166054	T	C	0.054672	1006
1	rs61830466	T	C	0.0666004	1006
1	rs187998757	T	A	0.0159046	1006
1	rs115615640	A	G	0.0149105	1006
1	rs149849005	T	C	0.0139165	1006
1	rs9428746	C	T	0.100398	1006
1	rs114255416	G	A	0.0238569	1006
1	rs9428747	A	C	0.709742	1006
1	rs61830469	C	A	0.0666004	1006
1	rs11801878	C	T	0.028827	1006
1	rs2049321	A	G	0.709742	1006
1	rs9428748	A	G	0.723658	1006
1	rs35447839	C	T	0.05666	1006
1	rs1965498	A	G	0.709742	1006
1	rs112388622	C	T	0.028827	1006
1	rs6673984	C	T	0.72167	1006
1	rs10925779	A	T	0.0666004	1006
1	rs17620934	A	G	0.130219	1006
1	rs9428749	G	T	0.139165	1006
1	rs9428750	G	C	0.139165	1006
1	rs16837557	A	G	0.054672	1006
1	rs2049319	A	G	0.708748	1006
1	rs1916620	T	C	0.708748	1006
1	rs1916619	T	C	0.708748	1006
1	rs35477231	A	C	0.130219	1006
1	rs1916618	G	A	0.708748	1006
1	rs2049318	T	G	0.722664	1006
1	rs16837567	T	C	0.054672	1006
1	rs9428751	C	T	0.722664	1006
1	rs9428752	G	T	0.722664	1006
1	rs9428753	G	A	0.139165	1006
1	rs9428754	G	T	0.722664	1006
1	rs7533049	A	G	0.722664	1006
1	rs7543375	G	C	0.722664	1006
1	rs61830470	C	T	0.121272	1006
1	rs114511895	C	A	0.054672	1006
1	rs10754656	T	A	0.722664	1006
1	rs6682305	A	G	0.722664	1006
1	rs6684893	T	C	0.708748	1006
1	rs6669892	C	G	0.722664	1006
1	rs6669990	C	T	0.789264	1006
1	rs4268347	C	T	0.722664	1006
1	rs12738936	T	C	0.130219	1006
1	rs9428755	G	T	0.722664	1006
1	rs9428756	G	A	0.722664	1006
1	rs113005280	G	A	0.028827	1006
1	rs61147532	G	A	0.121272	1006
1	rs1523425	C	T	0.722664	1006
1	rs12077386	C	T	0.121272	1006
1	rs115148644	C	T	0.0149105	1006
1	rs12063238	A	T	0.0666004	1006
1	rs7555690	G	A	0.843936	1006
1	rs9428757	T	C	0.139165	1006
1	rs76336475	A	G	0.027833	1006
1	rs61830488	A	G	0.0666004	1006
1	rs34285938	G	A	0.130219	1006
1	rs61830489	C	T	0.121272	1006
1	rs74745885	G	A	0.028827	1006
1	rs9428415	G	C	0.139165	1006
1	rs6695968	A	C	0.709742	1006
1	rs6683644	C	T	0.708748	1006
1	rs12118121	T	C	0.139165	1006
1	rs79086679	C	T	0.0516899	1006
1	rs9428758	T	C	0.139165	1006
1	rs9428759	G	A	0.138171	1006
1	rs9428416	A	G	0.139165	1006
1	rs1523424	A	G	0.722664	1006
1	rs1523422	A	G	0.55169	1006
1	rs1523421	T	A	0.708748	1006
1	rs6699789	A	T	0.722664	1006
1	rs4320775	T	C	0.724652	1006
1	rs4428877	G	A	0.724652	1006
1	rs1568707	G	A	0.867793	1006
1	rs9428760	A	T	0.722664	1006
1	rs115591460	C	T	0.054672	1006
1	rs79051791	G	A	0.0258449	1006
1	rs78193289	C	T	0.0258449	1006
1	rs61830490	A	G	0.147117	1006
1	rs61830491	A	G	0.147117	1006
1	rs9428761	C	T	0.138171	1006
1	rs77424300	T	C	0.147117	1006
1	rs55842333	T	G	0.147117	1006
1	rs2352736	T	A	0.708748	1006
1	rs57995037	G	A	0.147117	1006
1	rs9428762	G	A	0.139165	1006
1	rs4146496	C	T	0.617296	1006
1	rs61830494	T	C	0.147117	1006
1	rs4146495	T	C	0.708748	1006
1	rs74148821	C	A	0.0805169	1006
1	rs61830495	T	C	0.147117	1006
1	rs111858951	G	A	0.0805169	1006
1	rs61830496	A	G	0.0666004	1006
1	rs12121331	T	C	0.537773	1006
1	rs35927062	C	T	0.130219	1006
1	rs9428417	A	G	0.139165	1006
1	rs6674607	A	G	0.869781	1006
1	rs1949749	G	A	0.650099	1006
1	rs35199588	G	A	0.05666	1006
1	rs6689380	G	A	0.106362	1006
1	rs12755755	A	G	0.0516899	1006
1	rs61830497	A	G	0.0666004	1006
1	rs114819452	C	G	0.0178926	1006
1	rs61830498	G	T	0.0666004	1006
1	rs11807252	C	A	0.0258449	1006
1	rs61830499	A	C	0.0666004	1006
1	rs6429109	G	A	0.543738	1006
1	rs7551773	G	A	0.763419	1006
1	rs9428763	C	T	0.139165	1006
1	rs113490299	T	C	0.0258449	1006
1	rs71644959	C	T	0.130219	1006
1	rs6695351	A	G	0.196819	1006
1	rs111254097	G	A	0.0347913	1006
1	rs115436098	C	T	0.0377734	1006
1	rs6686368	C	T	0.0805169	1006
1	rs61830500	G	A	0.0218688	1006
1	rs11579640	A	C	0.196819	1006
1	rs11802283	A	C	0.317097	1006
1	rs112223732	G	A	0.210736	1006
1	rs35578654	T	A	0.210736	1006
1	rs35341129	G	C	0.317097	1006
1	rs61830502	C	T	0.106362	1006
1	rs112832221	T	G	0.106362	1006
1	rs6656312	T	C	0.861829	1006
1	rs146217301	C	T	0.0258449	1006
1	rs139167579	G	A	0.0119284	1006
1	rs78909077	C	T	0.543738	1006
1	rs6667704	G	C	0.210736	1006
1	rs7514773	T	C	0.860835	1006
1	rs148297439	G	A	0.0347913	1006
1	rs141388658	C	A	0.00397614	1006
1	rs144892944	G	A	0.0208748	1006
1	rs4274049	C	T	0.860835	1006
1	rs55937704	C	A	0.0805169	1006
1	rs61830503	A	C	0.106362	1006
1	rs61830505	G	A	0.0666004	1006
1	rs74393353	T	C	0.0666004	1006
1	rs7411474	G	A	0.537773	1006
1	rs113020331	T	C	0.0666004	1006
1	rs112510304	C	T	0.0666004	1006
1	rs112646021	A	C	0.0258449	1006
1	rs61830506	T	C	0.0666004	1006
1	rs61830507	C	T	0.0666004	1006
1	rs10495425	T	C	0.0666004	1006
1	rs10495426	T	C	0.0815109	1006
1	rs74374281	T	G	0.0159046	1006
1	rs113249507	T	C	0.0188867	1006
1	rs17563082	C	T	0.0805169	1006
1	rs12141996	C	T	0.219682	1006
1	rs10754657	G	C	0.542744	1006
1	rs2353417	T	C	0.763419	1006
1	rs34269063	G	T	0.130219	1006
1	rs10754658	A	T	0.537773	1006
1	rs9428765	C	T	0.139165	1006
1	rs9428418	T	A	0.153082	1006
1	rs16837575	C	T	0.0815109	1006
1	rs148228344	A	G	0.0119284	1006
1	rs112188578	A	G	0.0258449	1006
1	rs76321228	A	C	0.0198807	1006
1	rs6669477	T	A	0.0258449	1006
1	rs74452898	A	G	0.0328032	1006
1	rs1915277	T	A	0.543738	1006
1	rs186376744	C	A	0.00397614	1006
1	rs149832569	A	G	0.0238569	1006
1	rs9428767	A	G	0.139165	1006
1	rs17563310	G	A	0.027833	1006
1	rs1915279	A	G	0.762425	1006
1	rs36055688	T	C	0.0526839	1006
1	rs116135420	G	A	0.00994036	1006
1	rs9428768	C	T	0.893638	1006
1	rs9428769	A	G	0.220676	1006
1	rs77628737	T	C	0.0666004	1006
1	rs34944829	C	A	0.0745527	1006
1	rs17563411	T	A	0.0666004	1006
1	rs55758171	C	T	0.0805169	1006
1	rs9428770	C	T	0.083499	1006
1	rs112591125	T	C	0.0258449	1006
1	rs9428420	G	A	0.154076	1006
1	rs9428771	C	A	0.220676	1006
1	rs79923240	A	G	0.0258449	1006
1	rs9428421	T	A	0.139165	1006
1	rs113010717	T	G	0.0198807	1006
1	rs6676535	G	A	0.0208748	1006
1	rs9428422	T	A	0.220676	1006
1	rs11584922	A	C	0.337972	1006
1	rs9428423	G	A	0.140159	1006
1	rs61830540	G	A	0.0666004	1006
1	rs1915251	T	A	0.666998	1006
1	rs10925781	A	C	0.671968	1006
1	rs111840143	G	A	0.0198807	1006
1	rs9428772	C	T	0.153082	1006
1	rs1915254	T	C	0.67495	1006
1	rs1915255	C	A	0.668986	1006
1	rs74148840	T	C	0.054672	1006
1	rs1915256	T	A	0.922465	1006
1	rs112647084	T	A	0.0675944	1006
1	rs9428424	C	T	0.156064	1006
1	rs34237020	C	T	0.0526839	1006
1	rs7521534	C	T	0.922465	1006
1	rs77302871	G	A	0.0109344	1006
1	rs6669578	C	T	0.0218688	1006
1	rs9428773	C	T	0.142147	1006
1	rs7536375	A	G	0.223658	1006
1	rs115965727	G	A	0.0328032	1006
1	rs1915269	T	C	0.666998	1006
1	rs1915268	A	T	0.735586	1006
1	rs1915267	T	C	0.735586	1006
1	rs1915266	T	C	0.735586	1006
1	rs9428425	A	T	0.156064	1006
1	rs9428774	T	C	0.156064	1006
1	rs6689433	A	C	0.89662	1006
1	rs9428775	G	C	0.230616	1006
1	rs9428426	T	G	0.142147	1006
1	rs9428427	C	A	0.922465	1006
1	rs9428776	A	C	0.142147	1006
1	rs9428777	T	C	0.142147	1006
1	rs7520175	C	T	0.0675944	1006
1	rs78381088	T	C	0.0258449	1006
1	rs9970399	A	C	0.0258449	1006
1	rs9428428	A	T	0.142147	1006
1	rs111715473	C	G	0.0765408	1006
1	rs112425727	G	A	0.0208748	1006
1	rs6669307	C	T	0.922465	1006
1	rs61830547	C	T	0.0675944	1006
1	rs61830548	G	T	0.0675944	1006
1	rs61830549	A	T	0.0675944	1006
1	rs9970786	G	A	0.0208748	1006
1	rs9428429	A	G	0.90159	1006
1	rs61830550	A	T	0.0675944	1006
1	rs34987402	G	A	0.206759	1006
1	rs9428430	G	A	0.142147	1006
1	rs9428431	A	G	0.143141	1006
1	rs6679462	C	A	0.0675944	1006
1	rs113177748	G	A	0.0208748	1006
1	rs12084528	A	G	0.0874751	1006
1	rs61830551	G	A	0.0675944	1006
1	rs115472285	C	T	0.0149105	1006
1	rs13373921	C	T	0.0258449	1006
1	rs7513289	G	A	0.0675944	1006
1	rs9428778	A	G	0.142147	1006
1	rs9428779	A	G	0.142147	1006
1	rs114491960	T	C	0.0218688	1006
1	rs12087472	A	G	0.0874751	1006
1	rs17621459	A	G	0.142147	1006
1	rs9428780	C	T	0.142147	1006
1	rs12240007	T	G	0.0258449	1006
1	rs139853113	C	T	0.0238569	1006
1	rs61708907	A	T	0.142147	1006
1	rs6667919	G	A	0.0675944	1006
1	rs6429111	A	C	0.0874751	1006
1	rs74148850	C	T	0.0775348	1006
1	rs145384833	T	C	0.0129225	1006
1	rs61831684	A	C	0.143141	1006
1	rs7544013	A	G	0.0666004	1006
1	rs10925783	C	T	0.117296	1006
1	rs4659887	G	A	0.916501	1006
1	rs9428432	A	C	0.143141	1006
1	rs76182360	C	T	0.0109344	1006
1	rs4659889	A	G	0.916501	1006
1	rs12737031	A	T	0.33499	1006
1	rs9428433	A	C	0.0864811	1006
1	rs9428783	A	T	0.142147	1006
1	rs61831685	T	C	0.143141	1006
1	rs11799567	G	A	0.0208748	1006
1	rs115643435	T	A	0.00994036	1006
1	rs61831686	C	A	0.0666004	1006
1	rs1915262	G	C	0.671968	1006
1	rs75356361	C	T	0.0656064	1006
1	rs74738918	T	A	0.0656064	1006
1	rs75788762	A	G	0.0328032	1006
1	rs4659890	T	A	0.672962	1006
1	rs9428434	C	T	0.143141	1006
1	rs74645031	C	T	0.0775348	1006
1	rs10436941	T	G	0.0666004	1006
1	rs75780440	A	G	0.0516899	1006
1	rs9428785	T	C	0.143141	1006
1	rs143225095	A	G	0.0149105	1006
1	rs9428435	A	G	0.143141	1006
1	rs34407112	A	G	0.0377734	1006
1	rs9428786	C	A	0.143141	1006
1	rs35590461	G	T	0.0526839	1006
1	rs61831687	A	G	0.143141	1006
1	rs61831688	C	T	0.0298211	1006
1	rs61831689	G	T	0.0666004	1006
1	rs2222320	C	T	0.666998	1006
1	rs61831690	G	A	0.0666004	1006
1	rs9428436	C	T	0.143141	1006
1	rs111940228	T	C	0.0258449	1006
1	rs9428437	C	T	0.143141	1006
1	rs10925784	T	C	0.143141	1006
1	rs1317107	A	G	0.848907	1006
1	rs1317108	A	C	0.220676	1006
1	rs79005908	C	T	0.0238569	1006
1	rs1879365	G	A	0.672962	1006
1	rs61831691	G	A	0.0666004	1006
1	rs12023560	A	C	0.672962	1006
1	rs116664951	G	T	0.0149105	1006
1	rs1915260	G	A	0.0805169	1006
1	rs12752615	G	A	0.314115	1006
1	rs76664860	C	G	0.0228628	1006
1	rs61831692	A	G	0.0805169	1006
1	rs146804401	T	C	0.0188867	1006
1	rs74148861	C	T	0.0775348	1006
1	rs61831693	C	T	0.0666004	1006
1	rs12024484	G	C	0.670974	1006
1	rs9428787	T	A	0.140159	1006
1	rs7532950	A	G	0.140159	1006
1	rs1879364	C	A	0.66501	1006
1	rs2139670	C	G	0.0666004	1006
1	rs2139669	C	T	0.0666004	1006
1	rs1949579	C	T	0.666004	1006
1	rs2176876	G	A	0.0666004	1006
1	rs148495475	T	A	0.0188867	1006
1	rs12756440	C	A	0.666004	1006
1	rs78127462	G	T	0.0775348	1006
1	rs13374113	T	C	0.0666004	1006
1	rs9428788	T	C	0.140159	1006
1	rs9428789	T	C	0.140159	1006
1	rs9428790	A	G	0.140159	1006
1	rs113455899	G	C	0.0805169	1006
1	rs72767073	C	T	0.0198807	1006
1	rs7531142	T	C	0.140159	1006
1	rs76854267	G	C	0.0238569	1006
1	rs13374330	T	C	0.0666004	1006
1	rs113577248	G	A	0.0765408	1006
1	rs9428438	C	T	0.139165	1006
1	rs116136253	G	C	0.026839	1006
1	rs13374347	T	C	0.0666004	1006
1	rs191480447	G	A	0.00596421	1006
1	rs6692184	G	A	0.666004	1006
1	rs75857995	G	A	0.0775348	1006
1	rs12124650	A	G	0.220676	1006
1	rs10732303	C	T	0.916501	1006
1	rs9428791	A	G	0.140159	1006
1	rs74987249	T	C	0.0228628	1006
1	rs61836489	G	T	0.0666004	1006
1	rs112063118	T	C	0.0258449	1006
1	rs74755901	T	C	0.0666004	1006
1	rs2883158	C	T	0.807157	1006
1	rs17563546	A	G	0.0675944	1006
1	rs10925786	C	T	0.66501	1006
1	rs17563649	A	G	0.0675944	1006
1	rs74485224	C	T	0.0815109	1006
1	rs4659892	T	C	0.932406	1006
1	rs61836490	C	T	0.0675944	1006
1	rs76749886	G	A	0.0675944	1006
1	rs113599547	C	T	0.0675944	1006
1	rs6656982	G	A	0.749503	1006
1	rs16837612	T	C	0.084493	1006
1	rs60271472	G	A	0.084493	1006
1	rs9428793	T	C	0.170974	1006
1	rs2139665	A	T	0.664016	1006
1	rs17563791	T	C	0.0815109	1006
1	rs17621797	C	A	0.0815109	1006
1	rs7545286	C	T	0.76839	1006
1	rs145154522	A	C	0.0149105	1006
1	rs138735546	T	A	0.0516899	1006
1	rs114869548	G	A	0.0218688	1006
1	rs7527198	A	C	0.668986	1006
1	rs6429112	T	G	0.911531	1006
1	rs74148863	A	G	0.0775348	1006
1	rs6429113	C	T	0.664016	1006
1	rs9428797	G	T	0.164016	1006
1	rs9428439	T	G	0.910537	1006
1	rs144399915	T	C	0.0119284	1006
1	rs7550128	C	T	0.889662	1006
1	rs9428798	G	A	0.141153	1006
1	rs75618657	C	T	0.0815109	1006
1	rs148897029	C	T	0.00894632	1006
1	rs61836494	C	T	0.161034	1006
1	rs61836495	T	A	0.16004	1006
1	rs75271870	G	A	0.0417495	1006
1	rs79074426	A	G	0.0815109	1006
1	rs112618429	A	G	0.0417495	1006
1	rs9428440	C	T	0.166998	1006
1	rs10737830	C	A	0.667992	1006
1	rs80063350	T	C	0.0357853	1006
1	rs74148864	A	G	0.0318091	1006
1	rs9428799	A	G	0.166004	1006
1	rs79129266	C	T	0.0795229	1006
1	rs10802737	C	T	0.667992	1006
1	rs148390547	G	A	0.0417495	1006
1	rs61836496	T	C	0.0238569	1006
1	rs143298078	A	G	0.00994036	1006
1	rs1574985	C	T	0.673956	1006
1	rs9428801	T	C	0.166004	1006
1	rs78540130	T	C	0.0427435	1006
1	rs61168933	G	A	0.0318091	1006
1	rs150993544	G	A	0.0168986	1006
1	rs9428802	G	A	0.828032	1006
1	rs9428441	C	T	0.166004	1006
1	rs181764863	C	T	0.0119284	1006
1	rs1915275	A	G	0.166004	1006
1	rs9428442	T	G	0.302187	1006
1	rs9428805	T	C	0.166004	1006
1	rs76994094	C	T	0.0238569	1006
1	rs56298667	C	T	0.0188867	1006
1	rs113086757	A	G	0.0417495	1006
1	rs11811351	C	A	0.0795229	1006
1	rs9428444	G	C	0.207753	1006
1	rs75167256	A	C	0.0417495	1006
1	rs9428446	T	C	0.166004	1006
1	rs6699410	G	A	0.0427435	1006
1	rs9428806	G	A	0.166004	1006
1	rs114015068	T	G	0.0626243	1006
1	rs74148883	T	C	0.0367793	1006
1	rs9428448	G	A	0.166004	1006
1	rs9428807	T	A	0.166004	1006
1	rs9428449	T	C	0.166004	1006
1	rs9428808	G	A	0.166004	1006
1	rs17621827	A	C	0.0417495	1006
1	rs76747138	T	A	0.0984095	1006
1	rs10802738	G	A	0.662028	1006
1	rs16837628	G	A	0.0745527	1006
1	rs16837631	C	T	0.0795229	1006
1	rs7527594	A	G	0.0248509	1006
1	rs16837639	C	T	0.0795229	1006
1	rs9428809	A	G	0.244533	1006
1	rs16837642	T	C	0.0367793	1006
1	rs79812870	A	T	0.0417495	1006
1	rs77089538	A	C	0.0357853	1006
1	rs79983111	G	A	0.0357853	1006
1	rs9428810	T	C	0.244533	1006
1	rs111814172	C	T	0.0308151	1006
1	rs9428450	A	C	0.196819	1006
1	rs1915278	C	T	0.196819	1006
1	rs17621971	T	C	0.0417495	1006
1	rs10495427	G	C	0.0308151	1006
1	rs74148886	G	A	0.0308151	1006
1	rs75505103	C	T	0.0417495	1006
1	rs74148887	G	T	0.0308151	1006
1	rs74943093	T	C	0.0109344	1006
1	rs151115767	G	A	0.0357853	1006
1	rs9428811	A	G	0.243539	1006
1	rs77584558	T	C	0.0576541	1006
1	rs61836497	A	G	0.166004	1006
1	rs9428812	C	T	0.195825	1006
1	rs61836498	T	C	0.166004	1006
1	rs76013470	T	C	0.0248509	1006
1	rs17564056	G	A	0.0417495	1006
1	rs2139671	A	C	0.749503	1006
1	rs74148888	T	C	0.0298211	1006
1	rs16837650	C	T	0.0308151	1006
1	rs7550512	A	C	0.712724	1006
1	rs189357142	C	A	0.0178926	1006
1	rs16837652	G	A	0.0417495	1006
1	rs12062666	C	G	0.470179	1006
1	rs9428813	A	G	0.470179	1006
1	rs9428451	T	G	0.343936	1006
1	rs10925790	G	A	0.515905	1006
1	rs9428452	G	A	0.203777	1006
1	rs1915272	T	C	0.782306	1006
1	rs1915271	T	C	0.515905	1006
1	rs16837664	C	G	0.225646	1006
1	rs9428453	T	C	0.166998	1006
1	rs9428814	C	G	0.204771	1006
1	rs75655372	T	C	0.0377734	1006
1	rs142998455	A	G	0.0168986	1006
1	rs139784145	C	T	0.0178926	1006
1	rs12739208	T	A	0.028827	1006
1	rs9428815	G	A	0.197813	1006
1	rs1915270	C	T	0.225646	1006
1	rs115058044	T	C	0.0168986	1006
1	rs12145112	T	C	0.16004	1006
1	rs9428817	G	C	0.719682	1006
1	rs9428818	T	C	0.945328	1006
1	rs4659894	T	C	0.225646	1006
1	rs1915264	A	G	0.225646	1006
1	rs11579040	C	T	0.0467197	1006
1	rs1915265	C	A	0.225646	1006
1	rs9428819	A	C	0.719682	1006
1	rs9428820	A	T	0.203777	1006
1	rs79322376	T	C	0.0407555	1006
1	rs61836513	C	T	0.16501	1006
1	rs1915245	T	C	0.514911	1006
1	rs77672012	A	G	0.0109344	1006
1	rs10925792	C	T	0.514911	1006
1	rs9428821	A	G	0.203777	1006
1	rs12145809	T	C	0.153082	1006
1	rs11581693	C	T	0.227634	1006
1	rs145156097	A	T	0.0159046	1006
1	rs6668849	G	C	0.204771	1006
1	rs1915247	A	G	0.22664	1006
1	rs112087632	T	C	0.0407555	1006
1	rs112778069	C	G	0.0407555	1006
1	rs2139666	T	C	0.227634	1006
1	rs113298764	T	C	0.0407555	1006
1	rs9428454	C	T	0.159046	1006
1	rs1915249	C	T	0.832008	1006
1	rs56821412	G	T	0.0387674	1006
1	rs9428822	T	A	0.260437	1006
1	rs9428455	T	G	0.166998	1006
1	rs183610315	T	C	0.0129225	1006
1	rs1915250	C	T	0.109344	1006
1	rs73115334	C	T	0.0387674	1006
1	rs16837703	T	G	0.227634	1006
1	rs12118040	A	G	0.512922	1006
1	rs12129112	C	T	0.740557	1006
1	rs17622524	T	C	0.0407555	1006
1	rs73115341	C	T	0.0387674	1006
1	rs17622574	T	C	0.166998	1006
1	rs7548207	G	A	0.740557	1006
1	rs115753072	T	C	0.0178926	1006
1	rs57205679	T	A	0.167992	1006
1	rs10925793	A	G	0.50994	1006
1	rs147116937	A	G	0.0188867	1006
1	rs79735214	T	C	0.0586481	1006
1	rs150520346	C	T	0.0109344	1006
1	rs73115344	A	C	0.0377734	1006
1	rs10495429	G	T	0.513917	1006
1	rs12132497	C	T	0.513917	1006
1	rs2353424	A	C	0.167992	1006
1	rs61836515	A	G	0.166998	1006
1	rs12135505	C	T	0.515905	1006
1	rs2353420	G	A	0.225646	1006
1	rs7550941	G	C	0.225646	1006
1	rs115482816	G	A	0.0129225	1006
1	rs56336619	G	A	0.22664	1006
1	rs115319218	T	C	0.0377734	1006
1	rs10925794	G	A	0.514911	1006
1	rs34148991	A	C	0.0308151	1006
1	rs72769113	A	C	0.159046	1006
1	rs73115350	A	G	0.0387674	1006
1	rs79775294	A	C	0.0387674	1006
1	rs113748483	C	G	0.0387674	1006
1	rs61834560	G	A	0.159046	1006
1	rs11802622	A	T	0.166998	1006
1	rs6692031	T	C	0.833002	1006
1	rs73115358	T	C	0.0387674	1006
1	rs76978009	T	C	0.0516899	1006
1	rs78654835	T	C	0.0407555	1006
1	rs10802739	C	A	0.781312	1006
1	rs61834561	T	G	0.166998	1006
1	rs189005997	T	A	0.00795229	1006
1	rs10925795	C	A	0.792247	1006
1	rs12034964	G	A	0.515905	1006
1	rs11587347	C	G	0.0964215	1006
1	rs78823306	T	C	0.0178926	1006
1	rs10754660	G	A	0.792247	1006
1	rs12032903	A	G	0.515905	1006
1	rs10925797	C	T	0.225646	1006
1	rs10802740	G	A	0.514911	1006
1	rs10802741	G	A	0.514911	1006
1	rs10754661	C	T	0.792247	1006
1	rs10802742	G	T	0.266402	1006
1	rs4659895	G	A	0.792247	1006
1	rs4659896	G	A	0.792247	1006
1	rs6429118	A	C	0.514911	1006
1	rs115881168	G	A	0.0377734	1006
1	rs6697588	C	T	0.0139165	1006
1	rs146152813	G	T	0.0208748	1006
1	rs140203541	C	A	0.0168986	1006
1	rs111877210	G	C	0.0407555	1006
1	rs12755389	G	A	0.514911	1006
1	rs6429119	A	G	0.781312	1006
1	rs6429120	A	G	0.781312	1006
1	rs6429121	T	A	0.266402	1006
1	rs6429122	A	G	0.781312	1006
1	rs6667563	T	C	0.781312	1006
1	rs6676327	G	C	0.781312	1006
1	rs2883159	C	T	0.792247	1006
1	rs2139668	A	C	0.774354	1006
1	rs10802743	A	G	0.780318	1006
1	rs10925798	G	A	0.514911	1006
1	rs4659897	C	T	0.833002	1006
1	rs1915252	G	A	0.792247	1006
1	rs140169636	C	T	0.0168986	1006
1	rs12740368	C	T	0.487078	1006
1	rs10925799	C	T	0.254473	1006
1	rs12036323	T	C	0.508946	1006
1	rs10802744	T	C	0.843936	1006
1	rs116457080	G	A	0.0387674	1006
1	rs12045898	C	A	0.507952	1006
1	rs28670059	A	C	0.335984	1006
1	rs10925800	G	A	0.507952	1006
1	rs10925801	T	C	0.508946	1006
1	rs1964065	A	C	0.854871	1006
1	rs1033023	T	A	0.335984	1006
1	rs1033022	T	C	0.843936	1006
1	rs1033021	A	G	0.854871	1006
1	rs12566968	G	A	0.507952	1006
1	rs72769124	C	A	0.0964215	1006
1	rs12741951	T	C	0.507952	1006
1	rs12738180	A	G	0.507952	1006
1	rs2036776	C	G	0.843936	1006
1	rs12134449	A	G	0.507952	1006
1	rs2682350	G	A	0.862823	1006
1	rs61378617	G	A	0.335984	1006
1	rs12743136	A	G	0.507952	1006
1	rs1509697	C	T	0.843936	1006
1	rs1567399	C	T	0.336978	1006
1	rs12566832	T	C	0.506958	1006
1	rs10925802	C	A	0.499006	1006
1	rs12758081	A	G	0.50994	1006
1	rs4578207	A	T	0.498012	1006
1	rs4366306	T	C	0.498012	1006
1	rs4351628	C	A	0.498012	1006
1	rs10925803	G	A	0.496024	1006
1	rs10925804	C	A	0.496024	1006
1	rs10925805	T	C	0.491054	1006
1	rs12406403	T	C	0.491054	1006
1	rs12407306	G	T	0.491054	1006
1	rs12406686	T	A	0.491054	1006
1	rs12410156	C	T	0.491054	1006
1	rs10925806	T	G	0.491054	1006
1	rs1396900	A	T	0.494036	1006
1	rs116350791	C	T	0.0387674	1006
1	rs5007292	A	G	0.491054	1006
1	rs10802745	T	C	0.843936	1006
1	rs10802746	T	G	0.843936	1006
1	rs12734786	T	A	0.501988	1006
1	rs6692638	G	A	0.843936	1006
1	rs6692642	G	T	0.843936	1006
1	rs1509701	A	G	0.833002	1006
1	rs73119603	A	G	0.0397614	1006
1	rs12134729	T	C	0.491054	1006
1	rs7538518	A	G	0.850895	1006
1	rs6685164	A	G	0.850895	1006
1	rs150466887	C	T	0.00994036	1006
1	rs6675230	C	T	0.850895	1006
1	rs1396901	T	C	0.850895	1006
1	rs12736994	A	T	0.491054	1006
1	rs6688183	A	G	0.850895	1006
1	rs12754904	G	A	0.850895	1006
1	rs191141405	G	A	0.0397614	1006
1	rs12759966	C	T	0.850895	1006
1	rs12741374	A	G	0.850895	1006
1	rs6690909	T	C	0.850895	1006
1	rs12146140	C	T	0.491054	1006
1	rs10754662	C	T	0.818091	1006
1	rs10754663	C	G	0.850895	1006
1	rs10802747	A	C	0.810139	1006
1	rs79096200	C	T	0.0497018	1006
1	rs74784128	A	G	0.0497018	1006
1	rs61834567	C	G	0.501988	1006
1	rs6687744	G	T	0.849901	1006
1	rs12409036	G	A	0.491054	1006
1	rs12137920	T	C	0.501988	1006
1	rs12137922	T	G	0.501988	1006
1	rs35341980	T	C	0.0497018	1006
1	rs10925807	C	T	0.501988	1006
1	rs6683053	T	A	0.850895	1006
1	rs6683054	T	C	0.850895	1006
1	rs1509695	G	T	0.850895	1006
1	rs1509694	T	C	0.850895	1006
1	rs4518891	T	A	0.796223	1006
1	rs6683676	A	G	0.810139	1006
1	rs12141704	G	A	0.809145	1006
1	rs12119613	C	T	0.309145	1006
1	rs139452921	C	T	0.0168986	1006
1	rs77707983	C	T	0.0178926	1006
1	rs3002294	G	C	0.0685885	1006
1	rs3002295	G	C	0.878728	1006
1	rs12139955	T	C	0.50497	1006
1	rs3014886	T	C	0.0685885	1006
1	rs1876846	A	G	0.454274	1006
1	rs74858758	C	T	0.0695825	1006
1	rs1876845	T	C	0.494036	1006
1	rs112975200	T	C	0.0377734	1006
1	rs73119610	C	T	0.0695825	1006
1	rs12091078	T	G	0.0695825	1006
1	rs79185821	A	G	0.0685885	1006
1	rs10802748	C	T	0.256461	1006
1	rs7416744	T	C	0.0695825	1006
1	rs7418228	G	A	0.0695825	1006
1	rs1912230	G	A	0.0695825	1006
1	rs74484960	T	C	0.0685885	1006
1	rs74900738	C	T	0.0695825	1006
1	rs11809081	G	A	0.355865	1006
1	rs11807623	A	T	0.34493	1006
1	rs112540130	C	T	0.0497018	1006
1	rs58836406	T	C	0.26839	1006
1	rs7546733	A	G	0.0725646	1006
1	rs182480022	A	G	0.0357853	1006
1	rs2202905	T	C	0.126243	1006
1	rs12041748	A	C	0.129225	1006
1	rs35963813	C	T	0.0626243	1006
1	rs7521754	G	A	0.77833	1006
1	rs61834577	A	C	0.194831	1006
1	rs17565308	T	A	0.0626243	1006
1	rs7545552	T	C	0.224652	1006
1	rs1509692	G	A	0.218688	1006
1	rs73119618	T	G	0.0198807	1006
1	rs73119621	T	C	0.0198807	1006
1	rs113864058	A	G	0.054672	1006
1	rs115545768	A	G	0.0188867	1006
1	rs10925808	G	A	0.218688	1006
1	rs12143249	A	G	0.217694	1006
1	rs10925809	A	G	0.23161	1006
1	rs74864070	T	A	0.054672	1006
1	rs12070081	C	T	0.218688	1006
1	rs16837731	G	T	0.286282	1006
1	rs7512952	T	G	0.218688	1006
1	rs115191292	T	A	0.0149105	1006
1	rs989218	A	C	0.23161	1006
1	rs989217	A	T	0.23161	1006
1	rs12092103	T	G	0.218688	1006
1	rs79011528	C	T	0.0188867	1006
1	rs1156168	C	A	0.23161	1006
1	rs7525377	T	G	0.286282	1006
1	rs78088708	C	T	0.05666	1006
1	rs79191439	C	T	0.054672	1006
1	rs7549078	C	T	0.219682	1006
1	rs117382905	A	T	0.0129225	1006
1	rs10925810	C	T	0.217694	1006
1	rs10925811	G	A	0.230616	1006
1	rs10925812	A	C	0.217694	1006
1	rs2221723	A	G	0.218688	1006
1	rs1116888	A	G	0.286282	1006
1	rs116164116	G	A	0.0149105	1006
1	rs111486719	G	C	0.054672	1006
1	rs115769604	A	G	0.111332	1006
1	rs976532	T	C	0.220676	1006
1	rs10925813	C	A	0.220676	1006
1	rs12060358	T	A	0.054672	1006
1	rs77293203	G	A	0.054672	1006
1	rs1912228	C	T	0.218688	1006
1	rs112141601	C	T	0.054672	1006
1	rs115394191	G	A	0.218688	1006
1	rs112102940	T	C	0.054672	1006
1	rs4579741	A	G	0.218688	1006
1	rs1116794	T	C	0.220676	1006
1	rs146152902	T	C	0.0308151	1006
1	rs7416262	T	G	0.23161	1006
1	rs2175168	C	T	0.286282	1006
1	rs61834579	C	T	0.217694	1006
1	rs2353426	T	C	0.116302	1006
1	rs115108020	A	T	0.0218688	1006
1	rs2202903	C	T	0.230616	1006
1	rs2202902	T	A	0.217694	1006
1	rs2202901	C	T	0.217694	1006
1	rs925290	C	T	0.0198807	1006
1	rs116466069	G	A	0.0198807	1006
1	rs78349837	C	A	0.054672	1006
1	rs61834580	A	C	0.23161	1006
1	rs6677311	A	G	0.286282	1006
1	rs6682504	T	C	0.286282	1006
1	rs10925814	G	A	0.219682	1006
1	rs12084592	C	T	0.219682	1006
1	rs144387698	A	T	0.0149105	1006
1	rs55930236	C	T	0.0974155	1006
1	rs1828304	T	A	0.253479	1006
1	rs17623453	T	G	0.0487078	1006
1	rs10925816	C	T	0.304175	1006
1	rs11585084	C	T	0.0387674	1006
1	rs6429124	T	C	0.234592	1006
1	rs1509691	T	G	0.843936	1006
1	rs1509690	T	C	0.234592	1006
1	rs1509689	C	T	0.22167	1006
1	rs72752608	A	G	0.234592	1006
1	rs61834582	T	G	0.234592	1006
1	rs2883160	A	G	0.234592	1006
1	rs2353429	G	C	0.234592	1006
1	rs76182373	C	T	0.00596421	1006
1	rs1543017	G	A	0.234592	1006
1	rs1543016	G	A	0.234592	1006
1	rs1543015	G	C	0.234592	1006
1	rs10495441	G	A	0.234592	1006
1	rs138670834	T	C	0.0188867	1006
1	rs10925817	T	G	0.235586	1006
1	rs10754664	C	G	0.234592	1006
1	rs1588360	C	T	0.234592	1006
1	rs1588359	A	C	0.234592	1006
1	rs1605885	T	A	0.234592	1006
1	rs2353430	A	G	0.234592	1006
1	rs2353431	G	C	0.234592	1006
1	rs6429125	C	T	0.234592	1006
1	rs6429126	G	A	0.234592	1006
1	rs72752614	A	G	0.0536779	1006
1	rs74973152	A	G	0.0119284	1006
1	rs77698810	A	G	0.0487078	1006
1	rs2353432	G	A	0.303181	1006
1	rs7552074	A	G	0.234592	1006
1	rs7540689	C	T	0.234592	1006
1	rs2175167	T	G	0.284294	1006
1	rs12080823	G	A	0.234592	1006
1	rs10925818	C	T	0.234592	1006
1	rs41448945	T	G	0.157058	1006
1	rs57242569	A	C	0.157058	1006
1	rs57022255	G	A	0.157058	1006
1	rs114872151	C	G	0.0685885	1006
1	rs58517775	C	T	0.157058	1006
1	rs61834601	T	C	0.0159046	1006
1	rs181242791	T	C	0.00795229	1006
1	rs7526593	G	A	0.16004	1006
1	rs12410287	C	T	0.133201	1006
1	rs12039788	G	A	0.0506958	1006
1	rs41366748	G	A	0.157058	1006
1	rs73121590	G	A	0.157058	1006
1	rs73121592	A	T	0.157058	1006
1	rs16837758	A	G	0.157058	1006
1	rs16837760	G	A	0.157058	1006
1	rs16837761	A	G	0.157058	1006
1	rs61834602	C	T	0.157058	1006
1	rs16837764	G	A	0.157058	1006
1	rs16837766	C	T	0.208748	1006
1	rs1027897	G	A	0.129225	1006
1	rs61834604	A	G	0.176938	1006
1	rs74620574	A	C	0.0506958	1006
1	rs10925819	T	C	0.139165	1006
1	rs111554147	T	A	0.0506958	1006
1	rs74900977	C	T	0.0705765	1006
1	rs112023577	G	A	0.0506958	1006
1	rs112993444	G	A	0.0198807	1006
1	rs111298026	A	G	0.0506958	1006
1	rs111510167	T	A	0.0506958	1006
1	rs141795354	A	G	0.0149105	1006
1	rs111847400	G	A	0.0705765	1006
1	rs112764761	T	C	0.0705765	1006
1	rs61834605	C	T	0.173956	1006
1	rs113256394	C	T	0.0497018	1006
1	rs61834606	C	T	0.172962	1006
1	rs61834607	A	T	0.16004	1006
1	rs11805939	T	C	0.686879	1006
1	rs113424606	C	T	0.0506958	1006
1	rs10925820	C	T	0.139165	1006
1	rs61834610	C	A	0.171968	1006
1	rs55758828	T	C	0.333996	1006
1	rs61834612	C	T	0.16998	1006
1	rs113959298	C	T	0.0497018	1006
1	rs61834616	A	G	0.158052	1006
1	rs112514298	G	A	0.158052	1006
1	rs56113657	G	A	0.230616	1006
1	rs55698104	G	A	0.166998	1006
1	rs56095644	G	A	0.230616	1006
1	rs55738940	C	T	0.166998	1006
1	rs56170575	A	C	0.276342	1006
1	rs111773673	G	A	0.0636183	1006
1	rs12085168	G	C	0.212724	1006
1	rs10925822	A	G	0.259443	1006
1	rs75453619	G	A	0.264414	1006
1	rs113707956	A	G	0.0497018	1006
1	rs77649038	T	G	0.0487078	1006
1	rs6688258	G	C	0.26839	1006
1	rs1509687	C	G	0.594433	1006
1	rs1509686	G	A	0.11332	1006
1	rs4659902	A	C	0.394632	1006
1	rs113429013	G	A	0.0487078	1006
1	rs79758348	G	A	0.0487078	1006
1	rs12040128	G	A	0.198807	1006
1	rs147376711	C	T	0.0685885	1006
1	rs139596299	G	T	0.00994036	1006
1	rs17640659	C	T	0.145129	1006
1	rs74527587	G	A	0.0188867	1006
1	rs59857131	C	A	0.200795	1006
1	rs10925825	T	C	0.38171	1006
1	rs906909	A	T	0.312127	1006
1	rs75188483	G	A	0.0695825	1006
1	rs10495440	C	T	0.196819	1006
1	rs115551323	G	A	0.0218688	1006
1	rs61834623	C	T	0.313121	1006
1	rs7549964	T	G	0.0477137	1006
1	rs7549971	T	C	0.0477137	1006
1	rs78255650	G	T	0.0695825	1006
1	rs1567400	T	C	0.395626	1006
1	rs7534102	A	G	0.39662	1006
1	rs147182097	C	A	0.0218688	1006
1	rs148665341	G	A	0.0218688	1006
1	rs17640830	A	C	0.242545	1006
1	rs16837792	G	A	0.39662	1006
1	rs12062750	C	T	0.115308	1006
1	rs12093246	G	C	0.199801	1006
1	rs79426728	G	A	0.0497018	1006
1	rs974584	G	A	0.88668	1006
1	rs184591384	G	A	0.00994036	1006
1	rs10925826	A	C	0.196819	1006
1	rs145293110	A	G	0.0218688	1006
1	rs10925827	G	A	0.116302	1006
1	rs1396903	G	T	0.781312	1006
1	rs17640950	A	G	0.114314	1006
1	rs149291615	A	G	0.028827	1006
1	rs10495439	T	C	0.114314	1006
1	rs61834637	G	A	0.114314	1006
1	rs139806850	G	A	0.0218688	1006
1	rs2354177	G	A	0.395626	1006
1	rs12567748	A	G	0.114314	1006
1	rs145822117	G	T	0.0129225	1006
1	rs112065593	G	A	0.0218688	1006
1	rs1116047	C	T	0.393638	1006
1	rs61834638	T	C	0.247515	1006
1	rs59284565	G	C	0.114314	1006
1	rs16837806	C	A	0.188867	1006
1	rs16837808	A	G	0.115308	1006
1	rs7555306	A	G	0.99006	1006
1	rs115771202	C	G	0.0337972	1006
1	rs10495438	T	A	0.201789	1006
1	rs117713370	G	A	0.0208748	1006
1	rs79369609	A	T	0.188867	1006
1	rs76459879	C	T	0.0208748	1006
1	rs17641103	C	T	0.137177	1006
1	rs2136522	A	G	0.189861	1006
1	rs6700154	C	T	0.114314	1006
1	rs10399701	G	T	0.114314	1006
1	rs78719545	A	C	0.0208748	1006
1	rs6670325	T	C	0.632207	1006
1	rs149363153	A	G	0.0198807	1006
1	rs77441314	T	C	0.0497018	1006
1	rs6685861	G	A	0.367793	1006
1	rs11799565	T	A	0.114314	1006
1	rs1848752	C	T	0.861829	1006
1	rs72752621	C	T	0.0397614	1006
1	rs1912231	C	T	0.761431	1006
1	rs10802749	C	T	0.61332	1006
1	rs10495437	C	T	0.367793	1006
1	rs10925828	A	G	0.813121	1006
1	rs4659903	A	C	0.0497018	1006
1	rs11583250	C	T	0.0477137	1006
1	rs12035510	C	A	0.191849	1006
1	rs143602272	G	A	0.0129225	1006
1	rs80232734	A	T	0.199801	1006
1	rs10754665	A	C	0.741551	1006
1	rs72752623	G	A	0.0208748	1006
1	rs1509700	A	T	0.271372	1006
1	rs10925829	G	C	0.250497	1006
1	rs17641257	A	G	0.126243	1006
1	rs10802750	A	T	0.250497	1006
1	rs72752624	C	T	0.0208748	1006
1	rs10802751	A	T	0.250497	1006
1	rs12066864	T	G	0.279324	1006
1	rs72752626	G	A	0.0208748	1006
1	rs12739128	T	G	0.055666	1006
1	rs6687182	A	G	0.62326	1006
1	rs6429127	A	G	0.0636183	1006
1	rs72752627	A	C	0.0208748	1006
1	rs35740478	T	C	0.05666	1006
1	rs67963022	G	T	0.055666	1006
1	rs6678255	C	T	0.297217	1006
1	rs1848751	C	T	0.276342	1006
1	rs115878215	A	G	0.124254	1006
1	rs10802753	A	G	0.622266	1006
1	rs6696842	T	C	0.612326	1006
1	rs1858175	A	G	0.622266	1006
1	rs6657123	G	A	0.245527	1006
1	rs16837837	A	G	0.191849	1006
1	rs7522272	C	T	0.242545	1006
1	rs7536500	T	A	0.242545	1006
1	rs139035198	G	C	0.0129225	1006
1	rs72752632	A	T	0.0218688	1006
1	rs12123149	A	G	0.434394	1006
1	rs61377020	C	T	0.125249	1006
1	rs17641617	T	G	0.125249	1006
1	rs34801347	C	G	0.0586481	1006
1	rs6670575	C	A	0.242545	1006
1	rs7537019	A	T	0.281312	1006
1	rs6670952	C	T	0.242545	1006
1	rs12728455	T	C	0.191849	1006
1	rs74148963	C	T	0.125249	1006
1	rs10925831	G	A	0.242545	1006
1	rs17641746	T	C	0.191849	1006
1	rs17567797	A	G	0.125249	1006
1	rs12564195	T	C	0.2833	1006
1	rs147843949	A	G	0.125249	1006
1	rs6676949	C	T	0.747515	1006
1	rs12733770	T	G	0.0536779	1006
1	rs2354178	G	A	0.743539	1006
1	rs12034054	G	C	0.413519	1006
1	rs28372463	A	T	0.193837	1006
1	rs7419201	G	A	0.191849	1006
1	rs1509699	G	A	0.142147	1006
1	rs79099921	C	A	0.140159	1006
1	rs72752639	C	A	0.0208748	1006
1	rs16837859	A	G	0.00994036	1006
1	rs12759541	C	A	0.0586481	1006
1	rs67573267	T	G	0.0636183	1006
1	rs10754666	C	T	0.600398	1006
1	rs7538373	C	A	0.140159	1006
1	rs7517294	G	A	0.148111	1006
1	rs7541537	C	A	0.55666	1006
1	rs142789399	C	A	0.0218688	1006
1	rs67867771	G	A	0.0596421	1006
1	rs67118623	T	C	0.0636183	1006
1	rs12084421	C	T	0.340954	1006
1	rs66472252	G	A	0.0646123	1006
1	rs2136521	C	T	0.340954	1006
1	rs2175169	C	T	0.459245	1006
1	rs79814208	C	T	0.0715706	1006
1	rs4659904	A	G	0.477137	1006
1	rs12032515	A	G	0.00994036	1006
1	rs79159451	G	A	0.0218688	1006
1	rs139646396	C	T	0.0218688	1006
1	rs143691350	C	A	0.0357853	1006
1	rs10127928	C	T	0.0725646	1006
1	rs35867969	G	A	0.0646123	1006
1	rs12132104	T	C	0.170974	1006
1	rs10925832	T	C	0.12326	1006
1	rs7526587	G	A	0.351889	1006
1	rs111624094	G	T	0.0656064	1006
1	rs12747151	T	C	0.982107	1006
1	rs113397435	C	A	0.0218688	1006
1	rs9787221	C	T	0.239563	1006
1	rs9787223	C	T	0.305169	1006
1	rs79894095	C	T	0.177932	1006
1	rs77414869	T	A	0.0357853	1006
1	rs74148977	A	T	0.0725646	1006
1	rs72752650	G	A	0.0656064	1006
1	rs12038495	G	A	0.0685885	1006
1	rs7542621	G	A	0.304175	1006
1	rs116010639	G	A	0.0178926	1006
1	rs7520449	T	C	0.00894632	1006
1	rs75007311	A	C	0.0129225	1006
1	rs1980004	G	A	0.229622	1006
1	rs6666998	A	G	0.243539	1006
1	rs2136523	T	A	0.754473	1006
1	rs11808376	G	A	0.0964215	1006
1	rs67954494	A	G	0.136183	1006
1	rs73106122	A	G	0.222664	1006
1	rs111263424	T	C	0.0427435	1006
1	rs12138491	G	T	0.595427	1006
1	rs7530534	T	A	0.678926	1006
1	rs113205273	C	T	0.0308151	1006
1	rs72752653	G	A	0.249503	1006
1	rs115119275	T	G	0.207753	1006
1	rs55874128	C	T	0.247515	1006
1	rs61401098	G	A	0.416501	1006
1	rs12562059	C	T	0.252485	1006
1	rs61834643	A	C	0.249503	1006
1	rs6668037	C	T	0.209742	1006
1	rs7536909	T	C	0.462227	1006
1	rs10802754	T	G	0.247515	1006
1	rs72752657	G	A	0.0407555	1006
1	rs7525973	C	T	0.209742	1006
1	rs12144877	C	G	0.168986	1006
1	rs12138210	G	T	0.168986	1006
1	rs61834644	C	T	0.249503	1006
1	rs61834645	C	T	0.250497	1006
1	rs72752660	G	C	0.251491	1006
1	rs12741621	A	T	0.177932	1006
1	rs113978509	C	T	0.0328032	1006
1	rs10754667	A	C	0.883698	1006
1	rs10802755	C	T	0.461233	1006
1	rs10802756	T	C	0.462227	1006
1	rs6429130	T	G	0.882704	1006
1	rs1828307	A	G	0.233598	1006
1	rs1112901	G	A	0.168986	1006
1	rs1112902	A	C	0.462227	1006
1	rs1112903	A	G	0.462227	1006
1	rs1396902	C	T	0.993042	1006
1	rs6686907	A	G	0.250497	1006
1	rs12064202	C	T	0.168986	1006
1	rs17568414	T	C	0.168986	1006
1	rs12143589	G	A	0.191849	1006
1	rs113043162	G	A	0.248509	1006
1	rs6692802	A	C	0.883698	1006
1	rs6680593	C	A	0.251491	1006
1	rs12123406	C	T	0.314115	1006
1	rs10925835	G	A	0.314115	1006
1	rs10737832	G	A	0.883698	1006
1	rs10737833	T	A	0.883698	1006
1	rs6684104	C	T	0.313121	1006
1	rs6684115	C	T	0.887674	1006
1	rs7514881	G	C	0.255467	1006
1	rs925291	C	T	0.883698	1006
1	rs925292	G	A	0.628231	1006
1	rs6687737	C	A	0.313121	1006
1	rs6687940	C	T	0.628231	1006
1	rs6700447	A	G	0.882704	1006
1	rs6700460	A	G	0.628231	1006
1	rs139086480	A	T	0.0178926	1006
1	rs6703086	A	G	0.629225	1006
1	rs12038672	A	G	0.314115	1006
1	rs12049273	C	G	0.315109	1006
1	rs10925836	T	C	0.315109	1006
1	rs967290	A	G	0.315109	1006
1	rs7527654	G	A	0.569583	1006
1	rs12041342	T	G	0.315109	1006
1	rs138358961	A	G	0.0178926	1006
1	rs7537248	C	G	0.648111	1006
1	rs60719626	T	G	0.147117	1006
1	rs12044393	T	A	0.126243	1006
1	rs2664055	A	C	0.272366	1006
1	rs2664056	G	T	0.272366	1006
1	rs111280443	C	T	0.0238569	1006
1	rs2664057	G	A	0.27336	1006
1	rs16837978	G	A	0.127237	1006
1	rs2664058	T	G	0.272366	1006
1	rs73108236	G	A	0.130219	1006
1	rs75054053	C	T	0.0109344	1006
1	rs9428457	A	G	0.255467	1006
1	rs9428458	A	T	0.27336	1006
1	rs9428459	T	G	0.27336	1006
1	rs17287547	A	G	0.131213	1006
1	rs72752670	G	A	0.0497018	1006
1	rs2820013	T	C	0.127237	1006
1	rs11578312	C	T	0.127237	1006
1	rs10925837	A	G	0.131213	1006
1	rs2039801	T	G	0.127237	1006
1	rs1509698	G	A	0.27336	1006
1	rs188776567	C	T	0.00596421	1006
1	rs74834941	T	C	0.122266	1006
1	rs12047173	A	G	0.131213	1006
1	rs2820006	A	T	0.27336	1006
1	rs2820005	G	T	0.993042	1006
1	rs10802757	T	C	0.131213	1006
1	rs76988486	G	A	0.0149105	1006
1	rs138958022	T	C	0.0238569	1006
1	rs112071342	G	A	0.0159046	1006
1	rs12022004	G	C	0.131213	1006
1	rs112579265	T	C	0.126243	1006
1	rs12029360	C	T	0.128231	1006
1	rs2820011	A	G	0.274354	1006
1	rs115304750	A	G	0.0596421	1006
1	rs112300789	T	C	0.127237	1006
1	rs112734106	C	T	0.0139165	1006
1	rs58281714	C	A	0.180915	1006
1	rs78169040	T	C	0.0149105	1006
1	rs11576659	T	A	0.0487078	1006
1	rs112646000	T	A	0.0149105	1006
1	rs111430144	G	A	0.0487078	1006
1	rs115224148	G	A	0.0208748	1006
1	rs140207262	A	C	0.0109344	1006
1	rs10158413	G	A	0.12326	1006
1	rs17642796	A	G	0.199801	1006
1	rs141038737	C	T	0.0218688	1006
1	rs61636946	A	G	0.307157	1006
1	rs61132648	G	A	0.312127	1006
1	rs16838021	A	C	0.189861	1006
1	rs10802758	T	C	0.327038	1006
1	rs144934339	T	A	0.0139165	1006
1	rs7521497	C	T	0.310139	1006
1	rs75921885	T	C	0.0407555	1006
1	rs10925839	C	A	0.327038	1006
1	rs74930900	T	C	0.130219	1006
1	rs113645085	G	A	0.0149105	1006
1	rs75746707	C	G	0.0149105	1006
1	rs58467447	C	T	0.184891	1006
1	rs112320913	G	A	0.121272	1006
1	rs2820004	G	A	0.327038	1006
1	rs75829082	T	C	0.0447316	1006
1	rs2790661	A	G	0.327038	1006
1	rs12066807	T	G	0.0198807	1006
1	rs16838036	A	G	0.219682	1006
1	rs2105233	A	G	0.343936	1006
1	rs73109719	G	T	0.333002	1006
1	rs185671665	G	A	0.00298211	1006
1	rs79394057	C	T	0.127237	1006
1	rs28853386	C	T	0.0198807	1006
1	rs12126728	A	G	0.346918	1006
1	rs10925840	T	C	0.0198807	1006
1	rs2790658	T	C	0.346918	1006
1	rs73109721	C	A	0.327038	1006
1	rs114318022	T	C	0.0129225	1006
1	rs111241609	T	C	0.0149105	1006
1	rs2095917	T	C	0.327038	1006
1	rs111599779	C	T	0.0149105	1006
1	rs1339737	G	A	0.328032	1006
1	rs2820055	T	C	0.0198807	1006
1	rs2790656	G	A	0.328032	1006
1	rs2820054	A	C	0.329026	1006
1	rs74520615	T	G	0.0149105	1006
1	rs2790655	T	C	0.0198807	1006
1	rs145885448	C	T	0.00994036	1006
1	rs2493996	G	A	0.993042	1006
1	rs35453116	G	A	0.0357853	1006
1	rs56058219	T	C	0.0407555	1006
1	rs10925851	T	C	0.0198807	1006
1	rs77761173	T	C	0.0149105	1006
1	rs1339738	C	T	0.904573	1006
1	rs113754309	G	T	0.0149105	1006
1	rs112820924	A	G	0.0149105	1006
1	rs17582227	C	A	0.0248509	1006
1	rs2820017	T	C	0.333002	1006
1	rs13375734	T	C	0.308151	1006
1	rs1004788	A	G	0.327038	1006
1	rs2820020	T	C	0.0198807	1006
1	rs10925856	C	T	0.142147	1006
1	rs78709293	C	T	0.0149105	1006
1	rs111339927	A	G	0.0149105	1006
1	rs147561439	C	T	0.0119284	1006
1	rs72752679	A	G	0.0497018	1006
1	rs2790647	G	A	0.143141	1006
1	rs77754483	A	G	0.0149105	1006
1	rs2790646	T	C	0.163022	1006
1	rs2486666	G	A	0.144135	1006
1	rs141055218	G	A	0.0119284	1006
1	rs16838100	G	C	0.167992	1006
1	rs116088523	G	C	0.0168986	1006
1	rs78341769	A	T	0.106362	1006
1	rs2790645	A	G	0.162028	1006
1	rs12140251	T	C	0.027833	1006
1	rs73109749	A	T	0.166998	1006
1	rs111824617	A	C	0.0178926	1006
1	rs78970939	G	A	0.0248509	1006
1	rs10925857	T	C	0.162028	1006
1	rs61837668	C	T	0.0198807	1006
1	rs2494002	G	A	0.162028	1006
1	rs2820023	T	C	0.162028	1006
1	rs116467170	A	C	0.00994036	1006
1	rs2790643	A	G	0.162028	1006
1	rs145005658	T	C	0.125249	1006
1	rs2790642	C	A	0.162028	1006
1	rs74960768	G	A	0.0178926	1006
1	rs72752680	A	G	0.195825	1006
1	rs114474190	C	G	0.161034	1006
1	rs2790641	A	C	0.162028	1006
1	rs2790640	A	G	0.162028	1006
1	rs113781016	T	C	0.0178926	1006
1	rs2790639	G	A	0.162028	1006
1	rs2820024	C	A	0.162028	1006
1	rs2790638	T	C	0.162028	1006
1	rs2790637	G	A	0.162028	1006
1	rs2820025	A	T	0.329026	1006
1	rs9919279	C	T	0.0198807	1006
1	rs113033288	G	A	0.0149105	1006
1	rs182013274	C	T	0.0119284	1006
1	rs148451503	G	A	0.00894632	1006
1	rs56376509	T	A	0.207753	1006
1	rs78099425	C	T	0.0178926	1006
1	rs2790636	T	C	0.162028	1006
1	rs2790634	G	A	0.162028	1006
1	rs2820026	C	T	0.162028	1006
1	rs2820027	C	T	0.162028	1006
1	rs1538624	T	A	0.144135	1006
1	rs2790633	C	T	0.162028	1006
1	rs2820028	C	G	0.162028	1006
1	rs2790632	G	A	0.162028	1006
1	rs2790631	A	C	0.162028	1006
1	rs2486665	G	T	0.162028	1006
1	rs2820029	T	C	0.162028	1006
1	rs2790630	A	G	0.33002	1006
1	rs12405815	C	T	0.0188867	1006
1	rs61837670	A	C	0.0616302	1006
1	rs2820030	T	C	0.33002	1006
1	rs2790629	C	T	0.144135	1006
1	rs57742019	C	G	0.162028	1006
1	rs2994002	G	A	0.162028	1006
1	rs143447099	T	A	0.0198807	1006
1	rs116345612	A	G	0.0149105	1006
1	rs9428826	C	T	0.162028	1006
1	rs141677211	G	A	0.00994036	1006
1	rs2820031	A	T	0.162028	1006
1	rs2820032	G	A	0.162028	1006
1	rs2820033	T	C	0.162028	1006
1	rs2790628	C	G	0.163022	1006
1	rs2790627	T	A	0.162028	1006
1	rs2790626	A	G	0.162028	1006
1	rs2820034	G	A	0.162028	1006
1	rs61837671	G	A	0.0735586	1006
1	rs2820035	C	G	0.144135	1006
1	rs2790624	G	A	0.140159	1006
1	rs72752681	G	A	0.0337972	1006
1	rs113975060	C	T	0.0178926	1006
1	rs113118199	T	G	0.00994036	1006
1	rs2820036	A	G	0.166004	1006
1	rs946637	T	C	0.0964215	1006
1	rs77162235	C	G	0.126243	1006
1	rs2790623	C	T	0.166004	1006
1	rs2790622	A	C	0.16501	1006
1	rs2820037	A	T	0.166004	1006
1	rs2820038	C	T	0.166004	1006
1	rs2820039	T	C	0.166004	1006
1	rs2820040	G	A	0.166004	1006
1	rs2494001	A	T	0.33002	1006
1	rs2494000	G	C	0.166004	1006
1	rs11578868	A	G	0.105368	1006
1	rs9428827	C	T	0.166004	1006
1	rs10925860	G	A	0.175944	1006
1	rs2820041	A	C	0.166004	1006
1	rs2820042	A	G	0.166004	1006
1	rs2820043	C	G	0.166004	1006
1	rs2820044	G	A	0.166004	1006
1	rs1339730	G	A	0.166004	1006
1	rs1416824	T	C	0.164016	1006
1	rs2790620	G	A	0.166004	1006
1	rs1416825	G	C	0.164016	1006
1	rs2820046	T	A	0.166004	1006
1	rs146340614	G	A	0.106362	1006
1	rs112801746	C	T	0.0178926	1006
1	rs2493999	C	G	0.166004	1006
1	rs2493998	A	C	0.166004	1006
1	rs35889466	T	C	0.0337972	1006
1	rs77361668	T	A	0.142147	1006
1	rs76451739	C	A	0.142147	1006
1	rs9428463	C	A	0.166004	1006
1	rs9428464	C	T	0.166004	1006
1	rs9428465	T	A	0.33002	1006
1	rs2790670	C	T	0.166004	1006
1	rs2790669	C	A	0.33002	1006
1	rs73111660	T	C	0.164016	1006
1	rs73111662	G	A	0.164016	1006
1	rs73111663	T	C	0.164016	1006
1	rs2820047	A	T	0.166004	1006
1	rs12732036	A	G	0.028827	1006
1	rs73111665	T	G	0.163022	1006
1	rs111852331	C	T	0.028827	1006
1	rs77428663	G	A	0.163022	1006
1	rs79104019	T	A	0.163022	1006
1	rs1591900	G	C	0.163022	1006
1	rs7514901	T	A	0.163022	1006
1	rs145543480	C	T	0.0119284	1006
1	rs2820048	T	G	0.33002	1006
1	rs7546328	C	T	0.163022	1006
1	rs77474464	C	T	0.0437376	1006
1	rs73111670	C	T	0.163022	1006
1	rs73111671	A	G	0.163022	1006
1	rs35182893	T	C	0.028827	1006
1	rs4659906	C	T	0.167992	1006
1	rs10925863	G	A	0.142147	1006
1	rs4659907	A	G	0.167992	1006
1	rs57979761	C	G	0.167992	1006
1	rs59993374	G	T	0.167992	1006
1	rs2820049	A	G	0.166004	1006
1	rs2820050	T	G	0.187873	1006
1	rs77616433	G	A	0.0218688	1006
1	rs150210727	C	G	0.0218688	1006
1	rs79106709	T	C	0.166004	1006
1	rs1339733	C	A	0.16998	1006
1	rs115928453	T	C	0.0218688	1006
1	rs77289651	A	G	0.106362	1006
1	rs2790644	T	C	0.186879	1006
1	rs56691090	G	A	0.16501	1006
1	rs16838171	C	T	0.16998	1006
1	rs76574071	A	C	0.0218688	1006
1	rs116813330	G	A	0.0198807	1006
1	rs114814147	G	C	0.0198807	1006
1	rs2790625	G	T	0.16501	1006
1	rs10925864	A	G	0.0457256	1006
1	rs72752682	T	C	0.0536779	1006
1	rs2820052	G	A	0.355865	1006
1	rs113335870	C	T	0.0218688	1006
1	rs4659908	C	T	0.158052	1006
1	rs74540304	T	C	0.0218688	1006
1	rs16838192	C	T	0.16501	1006
1	rs78035176	T	A	0.0218688	1006
1	rs111891225	G	A	0.0218688	1006
1	rs112304500	T	C	0.0218688	1006
1	rs17583418	G	T	0.168986	1006
1	rs111484148	A	G	0.167992	1006
1	rs7515892	C	T	0.812127	1006
1	rs112039219	G	T	0.0218688	1006
1	rs74858905	A	G	0.0218688	1006
1	rs74466438	C	A	0.0218688	1006
1	rs113786434	A	G	0.0298211	1006
1	rs117106431	C	T	0.00795229	1006
1	rs7411488	G	A	0.842942	1006
1	rs113161745	T	C	0.0228628	1006
1	rs77008511	T	C	0.0228628	1006
1	rs4579742	A	T	0.84493	1006
1	rs112707350	A	C	0.0228628	1006
1	rs148833523	G	A	0.00596421	1006
1	rs12032663	T	C	0.309145	1006
1	rs58994924	T	A	0.10338	1006
1	rs12748947	T	C	0.312127	1006
1	rs114126837	A	C	0.0337972	1006
1	rs12073764	A	T	0.220676	1006
1	rs7512158	C	T	0.0626243	1006
1	rs114743616	G	A	0.0149105	1006
1	rs11584528	G	A	0.0218688	1006
1	rs10802759	T	G	0.286282	1006
1	rs142449664	A	G	0.106362	1006
1	rs6684249	G	A	0.282306	1006
1	rs10925865	C	T	0.0626243	1006
1	rs144926327	C	A	0.0218688	1006
1	rs17644359	C	T	0.100398	1006
1	rs7518749	C	T	0.223658	1006
1	rs4568821	A	G	0.702783	1006
1	rs10733122	C	T	0.287276	1006
1	rs10733124	A	G	0.700795	1006
1	rs10925866	T	C	0.223658	1006
1	rs77713841	C	T	0.0427435	1006
1	rs10802760	C	A	0.296223	1006
1	rs16838197	T	C	0.100398	1006
1	rs71644975	G	T	0.0516899	1006
1	rs16838201	T	A	0.0636183	1006
1	rs77912313	A	G	0.0238569	1006
1	rs141287419	T	C	0.0178926	1006
1	rs78023564	T	C	0.0238569	1006
1	rs10925867	T	G	0.222664	1006
1	rs149111725	G	A	0.0198807	1006
1	rs6682523	G	A	0.100398	1006
1	rs112124003	C	T	0.0238569	1006
1	rs138867376	G	T	0.0198807	1006
1	rs111435127	G	A	0.0636183	1006
1	rs4570412	C	T	0.702783	1006
1	rs12041476	T	C	0.0636183	1006
1	rs6429133	G	C	0.322068	1006
1	rs6689735	G	C	0.0994036	1006
1	rs11585867	G	A	0.028827	1006
1	rs77204299	G	A	0.00994036	1006
1	rs10495435	T	C	0.478131	1006
1	rs12040449	G	A	0.0854871	1006
1	rs12047674	C	A	0.0854871	1006
1	rs4659539	A	C	0.477137	1006
1	rs10495434	G	T	0.083499	1006
1	rs12737036	T	A	0.292247	1006
1	rs17583977	G	A	0.0994036	1006
1	rs72752690	T	C	0.0994036	1006
1	rs7530393	C	T	0.0854871	1006
1	rs79509991	G	A	0.0228628	1006
1	rs4131653	C	T	0.292247	1006
1	rs12039240	A	T	0.0854871	1006
1	rs77781441	C	A	0.0228628	1006
1	rs112944184	C	T	0.0188867	1006
1	rs12021599	C	G	0.0854871	1006
1	rs10495433	T	C	0.0854871	1006
1	rs10495432	G	A	0.292247	1006
1	rs6679516	C	T	0.0854871	1006
1	rs10495431	C	T	0.199801	1006
1	rs4233476	C	T	0.292247	1006
1	rs6692301	A	C	0.0854871	1006
1	rs76440062	G	A	0.0228628	1006
1	rs6703608	G	C	0.0854871	1006
1	rs6695112	T	C	0.0387674	1006
1	rs12239974	G	A	0.0854871	1006
1	rs10925868	A	T	0.0854871	1006
1	rs10925869	G	A	0.0914513	1006
1	rs76028346	G	A	0.0238569	1006
1	rs72752694	T	A	0.0934394	1006
1	rs12042304	A	C	0.101392	1006
1	rs7548266	G	T	0.0198807	1006
1	rs57817718	A	T	0.084493	1006
1	rs76954806	T	C	0.055666	1006
1	rs111815460	C	T	0.0198807	1006
1	rs6702543	G	A	0.719682	1006
1	rs72752696	C	T	0.0387674	1006
1	rs79708392	C	T	0.0198807	1006
1	rs12042595	T	C	0.11332	1006
1	rs72752698	T	A	0.0387674	1006
1	rs73113485	A	G	0.116302	1006
1	rs78867401	C	T	0.0715706	1006
1	rs12139059	A	T	0.115308	1006
1	rs79313062	T	C	0.055666	1006
1	rs78046768	A	G	0.0198807	1006
1	rs76897359	A	G	0.0198807	1006
1	rs111850868	A	T	0.0198807	1006
1	rs78421286	C	A	0.0198807	1006
1	rs12739440	T	G	0.054672	1006
1	rs72752700	T	C	0.0387674	1006
1	rs144036475	G	A	0.0198807	1006
1	rs11810036	A	G	0.718688	1006
1	rs181369227	A	G	0.0198807	1006
1	rs10495430	G	C	0.22167	1006
1	rs16838263	G	A	0.0934394	1006
1	rs76343960	A	G	0.0228628	1006
1	rs142861768	T	A	0.0198807	1006
1	rs4072663	T	C	0.238569	1006
1	rs149825772	C	T	0.0318091	1006
1	rs12145602	A	G	0.218688	1006
1	rs4659909	G	A	0.218688	1006
1	rs6661899	A	C	0.718688	1006
1	rs6672904	G	T	0.718688	1006
1	rs78420820	T	C	0.0198807	1006
1	rs4517336	C	A	0.757455	1006
1	rs72754603	A	G	0.0387674	1006
1	rs187981105	G	A	0.00298211	1006
1	rs112138515	G	A	0.0198807	1006
1	rs111243657	T	C	0.0198807	1006
1	rs78464943	T	C	0.055666	1006
1	rs144471262	G	C	0.0178926	1006
1	rs79705602	T	C	0.0407555	1006
1	rs4390163	C	T	0.374751	1006
1	rs114470778	G	A	0.0318091	1006
1	rs72754605	G	A	0.0387674	1006
1	rs72754606	G	C	0.0387674	1006
1	rs12049599	A	G	0.779324	1006
1	rs75260334	T	C	0.0318091	1006
1	rs114968204	C	T	0.0318091	1006
1	rs68032203	A	G	0.0586481	1006
1	rs4573503	C	A	0.737575	1006
1	rs9428828	T	C	0.777336	1006
1	rs144403307	T	C	0.0387674	1006
1	rs148861475	C	T	0.0387674	1006
1	rs12061810	A	G	0.780318	1006
1	rs72754611	T	C	0.0387674	1006
1	rs79012222	C	T	0.101392	1006
1	rs12026416	A	G	0.151093	1006
1	rs76779110	C	T	0.0149105	1006
1	rs115468439	A	G	0.0129225	1006
1	rs72754612	C	T	0.0367793	1006
1	rs7549254	G	A	0.893638	1006
1	rs112907109	A	C	0.0258449	1006
1	rs150369090	T	A	0.0159046	1006
1	rs78530816	C	A	0.0616302	1006
1	rs79930989	C	T	0.0467197	1006
1	rs10925871	G	A	0.191849	1006
1	rs55962553	C	T	0.0258449	1006
1	rs115379547	C	A	0.0258449	1006
1	rs10158639	G	T	0.698807	1006
1	rs114702671	G	T	0.0178926	1006
1	rs6688778	G	T	0.191849	1006
1	rs4319313	C	A	0.702783	1006
1	rs145524727	G	A	0.0576541	1006
1	rs10737834	T	C	0.699801	1006
1	rs74149033	C	T	0.0258449	1006
1	rs57955394	G	A	0.0308151	1006
1	rs6698428	G	A	0.0308151	1006
1	rs36015661	A	C	0.0208748	1006
1	rs7551236	G	A	0.73161	1006
1	rs73115180	G	A	0.0337972	1006
1	rs4525028	C	G	0.704771	1006
1	rs73115183	T	C	0.0258449	1006
1	rs116655878	C	T	0.0258449	1006
1	rs114254341	A	C	0.0894632	1006
1	rs10925872	C	T	0.266402	1006
1	rs10925873	C	T	0.699801	1006
1	rs73115187	A	G	0.0258449	1006
1	rs73115189	A	C	0.0258449	1006
1	rs10925874	T	C	0.73161	1006
1	rs112457568	C	T	0.0258449	1006
1	rs111829061	T	G	0.0258449	1006
1	rs139193515	C	A	0.0129225	1006
1	rs115426849	T	G	0.0755467	1006
1	rs4345794	C	A	0.772366	1006
1	rs142497247	G	A	0.0238569	1006
1	rs73115192	T	G	0.0258449	1006
1	rs75779887	C	G	0.0755467	1006
1	rs73115195	A	C	0.0258449	1006
1	rs78331187	T	C	0.0258449	1006
1	rs4659541	C	G	0.744533	1006
1	rs4259633	A	T	0.152087	1006
1	rs78376163	G	C	0.0258449	1006
1	rs73115197	G	C	0.0258449	1006
1	rs12036333	G	A	0.185885	1006
1	rs6700381	A	G	0.740557	1006
1	rs75466882	C	T	0.0258449	1006
1	rs115504559	A	C	0.0357853	1006
1	rs75716807	T	C	0.0258449	1006
1	rs116132114	C	T	0.0467197	1006
1	rs115161345	C	T	0.0258449	1006
1	rs79230360	C	T	0.0258449	1006
1	rs73115199	G	C	0.152087	1006
1	rs76788919	T	A	0.0755467	1006
1	rs12079382	G	C	0.227634	1006
1	rs116000390	T	A	0.0258449	1006
1	rs78474551	C	T	0.0755467	1006
1	rs77889865	G	T	0.0258449	1006
1	rs79258751	T	C	0.0258449	1006
1	rs73117103	T	C	0.0168986	1006
1	rs150139682	G	A	0.0159046	1006
1	rs75778441	G	A	0.0159046	1006
1	rs73117104	T	C	0.027833	1006
1	rs74149045	G	A	0.0298211	1006
1	rs73117106	A	G	0.0328032	1006
1	rs66588531	T	G	0.267396	1006
1	rs12095822	C	T	0.264414	1006
1	rs73117112	A	G	0.0188867	1006
1	rs72754623	A	G	0.246521	1006
1	rs59321474	A	G	0.0745527	1006
1	rs73117113	G	A	0.0735586	1006
1	rs72754624	C	G	0.246521	1006
1	rs72754626	T	C	0.32505	1006
1	rs1317950	A	G	0.347913	1006
1	rs72754627	T	A	0.276342	1006
1	rs72754629	A	T	0.276342	1006
1	rs72754630	A	G	0.276342	1006
1	rs55750412	C	T	0.262425	1006
1	rs115998707	C	T	0.0367793	1006
1	rs1574555	C	T	0.534791	1006
1	rs1574554	A	G	0.941352	1006
1	rs58334053	A	T	0.055666	1006
1	rs60588491	C	T	0.135189	1006
1	rs1938237	G	A	0.941352	1006
1	rs72754633	G	T	0.0159046	1006
1	rs61834665	C	A	0.136183	1006
1	rs72754634	G	C	0.00994036	1006
1	rs4372236	C	T	0.935388	1006
1	rs4307554	G	A	0.584493	1006
1	rs191864181	G	A	0.00596421	1006
1	rs1938234	C	T	0.0984095	1006
1	rs1938233	A	G	0.100398	1006
1	rs4497194	A	G	0.100398	1006
1	rs4314874	G	A	0.0636183	1006
1	rs4497195	A	C	0.0636183	1006
1	rs2354396	C	T	0.0636183	1006
1	rs2354397	T	C	0.055666	1006
1	rs66523063	G	T	0.0636183	1006
1	rs78079983	T	C	0.0636183	1006
1	rs12562060	C	A	0.0636183	1006
1	rs12566874	A	G	0.0636183	1006
1	rs10754668	A	G	0.907555	1006
1	rs61834666	T	C	0.0715706	1006
1	rs79941436	A	G	0.054672	1006
1	rs10802761	T	A	0.444334	1006
1	rs11800276	C	T	0.055666	1006
1	rs11808381	A	C	0.055666	1006
1	rs72754637	G	A	0.054672	1006
1	rs11808725	A	G	0.0616302	1006
1	rs148077532	C	G	0.054672	1006
1	rs11809111	T	C	0.435388	1006
1	rs72754640	A	G	0.054672	1006
1	rs10925875	G	C	0.466203	1006
1	rs10737836	A	G	0.926441	1006
1	rs79509001	T	C	0.0506958	1006
1	rs12563138	C	T	0.0328032	1006
1	rs114803913	G	A	0.055666	1006
1	rs147610373	C	A	0.0636183	1006
1	rs61834667	T	C	0.418489	1006
1	rs79211034	A	G	0.0328032	1006
1	rs61834669	A	G	0.134195	1006
1	rs72754643	G	A	0.0238569	1006
1	rs72754645	T	A	0.408549	1006
1	rs61834670	G	A	0.408549	1006
1	rs117549427	G	A	0.0606362	1006
1	rs75533706	T	A	0.0328032	1006
1	rs72754649	G	T	0.32505	1006
1	rs6701390	C	T	0.0894632	1006
1	rs116292473	C	T	0.0328032	1006
1	rs11800868	C	T	0.0208748	1006
1	rs6429136	T	C	0.0934394	1006
1	rs12562702	C	T	0.0337972	1006
1	rs112549278	A	G	0.0168986	1006
1	rs6675386	T	C	0.906561	1006
1	rs115954856	T	C	0.0168986	1006
1	rs141706784	A	T	0.0218688	1006
1	rs60093138	A	G	0.0616302	1006
1	rs147085565	G	T	0.0159046	1006
1	rs116167810	C	T	0.0159046	1006
1	rs56202307	A	G	0.45825	1006
1	rs11590872	G	A	0.00894632	1006
1	rs4130463	C	T	0.0924453	1006
1	rs7552265	A	G	0.0924453	1006
1	rs4394643	G	A	0.906561	1006
1	rs1319123	A	G	0.0308151	1006
1	rs1319122	A	T	0.906561	1006
1	rs1938228	T	C	0.941352	1006
1	rs72754652	G	C	0.323062	1006
1	rs139666408	T	C	0.0328032	1006
1	rs4659912	T	C	0.907555	1006
1	rs115455482	C	T	0.0526839	1006
1	rs116793831	A	G	0.0188867	1006
1	rs79942675	C	T	0.0308151	1006
1	rs12747873	T	C	0.0377734	1006
1	rs10802762	A	G	0.906561	1006
1	rs74722579	G	C	0.0586481	1006
1	rs4659544	A	C	0.906561	1006
1	rs6658733	C	G	0.0318091	1006
1	rs12691540	A	G	0.601392	1006
1	rs10925877	G	A	0.140159	1006
1	rs6663358	T	A	0.0357853	1006
1	rs6663570	A	G	0.554672	1006
1	rs72754656	A	G	0.0357853	1006
1	rs111607669	G	A	0.265408	1006
1	rs12026018	T	C	0.16004	1006
1	rs12123857	G	A	0.26839	1006
1	rs2883428	A	G	0.270378	1006
1	rs190419719	A	G	0.00894632	1006
1	rs75914331	T	G	0.0457256	1006
1	rs12117778	T	G	0.269384	1006
1	rs12118772	T	G	0.276342	1006
1	rs34418010	G	A	0.0298211	1006
1	rs12129068	C	A	0.0159046	1006
1	rs11577797	T	C	0.206759	1006
1	rs7541385	A	G	0.209742	1006
1	rs73114758	G	C	0.055666	1006
1	rs111743058	T	C	0.055666	1006
1	rs6678395	C	T	0.208748	1006
1	rs76521436	C	T	0.0258449	1006
1	rs58191996	C	G	0.102386	1006
1	rs61182975	A	G	0.591451	1006
1	rs138738599	G	A	0.0178926	1006
1	rs12120971	A	G	0.591451	1006
1	rs115038687	T	C	0.0516899	1006
1	rs12124516	G	A	0.209742	1006
1	rs12727239	C	T	0.368787	1006
1	rs7519061	C	T	0.209742	1006
1	rs12133100	C	T	0.17992	1006
1	rs77087852	A	G	0.0467197	1006
1	rs10925879	G	A	0.210736	1006
1	rs12736600	G	C	0.0377734	1006
1	rs6694171	G	A	0.0198807	1006
1	rs116252815	C	A	0.0467197	1006
1	rs141420006	A	G	0.0129225	1006
1	rs73114760	T	C	0.102386	1006
1	rs12748321	G	C	0.0387674	1006
1	rs12137225	C	T	0.335984	1006
1	rs10802764	C	T	0.407555	1006
1	rs12129794	G	T	0.205765	1006
1	rs76249996	C	T	0.0477137	1006
1	rs77704136	T	G	0.0407555	1006
1	rs114948025	C	T	0.0139165	1006
1	rs12123979	A	G	0.382704	1006
1	rs10802766	A	G	0.205765	1006
1	rs12125061	A	G	0.38171	1006
1	rs2354402	G	A	0.38171	1006
1	rs78278538	A	G	0.0626243	1006
1	rs149936729	T	C	0.00298211	1006
1	rs12137093	C	T	0.279324	1006
1	rs7548324	T	C	0.33499	1006
1	rs10925880	G	C	0.205765	1006
1	rs75731445	A	G	0.0168986	1006
1	rs116754428	C	T	0.0467197	1006
1	rs10802767	T	C	0.282306	1006
1	rs10925883	C	G	0.577535	1006
1	rs77360725	G	A	0.055666	1006
1	rs6429137	C	A	0.574553	1006
1	rs72754665	T	C	0.235586	1006
1	rs72754666	T	G	0.291252	1006
1	rs6429138	A	T	0.574553	1006
1	rs72754668	A	G	0.290258	1006
1	rs4557960	G	A	0.574553	1006
1	rs10925884	T	C	0.574553	1006
1	rs72754669	T	C	0.234592	1006
1	rs78340925	A	T	0.055666	1006
1	rs12128683	T	A	0.234592	1006
1	rs10925885	A	G	0.574553	1006
1	rs147990933	G	T	0.055666	1006
1	rs12139749	C	T	0.234592	1006
1	rs7536303	G	A	0.290258	1006
1	rs139387995	A	G	0.0129225	1006
1	rs7536688	G	C	0.574553	1006
1	rs12141057	C	A	0.233598	1006
1	rs72754672	C	A	0.233598	1006
1	rs6696246	C	G	0.584493	1006
1	rs6662827	T	G	0.267396	1006
1	rs6671410	G	T	0.584493	1006
1	rs6699243	C	T	0.584493	1006
1	rs9428833	C	A	0.0467197	1006
1	rs10925886	T	C	0.265408	1006
1	rs112532534	A	G	0.233598	1006
1	rs113330470	T	C	0.0248509	1006
1	rs12134003	T	C	0.317097	1006
1	rs4659545	T	A	0.414513	1006
1	rs72754679	A	G	0.233598	1006
1	rs61834687	A	G	0.317097	1006
1	rs6676664	T	C	0.083499	1006
1	rs6685478	G	C	0.584493	1006
1	rs6687984	G	A	0.316103	1006
1	rs4263985	A	G	0.584493	1006
1	rs4617391	G	A	0.267396	1006
1	rs116035551	T	A	0.0129225	1006
1	rs4486441	T	G	0.584493	1006
1	rs140235285	A	G	0.0397614	1006
1	rs80221376	A	G	0.0397614	1006
1	rs17645304	C	T	0.233598	1006
1	rs2354398	A	T	0.0815109	1006
1	rs10925887	G	A	0.265408	1006
1	rs113003335	G	A	0.00994036	1006
1	rs113971942	A	G	0.181909	1006
1	rs147030723	T	C	0.0626243	1006
1	rs2354399	C	T	0.520875	1006
1	rs2354400	C	T	0.0238569	1006
1	rs1938230	G	A	0.574553	1006
1	rs6698111	G	A	0.351889	1006
1	rs61595023	G	A	0.0258449	1006
1	rs8179373	C	T	0.27833	1006
1	rs61834689	G	A	0.0248509	1006
1	rs58291256	A	G	0.0258449	1006
1	rs12141123	A	G	0.215706	1006
1	rs6693126	A	T	0.0258449	1006
1	rs6681143	C	T	0.0258449	1006
1	rs12086449	T	C	0.326044	1006
1	rs72754690	T	G	0.0109344	1006
1	rs12118164	C	T	0.215706	1006
1	rs61834709	T	C	0.0248509	1006
1	rs6666589	G	A	0.0258449	1006
1	rs6669508	G	A	0.0258449	1006
1	rs148601791	C	T	0.0457256	1006
1	rs61834710	A	G	0.0258449	1006
1	rs2354395	A	G	0.026839	1006
1	rs10925888	A	G	0.432406	1006
1	rs7513717	G	A	0.026839	1006
1	rs61834712	A	G	0.0258449	1006
1	rs7551209	T	A	0.026839	1006
1	rs61834713	A	T	0.0238569	1006
1	rs6661441	G	A	0.026839	1006
1	rs61834714	C	T	0.0258449	1006
1	rs34584779	C	T	0.267396	1006
1	rs72754696	G	A	0.0477137	1006
1	rs12144838	T	C	0.215706	1006
1	rs60374536	T	C	0.026839	1006
1	rs61834716	A	T	0.026839	1006
1	rs61834717	T	C	0.026839	1006
1	rs76616666	G	C	0.0457256	1006
1	rs74149074	C	T	0.026839	1006
1	rs10802768	A	G	0.324056	1006
1	rs147152314	T	A	0.0159046	1006
1	rs7519143	T	A	0.0258449	1006
1	rs58463672	A	G	0.026839	1006
1	rs12048639	G	A	0.266402	1006
1	rs115454090	G	A	0.0188867	1006
1	rs16838358	A	G	0.026839	1006
1	rs17584748	T	C	0.0457256	1006
1	rs16838359	T	C	0.026839	1006
1	rs10754670	C	G	0.32505	1006
1	rs58716948	G	T	0.026839	1006
1	rs115414917	A	C	0.0109344	1006
1	rs61834720	C	T	0.0258449	1006
1	rs115731690	A	T	0.0357853	1006
1	rs16838363	C	T	0.0258449	1006
1	rs10802769	G	C	0.26839	1006
1	rs10925889	A	G	0.276342	1006
1	rs7517458	T	G	0.026839	1006
1	rs12117089	A	G	0.243539	1006
1	rs12120600	G	A	0.215706	1006
1	rs183565115	G	A	0.0178926	1006
1	rs61834721	A	C	0.0258449	1006
1	rs10802770	G	T	0.26839	1006
1	rs10754671	T	C	0.569583	1006
1	rs61834722	G	A	0.026839	1006
1	rs75650419	A	G	0.0248509	1006
1	rs1938235	T	C	0.279324	1006
1	rs7522967	C	T	0.251491	1006
1	rs61834723	G	C	0.0258449	1006
1	rs1938236	T	A	0.279324	1006
1	rs149770951	T	G	0.00695825	1006
1	rs77611755	G	C	0.0417495	1006
1	rs10157644	T	G	0.538767	1006
1	rs11805526	C	T	0.0427435	1006
1	rs80312496	T	G	0.0198807	1006
1	rs12120903	T	C	0.0119284	1006
1	rs61834724	G	A	0.263419	1006
1	rs12726611	C	T	0.0666004	1006
1	rs137942238	A	C	0.0208748	1006
1	rs79993105	T	C	0.0427435	1006
1	rs12136103	C	A	0.215706	1006
1	rs12125436	A	G	0.2167	1006
1	rs114696620	A	G	0.0188867	1006
1	rs72754702	A	T	0.215706	1006
1	rs12117673	A	C	0.215706	1006
1	rs72756703	G	T	0.215706	1006
1	rs10802771	A	G	0.536779	1006
1	rs116755255	T	A	0.0357853	1006
1	rs142925218	G	A	0.0149105	1006
1	rs12128278	G	A	0.215706	1006
1	rs115478368	T	C	0.0198807	1006
1	rs61834725	G	A	0.0228628	1006
1	rs115753422	C	G	0.0357853	1006
1	rs58532785	C	T	0.0417495	1006
1	rs77366411	C	T	0.0258449	1006
1	rs58734274	T	C	0.0417495	1006
1	rs35192591	G	A	0.266402	1006
1	rs61834727	A	G	0.0218688	1006
1	rs142199746	C	T	0.0218688	1006
1	rs946355	G	A	0.215706	1006
1	rs946356	C	G	0.215706	1006
1	rs1796835	T	C	0.558648	1006
1	rs7516042	G	A	0.39662	1006
1	rs10495443	G	A	0.215706	1006
1	rs12033290	A	G	0.284294	1006
1	rs113718712	C	A	0.0109344	1006
1	rs1338909	G	C	0.308151	1006
1	rs77612043	C	T	0.0139165	1006
1	rs17585014	T	C	0.215706	1006
1	rs1796829	T	C	0.0417495	1006
1	rs76982618	A	T	0.0178926	1006
1	rs16838380	A	G	0.229622	1006
1	rs60281676	G	A	0.215706	1006
1	rs188957060	A	G	0.00596421	1006
1	rs2354403	G	A	0.264414	1006
1	rs2354404	T	C	0.266402	1006
1	rs2354405	G	A	0.266402	1006
1	rs1782350	T	C	0.308151	1006
1	rs1796828	G	A	0.0417495	1006
1	rs12239665	A	G	0.229622	1006
1	rs61834730	A	G	0.0218688	1006
1	rs20437	C	T	0.0417495	1006
1	rs1796834	G	A	0.537773	1006
1	rs1782349	T	G	0.0785288	1006
1	rs12136288	T	C	0.274354	1006
1	rs1782357	A	G	0.545726	1006
1	rs12058126	C	T	0.0149105	1006
1	rs12136673	A	T	0.214712	1006
1	rs12118163	C	A	0.214712	1006
1	rs113566597	A	C	0.0457256	1006
1	rs74622453	C	T	0.0188867	1006
1	rs1782356	G	T	0.54672	1006
1	rs1796833	G	A	0.54672	1006
1	rs1796832	T	C	0.54672	1006
1	rs1796831	T	G	0.54672	1006
1	rs1796830	A	C	0.54672	1006
1	rs112593017	G	A	0.0188867	1006
1	rs12138748	A	T	0.214712	1006
1	rs9428835	G	A	0.545726	1006
1	rs9428836	A	G	0.547714	1006
1	rs35852026	G	A	0.0347913	1006
1	rs138748177	G	A	0.0228628	1006
1	rs9428837	A	G	0.54672	1006
1	rs10925900	C	T	0.277336	1006
1	rs9428474	T	C	0.568588	1006
1	rs150607181	G	C	0.0228628	1006
1	rs9428475	T	C	0.54672	1006
1	rs9428838	T	C	0.568588	1006
1	rs12041334	A	G	0.352883	1006
1	rs1782351	G	A	0.542744	1006
1	rs1796836	C	T	0.542744	1006
1	rs111599671	G	T	0.0218688	1006
1	rs12119752	C	A	0.213718	1006
1	rs76262955	A	G	0.0218688	1006
1	rs79076243	C	T	0.0218688	1006
1	rs12142001	G	A	0.213718	1006
1	rs11587861	A	G	0.27833	1006
1	rs1782352	C	T	0.0497018	1006
1	rs12139491	A	G	0.111332	1006
1	rs2248922	G	A	0.542744	1006
1	rs10925901	T	C	0.277336	1006
1	rs2248916	G	A	0.542744	1006
1	rs10925902	T	G	0.27833	1006
1	rs1625158	C	G	0.542744	1006
1	rs10925903	T	C	0.0218688	1006
1	rs1628671	T	C	0.542744	1006
1	rs12240097	T	C	0.0228628	1006
1	rs75473548	C	T	0.0218688	1006
1	rs1782353	A	G	0.568588	1006
1	rs1796837	T	C	0.54672	1006
1	rs1782354	T	C	0.567594	1006
1	rs1782355	G	T	0.542744	1006
1	rs9428476	A	C	0.565606	1006
1	rs113186682	G	C	0.0218688	1006
1	rs12728618	C	T	0.27833	1006
1	rs1218672	T	C	0.543738	1006
1	rs79134329	C	A	0.0218688	1006
1	rs1218671	T	G	0.329026	1006
1	rs1218670	T	C	0.542744	1006
1	rs10925904	G	A	0.27833	1006
1	rs10925905	A	T	0.27833	1006
1	rs1218668	T	A	0.565606	1006
1	rs72756730	G	A	0.0119284	1006
1	rs1218667	T	C	0.542744	1006
1	rs1218666	T	C	0.565606	1006
1	rs1218665	C	T	0.542744	1006
1	rs10925906	G	A	0.0218688	1006
1	rs114065606	A	T	0.0178926	1006
1	rs113632365	G	T	0.0188867	1006
1	rs1218664	C	T	0.564612	1006
1	rs1310402	A	G	0.542744	1006
1	rs147275300	A	T	0.00695825	1006
1	rs72756737	T	A	0.567594	1006
1	rs1218663	A	C	0.54175	1006
1	rs34987466	C	A	0.0506958	1006
1	rs116006025	T	A	0.0506958	1006
1	rs138784551	G	A	0.0228628	1006
1	rs12023096	G	A	0.543738	1006
1	rs1977746	T	C	0.5666	1006
1	rs6676678	T	C	0.567594	1006
1	rs12097468	A	G	0.0218688	1006
1	rs12057489	T	C	0.359841	1006
1	rs116706907	G	T	0.026839	1006
1	rs149910180	G	A	0.0308151	1006
1	rs142178410	A	G	0.0506958	1006
1	rs17585845	G	A	0.0367793	1006
1	rs80272406	T	A	0.0477137	1006
1	rs1899610	C	T	0.5666	1006
1	rs4514231	T	C	0.5666	1006
1	rs112820295	C	T	0.0129225	1006
1	rs10925907	A	G	0.281312	1006
```
