## Supplementary material for "Characterization of shared and ancestry-specific signals driving complex traits using multi-ancestry fine-mapping": s2.afreq

```
#CHROM	ID	REF	ALT	ALT_FREQS	OBS_CT
1	rs10802704	A	C	0.207341	1008
1	rs491708	G	A	0.439484	1008
1	rs487974	G	A	0.475198	1008
1	rs75135717	T	G	0.0198413	1008
1	rs2820211	A	G	0.417659	1008
1	rs17546393	A	G	0.00992063	1008
1	rs614091	A	G	0.409722	1008
1	rs80121408	C	T	0.0119048	1008
1	rs78428022	G	A	0.0575397	1008
1	rs75529114	T	C	0.0198413	1008
1	rs707198	A	T	0.464286	1008
1	rs707197	C	T	0.464286	1008
1	rs508528	T	C	0.52381	1008
1	rs10737829	G	A	0.631944	1008
1	rs114852378	G	C	0.142857	1008
1	rs115253828	C	A	0.047619	1008
1	rs805927	C	T	0.867063	1008
1	rs72761462	G	A	0.0863095	1008
1	rs515344	A	G	0.867063	1008
1	rs16837074	G	C	0.031746	1008
1	rs12126899	C	T	0.310516	1008
1	rs518305	G	A	0.368056	1008
1	rs59186854	C	T	0.0962302	1008
1	rs490745	C	T	0.367063	1008
1	rs491556	T	G	0.867063	1008
1	rs72761464	A	G	0.0962302	1008
1	rs493449	T	G	0.869048	1008
1	rs6429083	A	G	0.0327381	1008
1	rs497141	T	A	0.524802	1008
1	rs519899	C	T	0.5625	1008
1	rs6662476	A	C	0.31746	1008
1	rs522678	A	T	0.52381	1008
1	rs523623	G	A	0.524802	1008
1	rs789104	C	T	0.925595	1008
1	rs56372581	C	T	0.0902778	1008
1	rs72761466	C	A	0.0882937	1008
1	rs613620	G	T	0.530754	1008
1	rs11800010	A	T	0.313492	1008
1	rs56192646	C	T	0.0654762	1008
1	rs55861843	C	A	0.0833333	1008
1	rs55946825	A	G	0.0833333	1008
1	rs142960869	C	T	0.030754	1008
1	rs629365	G	T	0.532738	1008
1	rs477325	G	A	0.53869	1008
1	rs4659528	G	A	0.030754	1008
1	rs505953	C	A	0.53869	1008
1	rs10925680	G	A	0.302579	1008
1	rs508723	G	A	0.921627	1008
1	rs112696662	C	G	0.0793651	1008
1	rs574392	A	G	0.537698	1008
1	rs574280	A	G	0.537698	1008
1	rs12123113	T	C	0.0337302	1008
1	rs546811	C	T	0.37996	1008
1	rs117505591	A	T	0.0605159	1008
1	rs72761469	G	C	0.0863095	1008
1	rs16837084	T	G	0.0337302	1008
1	rs117468839	C	T	0.0198413	1008
1	rs76850974	G	C	0.0198413	1008
1	rs623636	C	T	0.545635	1008
1	rs637728	C	T	0.545635	1008
1	rs567178	A	G	0.547619	1008
1	rs567090	G	A	0.550595	1008
1	rs567088	G	A	0.548611	1008
1	rs640574	G	T	0.556548	1008
1	rs640948	G	A	0.556548	1008
1	rs7546773	A	C	0.0357143	1008
1	rs7532781	A	G	0.47619	1008
1	rs654506	A	C	0.548611	1008
1	rs10925683	G	A	0.0357143	1008
1	rs56151262	G	A	0.299603	1008
1	rs16837097	C	T	0.0218254	1008
1	rs11585185	C	T	0.292659	1008
1	rs12083086	C	T	0.0257937	1008
1	rs789375	A	G	0.593254	1008
1	rs548382	T	A	0.0873016	1008
1	rs526612	C	T	0.0763889	1008
1	rs7539657	A	G	0.304563	1008
1	rs10925684	T	C	0.294643	1008
1	rs7539675	A	G	0.304563	1008
1	rs521972	C	T	0.847222	1008
1	rs7552158	G	A	0.294643	1008
1	rs789099	A	C	0.553571	1008
1	rs7542167	A	G	0.304563	1008
1	rs7544553	T	C	0.304563	1008
1	rs78322188	T	C	0.0982143	1008
1	rs6688977	A	G	0.304563	1008
1	rs6688978	A	C	0.304563	1008
1	rs16837111	A	G	0.0396825	1008
1	rs6429084	A	T	0.304563	1008
1	rs6429085	C	A	0.304563	1008
1	rs6429086	C	T	0.304563	1008
1	rs6429087	G	A	0.293651	1008
1	rs6429088	T	A	0.343254	1008
1	rs10925685	T	C	0.304563	1008
1	rs12031580	T	A	0.294643	1008
1	rs7548360	T	A	0.294643	1008
1	rs7556203	G	A	0.304563	1008
1	rs7513654	G	C	0.304563	1008
1	rs7537013	C	T	0.306548	1008
1	rs7548563	A	C	0.304563	1008
1	rs61650246	C	T	0.078373	1008
1	rs78552953	C	T	0.0188492	1008
1	rs74629677	G	A	0.0396825	1008
1	rs10925686	G	T	0.304563	1008
1	rs10802705	T	C	0.304563	1008
1	rs10802706	T	G	0.304563	1008
1	rs6686603	C	T	0.304563	1008
1	rs11579322	A	G	0.077381	1008
1	rs16837115	G	C	0.0267857	1008
1	rs150968021	C	T	0.0119048	1008
1	rs12072066	G	A	0.0396825	1008
1	rs12072125	G	T	0.0396825	1008
1	rs10925687	G	T	0.304563	1008
1	rs668238	C	T	0.974206	1008
1	rs10754641	A	G	0.381944	1008
1	rs111980914	A	G	0.0257937	1008
1	rs10754642	T	A	0.381944	1008
1	rs112815966	C	T	0.0267857	1008
1	rs7515247	T	C	0.381944	1008
1	rs10754643	T	C	0.381944	1008
1	rs10754644	A	G	0.381944	1008
1	rs7513183	A	G	0.381944	1008
1	rs564639	G	A	0.551587	1008
1	rs11803645	T	C	0.297619	1008
1	rs12071247	T	G	0.0426587	1008
1	rs7513643	A	T	0.280754	1008
1	rs7513649	A	G	0.301587	1008
1	rs7516101	T	C	0.285714	1008
1	rs560229	A	G	0.124008	1008
1	rs74406106	C	T	0.0347222	1008
1	rs4659531	A	T	0.189484	1008
1	rs4659532	G	A	0.195437	1008
1	rs2392864	C	T	0.27381	1008
1	rs1002725	T	C	0.229167	1008
1	rs1002726	C	A	0.229167	1008
1	rs117916585	C	A	0.0496032	1008
1	rs12130374	G	C	0.232143	1008
1	rs10925688	G	A	0.232143	1008
1	rs10802707	C	T	0.231151	1008
1	rs10925690	C	T	0.199405	1008
1	rs10925691	G	A	0.230159	1008
1	rs10925692	T	G	0.231151	1008
1	rs149399037	T	A	0.0238095	1008
1	rs113064184	A	G	0.0436508	1008
1	rs616530	T	A	0.720238	1008
1	rs7539205	C	A	0.199405	1008
1	rs78693677	C	A	0.0992063	1008
1	rs1327898	T	C	0.27381	1008
1	rs73121903	C	T	0.0436508	1008
1	rs1327899	C	T	0.169643	1008
1	rs10925693	G	A	0.0436508	1008
1	rs10925694	A	G	0.106151	1008
1	rs1002812	T	G	0.725198	1008
1	rs10925695	C	T	0.106151	1008
1	rs2078306	A	G	0.274802	1008
1	rs1002811	G	A	0.272817	1008
1	rs7511818	T	G	0.106151	1008
1	rs116233900	T	C	0.0277778	1008
1	rs7519757	G	A	0.106151	1008
1	rs7519764	G	T	0.107143	1008
1	rs7512016	T	C	0.106151	1008
1	rs73121909	C	T	0.106151	1008
1	rs73121910	C	T	0.0436508	1008
1	rs11588641	C	A	0.0178571	1008
1	rs646969	T	G	0.144841	1008
1	rs145785021	A	G	0.0625	1008
1	rs10925696	T	C	0.168651	1008
1	rs73121911	T	G	0.106151	1008
1	rs648701	G	T	0.143849	1008
1	rs10925697	A	G	0.106151	1008
1	rs7548562	C	T	0.106151	1008
1	rs7525520	G	A	0.106151	1008
1	rs7517499	T	C	0.106151	1008
1	rs150952988	G	T	0.0436508	1008
1	rs7525720	G	A	0.106151	1008
1	rs7525823	G	C	0.106151	1008
1	rs7515669	A	T	0.106151	1008
1	rs149665114	C	T	0.0575397	1008
1	rs10925698	C	G	0.106151	1008
1	rs10925700	C	T	0.106151	1008
1	rs10925701	G	A	0.106151	1008
1	rs74987348	C	T	0.0545635	1008
1	rs16837128	T	C	0.106151	1008
1	rs73121917	A	G	0.107143	1008
1	rs16837130	T	C	0.106151	1008
1	rs4659533	T	C	0.170635	1008
1	rs148319276	G	C	0.030754	1008
1	rs16837132	A	G	0.0456349	1008
1	rs505941	T	C	0.896825	1008
1	rs113714917	A	C	0.0605159	1008
1	rs616137	T	C	0.860119	1008
1	rs117778557	T	C	0.0615079	1008
1	rs12129603	A	G	0.204365	1008
1	rs478168	A	C	0.954365	1008
1	rs617535	T	G	0.888889	1008
1	rs628242	T	G	0.888889	1008
1	rs628294	G	A	0.955357	1008
1	rs117883440	C	T	0.0615079	1008
1	rs76024330	A	G	0.0644841	1008
1	rs630524	G	A	0.887897	1008
1	rs471926	C	T	0.949405	1008
1	rs471748	C	T	0.949405	1008
1	rs560406	G	C	0.888889	1008
1	rs77404986	A	G	0.0456349	1008
1	rs631810	A	C	0.887897	1008
1	rs631830	A	G	0.887897	1008
1	rs139064470	C	A	0.0615079	1008
1	rs74988015	T	A	0.0615079	1008
1	rs644285	C	T	0.887897	1008
1	rs496357	T	C	0.949405	1008
1	rs56666168	A	T	0.107143	1008
1	rs117489416	A	C	0.0803571	1008
1	rs12142926	C	T	0.232143	1008
1	rs79610605	G	A	0.0615079	1008
1	rs573817	T	C	0.654762	1008
1	rs789144	G	A	0.655754	1008
1	rs789143	C	T	0.887897	1008
1	rs112840143	T	C	0.0615079	1008
1	rs149276689	A	G	0.0228175	1008
1	rs2793131	C	T	0.949405	1008
1	rs2653910	G	A	0.887897	1008
1	rs694019	C	T	0.954365	1008
1	rs541613	T	G	0.891865	1008
1	rs117443618	C	T	0.0615079	1008
1	rs582608	T	C	0.887897	1008
1	rs539780	G	T	0.887897	1008
1	rs10925702	C	T	0.232143	1008
1	rs512266	A	C	0.888889	1008
1	rs510638	A	T	0.888889	1008
1	rs79841426	T	C	0.0615079	1008
1	rs10925703	G	A	0.047619	1008
1	rs610009	A	C	0.889881	1008
1	rs111366322	A	G	0.0446429	1008
1	rs612272	G	A	0.888889	1008
1	rs113680745	G	A	0.0615079	1008
1	rs117475819	A	C	0.0615079	1008
1	rs624912	T	C	0.656746	1008
1	rs563894	T	C	0.950397	1008
1	rs77321326	A	T	0.0228175	1008
1	rs76049085	G	T	0.0615079	1008
1	rs77459426	A	G	0.0446429	1008
1	rs655252	T	C	0.950397	1008
1	rs655695	A	G	0.955357	1008
1	rs656514	T	C	0.950397	1008
1	rs658348	G	A	0.955357	1008
1	rs504506	G	C	0.955357	1008
1	rs116896639	A	C	0.0615079	1008
1	rs503503	T	C	0.950397	1008
1	rs673848	G	A	0.71627	1008
1	rs9970021	G	T	0.234127	1008
1	rs684822	G	A	0.71627	1008
1	rs12089098	C	G	0.0446429	1008
1	rs79820475	C	T	0.0664683	1008
1	rs686145	G	A	0.955357	1008
1	rs12130428	T	C	0.213294	1008
1	rs551267	A	C	0.676587	1008
1	rs594360	T	C	0.677579	1008
1	rs606572	A	G	0.958333	1008
1	rs606586	G	A	0.895833	1008
1	rs114948799	C	T	0.0625	1008
1	rs609718	C	A	0.958333	1008
1	rs482697	T	C	0.558532	1008
1	rs74993844	G	A	0.0436508	1008
1	rs652252	T	C	0.709325	1008
1	rs73121939	T	C	0.0595238	1008
1	rs707194	C	T	0.145833	1008
1	rs112736601	A	G	0.0446429	1008
1	rs80337170	C	A	0.093254	1008
1	rs10157993	A	G	0.0436508	1008
1	rs683070	C	A	0.49504	1008
1	rs499370	G	A	0.497024	1008
1	rs113395118	A	G	0.0436508	1008
1	rs193163445	A	G	0.0128968	1008
1	rs57492313	C	T	0.0436508	1008
1	rs6429090	T	G	0.0585317	1008
1	rs607591	A	G	0.493056	1008
1	rs529673	A	G	0.493056	1008
1	rs6686921	C	T	0.014881	1008
1	rs6429091	C	A	0.014881	1008
1	rs1532742	A	G	0.014881	1008
1	rs559047	T	A	0.492063	1008
1	rs79719732	A	T	0.0119048	1008
1	rs562711	C	T	0.499008	1008
1	rs144302020	C	T	0.0277778	1008
1	rs77404329	A	G	0.030754	1008
1	rs649970	A	G	0.4375	1008
1	rs651372	A	C	0.486111	1008
1	rs114764980	C	T	0.0119048	1008
1	rs663328	T	A	0.485119	1008
1	rs546490	C	G	0.486111	1008
1	rs79240150	T	C	0.030754	1008
1	rs666489	C	G	0.499008	1008
1	rs573290	G	A	0.499008	1008
1	rs574043	A	C	0.498016	1008
1	rs575883	A	T	0.526786	1008
1	rs576000	T	A	0.497024	1008
1	rs117403356	T	A	0.0297619	1008
1	rs12060430	C	T	0.0297619	1008
1	rs679939	A	T	0.526786	1008
1	rs680023	C	T	0.526786	1008
1	rs12137467	A	G	0.047619	1008
1	rs680818	C	A	0.497024	1008
1	rs115960174	G	A	0.0297619	1008
1	rs585622	C	T	0.497024	1008
1	rs142061701	T	C	0.0119048	1008
1	rs146321607	G	T	0.0119048	1008
1	rs498677	G	A	0.498016	1008
1	rs586565	A	G	0.497024	1008
1	rs588748	C	T	0.497024	1008
1	rs599625	C	T	0.497024	1008
1	rs526130	G	A	0.526786	1008
1	rs600497	A	G	0.497024	1008
1	rs527947	G	A	0.497024	1008
1	rs556315	G	A	0.527778	1008
1	rs7414356	C	A	0.0119048	1008
1	rs12047571	G	A	0.201389	1008
1	rs617394	G	A	0.514881	1008
1	rs113843582	C	T	0.031746	1008
1	rs16837190	G	A	0.122024	1008
1	rs74384320	C	T	0.0119048	1008
1	rs12092198	A	G	0.0119048	1008
1	rs59627173	G	A	0.0297619	1008
1	rs12085878	A	C	0.0119048	1008
1	rs4659879	C	T	0.0416667	1008
1	rs4659534	C	G	0.0416667	1008
1	rs4659880	T	C	0.0119048	1008
1	rs4659881	A	C	0.0119048	1008
1	rs76434363	A	G	0.0297619	1008
1	rs6698481	A	T	0.0119048	1008
1	rs535914	T	C	0.527778	1008
1	rs79785368	T	C	0.0297619	1008
1	rs6698902	A	G	0.0119048	1008
1	rs6698914	A	G	0.0119048	1008
1	rs147210316	A	G	0.0119048	1008
1	rs142794725	G	C	0.0119048	1008
1	rs6704378	T	C	0.0119048	1008
1	rs79022804	G	A	0.0297619	1008
1	rs113311612	G	A	0.0119048	1008
1	rs12088968	A	G	0.0119048	1008
1	rs140688637	G	A	0.0119048	1008
1	rs7522772	G	A	0.0119048	1008
1	rs7522858	G	A	0.0119048	1008
1	rs145304411	G	A	0.0119048	1008
1	rs597856	A	G	0.529762	1008
1	rs2793130	A	G	0.485119	1008
1	rs75243990	C	G	0.031746	1008
1	rs78791352	C	T	0.0119048	1008
1	rs614831	G	A	0.53373	1008
1	rs630447	A	G	0.688492	1008
1	rs10925711	G	T	0.201389	1008
1	rs572934	A	G	0.690476	1008
1	rs115385640	G	A	0.0119048	1008
1	rs16837200	A	G	0.0119048	1008
1	rs548096	T	C	0.691468	1008
1	rs542565	T	A	0.360119	1008
1	rs34700344	G	A	0.0119048	1008
1	rs61829289	G	A	0.28373	1008
1	rs517690	T	C	0.362103	1008
1	rs1393640	G	A	0.0109127	1008
1	rs672919	T	C	0.373016	1008
1	rs1393639	A	T	0.0109127	1008
1	rs484638	G	A	0.361111	1008
1	rs34326716	C	T	0.0109127	1008
1	rs483883	C	T	0.361111	1008
1	rs7517081	T	C	0.0109127	1008
1	rs7517092	T	C	0.0109127	1008
1	rs150548027	A	G	0.0585317	1008
1	rs687851	T	C	0.694444	1008
1	rs10802709	A	G	0.320437	1008
1	rs7520477	T	G	0.0109127	1008
1	rs562061	G	C	0.362103	1008
1	rs35468150	A	G	0.0109127	1008
1	rs71644942	T	C	0.0109127	1008
1	rs72763341	A	G	0.0109127	1008
1	rs72763342	A	G	0.0109127	1008
1	rs533866	T	C	0.337302	1008
1	rs58651565	C	A	0.0109127	1008
1	rs475109	G	T	0.694444	1008
1	rs474167	A	G	0.69246	1008
1	rs2494076	C	T	0.360119	1008
1	rs10925712	A	C	0.331349	1008
1	rs554372	A	C	0.360119	1008
1	rs590734	A	C	0.360119	1008
1	rs192857313	A	T	0.0109127	1008
1	rs10925713	T	A	0.331349	1008
1	rs6673250	A	G	0.332341	1008
1	rs12049547	T	G	0.30754	1008
1	rs1327894	G	T	0.332341	1008
1	rs522165	G	A	0.360119	1008
1	rs516880	C	T	0.360119	1008
1	rs6676733	A	C	0.332341	1008
1	rs12072825	C	T	0.331349	1008
1	rs490351	T	C	0.69246	1008
1	rs117171606	T	G	0.0138889	1008
1	rs574819	T	C	0.69246	1008
1	rs634971	G	A	0.69246	1008
1	rs570292	A	C	0.360119	1008
1	rs114194175	A	G	0.0248016	1008
1	rs649812	A	G	0.700397	1008
1	rs80228648	C	T	0.0248016	1008
1	rs514426	C	T	0.371032	1008
1	rs663236	A	G	0.34623	1008
1	rs115583660	A	T	0.0248016	1008
1	rs510798	A	G	0.34623	1008
1	rs114531941	G	A	0.0248016	1008
1	rs2174075	A	G	0.329365	1008
1	rs2174074	A	T	0.34623	1008
1	rs1027666	T	C	0.701389	1008
1	rs1027665	T	C	0.701389	1008
1	rs116200169	G	A	0.0248016	1008
1	rs2134458	G	A	0.371032	1008
1	rs149468874	C	T	0.0248016	1008
1	rs1964047	G	C	0.705357	1008
1	rs2014476	T	A	0.701389	1008
1	rs1027664	G	A	0.330357	1008
1	rs80053335	G	C	0.0277778	1008
1	rs138399779	G	C	0.0257937	1008
1	rs9970821	C	A	0.750992	1008
1	rs11578324	G	T	0.329365	1008
1	rs10925714	A	C	0.329365	1008
1	rs1502872	G	A	0.330357	1008
1	rs6672862	C	T	0.329365	1008
1	rs6685814	A	G	0.330357	1008
1	rs144197154	C	T	0.0257937	1008
1	rs2018733	G	A	0.330357	1008
1	rs4659883	T	A	0.330357	1008
1	rs7545013	T	G	0.750992	1008
1	rs16837260	G	T	0.160714	1008
1	rs1502871	A	G	0.72619	1008
1	rs10754645	A	G	0.330357	1008
1	rs142652727	A	C	0.0128968	1008
1	rs1502869	C	G	0.750992	1008
1	rs34804661	A	G	0.395833	1008
1	rs6681102	T	C	0.329365	1008
1	rs12758974	T	C	0.446429	1008
1	rs113041361	T	A	0.0248016	1008
1	rs117536646	C	T	0.0248016	1008
1	rs12028270	A	G	0.143849	1008
1	rs957331	C	G	0.445437	1008
1	rs1393642	G	A	0.969246	1008
1	rs116787705	C	A	0.031746	1008
1	rs1910298	T	C	0.0287698	1008
1	rs1910297	T	A	0.0287698	1008
1	rs12135706	C	T	0.590278	1008
1	rs115060275	A	C	0.0287698	1008
1	rs117831778	C	T	0.0188492	1008
1	rs12126796	A	C	0.588294	1008
1	rs12072733	T	G	0.0287698	1008
1	rs12072859	T	C	0.0287698	1008
1	rs151095022	G	C	0.0257937	1008
1	rs66584000	G	A	0.587302	1008
1	rs12126773	G	A	0.587302	1008
1	rs141997323	T	C	0.0565476	1008
1	rs111428997	T	C	0.0297619	1008
1	rs10925715	G	A	0.0297619	1008
1	rs10925716	G	T	0.0297619	1008
1	rs12069954	A	G	0.0327381	1008
1	rs12085041	C	T	0.0297619	1008
1	rs12030115	A	G	0.145833	1008
1	rs76225133	T	C	0.0297619	1008
1	rs7511801	G	A	0.031746	1008
1	rs10925717	A	G	0.0297619	1008
1	rs76194638	T	C	0.147817	1008
1	rs12042289	C	A	0.147817	1008
1	rs12077272	G	A	0.0297619	1008
1	rs117888558	G	A	0.0555556	1008
1	rs145111973	T	G	0.0297619	1008
1	rs146835555	G	A	0.0297619	1008
1	rs12089291	C	T	0.0297619	1008
1	rs12080136	G	T	0.0297619	1008
1	rs12075518	A	G	0.0297619	1008
1	rs12076703	T	C	0.0297619	1008
1	rs12080390	G	A	0.0347222	1008
1	rs147194716	G	A	0.144841	1008
1	rs10925718	T	A	0.774802	1008
1	rs12081906	G	A	0.0337302	1008
1	rs12083018	G	A	0.0337302	1008
1	rs12078390	A	G	0.0337302	1008
1	rs12079435	T	C	0.0337302	1008
1	rs12079675	T	C	0.0337302	1008
1	rs12087315	C	T	0.0337302	1008
1	rs12073218	T	G	0.0337302	1008
1	rs12087364	C	A	0.0337302	1008
1	rs12076767	G	T	0.0337302	1008
1	rs12072222	A	G	0.0337302	1008
1	rs74232397	G	C	0.0496032	1008
1	rs12127220	A	G	0.59623	1008
1	rs12138175	C	T	0.59623	1008
1	rs150018765	T	G	0.0277778	1008
1	rs79749733	G	T	0.0337302	1008
1	rs75404278	G	C	0.0337302	1008
1	rs75743604	C	T	0.145833	1008
1	rs12088796	C	T	0.0337302	1008
1	rs12088842	C	A	0.0337302	1008
1	rs12074763	T	C	0.0337302	1008
1	rs12073790	A	G	0.0337302	1008
1	rs117830278	G	C	0.0337302	1008
1	rs10442671	A	G	0.595238	1008
1	rs145944877	T	C	0.0337302	1008
1	rs12078080	A	T	0.0337302	1008
1	rs12094645	C	T	0.0337302	1008
1	rs112030868	T	A	0.0337302	1008
1	rs6701063	C	A	0.0347222	1008
1	rs78513261	A	G	0.0337302	1008
1	rs78750603	G	A	0.0337302	1008
1	rs77800870	C	A	0.0347222	1008
1	rs77481365	A	G	0.145833	1008
1	rs117763855	C	T	0.0347222	1008
1	rs10925719	C	T	0.781746	1008
1	rs73106279	A	G	0.046627	1008
1	rs73106280	G	A	0.046627	1008
1	rs12729311	G	A	0.553571	1008
1	rs10925720	C	T	0.0823413	1008
1	rs10925721	C	A	0.0813492	1008
1	rs73106285	C	A	0.0456349	1008
1	rs12037171	T	A	0.144841	1008
1	rs7533022	A	G	0.0813492	1008
1	rs116909699	C	A	0.0347222	1008
1	rs12143379	C	A	0.0813492	1008
1	rs12132382	A	G	0.0456349	1008
1	rs10925722	A	G	0.0813492	1008
1	rs10925723	T	A	0.0813492	1008
1	rs12080364	A	C	0.0347222	1008
1	rs12080422	A	G	0.0813492	1008
1	rs12081646	T	C	0.0347222	1008
1	rs12085256	G	A	0.0347222	1008
1	rs189748240	A	G	0.0347222	1008
1	rs6686236	A	T	0.0813492	1008
1	rs78825123	A	G	0.0912698	1008
1	rs77346898	T	C	0.147817	1008
1	rs73106296	A	C	0.0456349	1008
1	rs6694689	T	C	0.0456349	1008
1	rs6703482	G	A	0.0813492	1008
1	rs6703491	G	A	0.0813492	1008
1	rs6692722	A	C	0.0813492	1008
1	rs12139605	G	C	0.0813492	1008
1	rs10495418	C	T	0.046627	1008
1	rs12022824	C	T	0.144841	1008
1	rs6678175	A	G	0.0813492	1008
1	rs6683670	T	C	0.0803571	1008
1	rs12137542	A	T	0.0456349	1008
1	rs1553385	A	G	0.781746	1008
1	rs16837283	T	C	0.199405	1008
1	rs7548327	G	C	0.0813492	1008
1	rs12139407	T	C	0.0813492	1008
1	rs17615500	T	C	0.555556	1008
1	rs12726612	A	C	0.555556	1008
1	rs61829327	T	A	0.0813492	1008
1	rs12090387	T	C	0.636905	1008
1	rs16837291	A	G	0.0347222	1008
1	rs73107703	C	T	0.0456349	1008
1	rs12091546	T	A	0.0813492	1008
1	rs73107706	A	T	0.0456349	1008
1	rs150686982	G	T	0.0347222	1008
1	rs12144076	G	A	0.0813492	1008
1	rs147494887	C	T	0.0347222	1008
1	rs12754806	G	A	0.556548	1008
1	rs9662746	G	A	0.0823413	1008
1	rs75054619	G	C	0.0456349	1008
1	rs7547641	A	G	0.0813492	1008
1	rs12140478	G	A	0.555556	1008
1	rs187604962	T	A	0.0188492	1008
1	rs12090580	G	A	0.0813492	1008
1	rs12087145	T	C	0.0813492	1008
1	rs188100056	C	A	0.0347222	1008
1	rs12090686	G	A	0.0813492	1008
1	rs117828927	T	C	0.0555556	1008
1	rs12138197	A	G	0.0813492	1008
1	rs2062767	G	T	0.555556	1008
1	rs1016295	G	C	0.555556	1008
1	rs138455777	G	A	0.144841	1008
1	rs150637614	T	C	0.0456349	1008
1	rs16837297	G	A	0.0347222	1008
1	rs12144717	G	A	0.0456349	1008
1	rs1910294	T	C	0.0803571	1008
1	rs1910295	T	C	0.781746	1008
1	rs1910296	C	A	0.225198	1008
1	rs7546766	A	C	0.0456349	1008
1	rs7546888	A	G	0.225198	1008
1	rs10925726	T	A	0.701389	1008
1	rs140329699	A	T	0.0347222	1008
1	rs61829331	C	T	0.00496032	1008
1	rs78443662	G	A	0.143849	1008
1	rs79779942	C	A	0.143849	1008
1	rs61829332	A	G	0.144841	1008
1	rs34265605	G	A	0.59127	1008
1	rs74511775	G	A	0.199405	1008
1	rs10925727	T	G	0.734127	1008
1	rs141883803	T	C	0.046627	1008
1	rs79258837	T	C	0.0347222	1008
1	rs1948812	G	T	0.556548	1008
1	rs1948811	C	G	0.556548	1008
1	rs74148691	T	A	0.143849	1008
1	rs118173044	C	T	0.0347222	1008
1	rs1963064	T	C	0.734127	1008
1	rs149929518	G	A	0.143849	1008
1	rs77272580	G	T	0.143849	1008
1	rs76015367	A	G	0.143849	1008
1	rs116897821	A	T	0.0347222	1008
1	rs147779365	A	C	0.143849	1008
1	rs12568834	A	G	0.556548	1008
1	rs12047703	A	G	0.143849	1008
1	rs12047708	A	C	0.143849	1008
1	rs1502862	T	C	0.556548	1008
1	rs10925728	C	T	0.556548	1008
1	rs78905473	G	A	0.143849	1008
1	rs12023903	G	A	0.143849	1008
1	rs7533386	T	C	0.144841	1008
1	rs7526594	G	A	0.143849	1008
1	rs7549855	C	G	0.143849	1008
1	rs80056009	G	A	0.143849	1008
1	rs75613902	G	A	0.143849	1008
1	rs2174076	G	A	0.556548	1008
1	rs7519909	A	G	0.556548	1008
1	rs12023609	A	G	0.143849	1008
1	rs80236850	T	C	0.143849	1008
1	rs74322238	C	T	0.143849	1008
1	rs76640584	A	G	0.0347222	1008
1	rs12035023	C	T	0.143849	1008
1	rs12027889	G	C	0.143849	1008
1	rs12025372	T	C	0.177579	1008
1	rs144872286	T	A	0.0347222	1008
1	rs16837306	T	C	0.0396825	1008
1	rs75529986	C	T	0.0357143	1008
1	rs2841397	T	C	0.734127	1008
1	rs12025546	A	G	0.143849	1008
1	rs12131883	C	G	0.555556	1008
1	rs10925730	C	A	0.735119	1008
1	rs16837311	C	T	0.0357143	1008
1	rs16837312	A	G	0.0357143	1008
1	rs79779409	T	G	0.0327381	1008
1	rs572253037	C	T	0.0357143	1008
1	rs139569476	C	T	0.0357143	1008
1	rs12021773	G	A	0.142857	1008
1	rs77296628	T	C	0.0357143	1008
1	rs117319458	C	T	0.0168651	1008
1	rs2653914	G	A	0.246032	1008
1	rs116967876	A	G	0.0357143	1008
1	rs6665384	C	G	0.0357143	1008
1	rs12118073	T	A	0.453373	1008
1	rs2841370	A	G	0.737103	1008
1	rs3001432	G	A	0.246032	1008
1	rs2841373	G	A	0.246032	1008
1	rs138261723	A	T	0.0188492	1008
1	rs12121833	G	C	0.455357	1008
1	rs2841377	A	G	0.737103	1008
1	rs12562714	T	G	0.701389	1008
1	rs12562532	A	T	0.246032	1008
1	rs10925732	C	T	0.455357	1008
1	rs10754647	A	C	0.700397	1008
1	rs116916722	G	A	0.0853175	1008
1	rs76017353	T	C	0.0952381	1008
1	rs2841381	A	T	0.281746	1008
1	rs10802712	G	A	0.457341	1008
1	rs10802713	G	A	0.457341	1008
1	rs78855527	A	G	0.0853175	1008
1	rs10802714	A	T	0.542659	1008
1	rs10802715	G	A	0.542659	1008
1	rs117538156	G	A	0.0853175	1008
1	rs6698518	A	G	0.541667	1008
1	rs2653912	T	A	0.196429	1008
1	rs6686355	C	T	0.456349	1008
1	rs6698753	A	G	0.456349	1008
1	rs6686364	C	T	0.456349	1008
1	rs2841389	A	T	0.739087	1008
1	rs2820209	C	T	0.196429	1008
1	rs12059705	A	C	0.457341	1008
1	rs769355	C	A	0.457341	1008
1	rs10754648	A	G	0.457341	1008
1	rs10754649	C	T	0.542659	1008
1	rs10754650	C	A	0.457341	1008
1	rs10802716	C	A	0.457341	1008
1	rs10802717	A	G	0.457341	1008
1	rs10802718	C	T	0.457341	1008
1	rs10802719	G	A	0.542659	1008
1	rs12123455	G	A	0.457341	1008
1	rs12131133	C	T	0.457341	1008
1	rs2841390	G	A	0.94246	1008
1	rs2841391	T	C	0.484127	1008
1	rs2841392	T	C	0.483135	1008
1	rs12120078	A	G	0.459325	1008
1	rs76403028	C	G	0.459325	1008
1	rs2841393	A	C	0.857143	1008
1	rs2841394	A	C	0.486111	1008
1	rs72632875	G	A	0.457341	1008
1	rs72632876	A	G	0.457341	1008
1	rs72632877	T	C	0.457341	1008
1	rs72632878	T	C	0.457341	1008
1	rs72632879	G	A	0.457341	1008
1	rs72632880	G	A	0.457341	1008
1	rs2841395	A	T	0.740079	1008
1	rs72632881	C	T	0.457341	1008
1	rs72632882	C	T	0.455357	1008
1	rs72632883	T	G	0.455357	1008
1	rs10802720	C	T	0.454365	1008
1	rs1875646	G	C	0.200397	1008
1	rs12402917	A	T	0.454365	1008
1	rs12068834	G	A	0.454365	1008
1	rs78907488	G	T	0.0486111	1008
1	rs2202213	G	C	0.454365	1008
1	rs10925735	A	G	0.455357	1008
1	rs10925736	C	T	0.455357	1008
1	rs6683519	T	C	0.455357	1008
1	rs6670770	C	A	0.455357	1008
1	rs2653913	T	C	0.654762	1008
1	rs6694464	G	A	0.454365	1008
1	rs2820210	T	C	0.201389	1008
1	rs12126891	G	A	0.454365	1008
1	rs6683738	A	T	0.454365	1008
1	rs115459474	G	C	0.10119	1008
1	rs74148435	C	T	0.10119	1008
1	rs12405150	G	A	0.438492	1008
1	rs117322566	T	C	0.10119	1008
1	rs147865892	T	C	0.103175	1008
1	rs6675135	C	T	0.4375	1008
1	rs2202214	A	G	0.195437	1008
1	rs117410488	C	T	0.100198	1008
1	rs2202215	C	T	0.195437	1008
1	rs78140167	T	A	0.0505952	1008
1	rs72763389	G	A	0.047619	1008
1	rs1847213	C	A	0.157738	1008
1	rs11807360	C	T	0.0793651	1008
1	rs76784455	T	G	0.121032	1008
1	rs12028971	A	T	0.460317	1008
1	rs12039396	C	A	0.46131	1008
1	rs4379668	C	T	0.46131	1008
1	rs982625	T	C	0.463294	1008
1	rs2820208	A	G	0.641865	1008
1	rs982283	A	G	0.156746	1008
1	rs1910299	A	G	0.486111	1008
1	rs6664780	T	C	0.739087	1008
1	rs12748168	T	C	0.46131	1008
1	rs12729155	C	T	0.46131	1008
1	rs10925738	C	T	0.156746	1008
1	rs10925739	T	C	0.608135	1008
1	rs12735197	C	T	0.460317	1008
1	rs4659536	T	C	0.46131	1008
1	rs141944596	G	A	0.0525794	1008
1	rs7526633	G	A	0.738095	1008
1	rs117516522	T	C	0.12004	1008
1	rs6682110	G	A	0.156746	1008
1	rs12021723	C	T	0.462302	1008
1	rs11587527	G	A	0.464286	1008
1	rs7538845	G	C	0.619048	1008
1	rs11585898	A	T	0.462302	1008
1	rs80236266	C	T	0.0386905	1008
1	rs12749736	A	G	0.462302	1008
1	rs72765208	A	C	0.156746	1008
1	rs4659885	T	G	0.739087	1008
1	rs7545268	G	T	0.739087	1008
1	rs77872903	T	G	0.152778	1008
1	rs12041407	G	A	0.456349	1008
1	rs6675406	C	G	0.736111	1008
1	rs12567372	G	T	0.160714	1008
1	rs7530041	C	T	0.119048	1008
1	rs4518888	C	T	0.456349	1008
1	rs12750776	T	A	0.456349	1008
1	rs12746802	A	G	0.455357	1008
1	rs10925740	T	C	0.736111	1008
1	rs12747660	A	G	0.456349	1008
1	rs10925741	T	G	0.736111	1008
1	rs12757700	T	C	0.577381	1008
1	rs10925742	T	C	0.456349	1008
1	rs11587228	A	T	0.456349	1008
1	rs16837362	T	C	0.12004	1008
1	rs192418511	T	C	0.0238095	1008
1	rs74232398	T	G	0.149802	1008
1	rs4593808	C	G	0.279762	1008
1	rs12744326	C	T	0.496032	1008
1	rs17552002	C	T	0.164683	1008
1	rs77724211	G	A	0.00892857	1008
1	rs10159091	G	C	0.116071	1008
1	rs111658379	T	A	0.0347222	1008
1	rs75227825	A	G	0.114087	1008
1	rs4601573	C	T	0.477183	1008
1	rs10158871	T	G	0.116071	1008
1	rs10159256	G	A	0.115079	1008
1	rs10158118	C	T	0.115079	1008
1	rs10158881	T	C	0.115079	1008
1	rs10159273	G	C	0.115079	1008
1	rs10802722	A	G	0.780754	1008
1	rs80253594	T	C	0.115079	1008
1	rs10925743	A	G	0.303571	1008
1	rs78315858	G	A	0.115079	1008
1	rs10925744	G	A	0.303571	1008
1	rs10157524	C	G	0.303571	1008
1	rs10158346	A	T	0.303571	1008
1	rs10925745	A	T	0.188492	1008
1	rs10925746	G	A	0.303571	1008
1	rs10802723	T	C	0.188492	1008
1	rs4387170	G	A	0.188492	1008
1	rs7522120	G	A	0.303571	1008
1	rs4630118	C	T	0.303571	1008
1	rs10802724	T	C	0.303571	1008
1	rs10802725	C	T	0.301587	1008
1	rs10802726	C	A	0.301587	1008
1	rs10802727	T	C	0.301587	1008
1	rs10802728	C	A	0.303571	1008
1	rs4131405	C	T	0.303571	1008
1	rs4512633	G	A	0.303571	1008
1	rs12067208	C	T	0.303571	1008
1	rs55633700	T	C	0.303571	1008
1	rs10925747	T	G	0.303571	1008
1	rs57387300	A	T	0.115079	1008
1	rs77477499	G	A	0.0257937	1008
1	rs79345319	C	T	0.115079	1008
1	rs78745534	A	G	0.115079	1008
1	rs10925748	A	G	0.302579	1008
1	rs10754652	A	C	0.303571	1008
1	rs10925749	A	T	0.302579	1008
1	rs12145075	G	C	0.200397	1008
1	rs10925750	G	A	0.302579	1008
1	rs10925752	G	A	0.302579	1008
1	rs12141866	A	G	0.1875	1008
1	rs12145275	G	A	0.302579	1008
1	rs12123186	C	T	0.200397	1008
1	rs12146067	G	C	0.303571	1008
1	rs10754653	A	G	0.1875	1008
1	rs79990363	T	C	0.116071	1008
1	rs75717631	T	A	0.0803571	1008
1	rs74148784	G	A	0.116071	1008
1	rs10925753	C	A	0.1875	1008
1	rs55710158	C	A	0.303571	1008
1	rs75132646	C	T	0.030754	1008
1	rs10802729	T	C	0.303571	1008
1	rs6662397	C	A	0.303571	1008
1	rs6677661	T	C	0.303571	1008
1	rs11576313	T	C	0.302579	1008
1	rs7532360	T	A	0.303571	1008
1	rs7515401	A	G	0.302579	1008
1	rs12058132	T	A	0.302579	1008
1	rs77270723	G	A	0.0962302	1008
1	rs2689158	A	G	0.302579	1008
1	rs2689157	A	T	0.302579	1008
1	rs117084657	G	T	0.116071	1008
1	rs2841398	C	A	0.304563	1008
1	rs2689156	T	C	0.302579	1008
1	rs2841399	C	T	0.302579	1008
1	rs2091076	A	G	0.302579	1008
1	rs2091077	T	C	0.302579	1008
1	rs2091078	C	T	0.188492	1008
1	rs2689154	C	G	0.188492	1008
1	rs2841402	C	G	0.302579	1008
1	rs3001435	G	A	0.302579	1008
1	rs3001436	A	G	0.302579	1008
1	rs2689151	G	C	0.302579	1008
1	rs2689150	G	T	0.302579	1008
1	rs2689149	C	T	0.301587	1008
1	rs117719705	C	T	0.0257937	1008
1	rs2689148	T	C	0.302579	1008
1	rs79747024	G	A	0.0674603	1008
1	rs2049317	T	C	0.302579	1008
1	rs2841403	T	C	0.302579	1008
1	rs118037496	G	T	0.0257937	1008
1	rs2689147	G	A	0.186508	1008
1	rs117151734	G	A	0.0257937	1008
1	rs2689146	G	A	0.186508	1008
1	rs34242988	T	G	0.483135	1008
1	rs2689145	C	G	0.186508	1008
1	rs2841404	C	T	0.186508	1008
1	rs75701929	T	C	0.117063	1008
1	rs74819476	A	G	0.116071	1008
1	rs2494766	A	G	0.395833	1008
1	rs7531688	A	G	0.531746	1008
1	rs75377626	G	A	0.0128968	1008
1	rs12027229	T	G	0.0813492	1008
1	rs2462010	G	A	0.324405	1008
1	rs12120235	G	A	0.078373	1008
1	rs74625695	T	C	0.196429	1008
1	rs3001437	G	C	0.411706	1008
1	rs3011584	T	A	0.435516	1008
1	rs2841406	C	A	0.401786	1008
1	rs1523420	G	A	0.40873	1008
1	rs2689161	C	G	0.433532	1008
1	rs2689174	A	G	0.409722	1008
1	rs2841407	T	C	0.411706	1008
1	rs79389673	T	G	0.0238095	1008
1	rs12123692	G	A	0.0238095	1008
1	rs12124475	G	T	0.0248016	1008
1	rs6676996	A	G	0.0238095	1008
1	rs2689173	A	G	0.417659	1008
1	rs138503982	C	T	0.0178571	1008
1	rs17617562	G	C	0.0238095	1008
1	rs12733461	C	T	0.0625	1008
1	rs116209718	C	T	0.0238095	1008
1	rs2689172	A	G	0.417659	1008
1	rs2689171	A	T	0.417659	1008
1	rs10925754	C	T	0.0238095	1008
1	rs3011566	G	C	0.438492	1008
1	rs3011567	A	G	0.50496	1008
1	rs10925755	A	G	0.0238095	1008
1	rs10925756	G	T	0.0238095	1008
1	rs3001438	G	A	0.414683	1008
1	rs3011568	C	T	0.529762	1008
1	rs17552683	T	C	0.0238095	1008
1	rs3011569	C	T	0.417659	1008
1	rs3001439	A	C	0.417659	1008
1	rs17617693	G	T	0.0228175	1008
1	rs12754272	C	T	0.0684524	1008
1	rs3011570	G	T	0.417659	1008
1	rs3011571	T	C	0.417659	1008
1	rs3011572	C	T	0.268849	1008
1	rs111971345	G	A	0.0228175	1008
1	rs7549568	A	G	0.595238	1008
1	rs17617783	A	C	0.0248016	1008
1	rs3011576	A	G	0.530754	1008
1	rs2462012	C	G	0.0267857	1008
1	rs2841408	A	C	0.333333	1008
1	rs35443910	C	T	0.0297619	1008
1	rs2841409	G	C	0.469246	1008
1	rs2841410	A	T	0.321429	1008
1	rs2841411	A	C	0.321429	1008
1	rs6700662	A	G	0.0178571	1008
1	rs2841412	T	G	0.00892857	1008
1	rs12124106	A	G	0.266865	1008
1	rs75502411	G	T	0.156746	1008
1	rs79515040	C	A	0.156746	1008
1	rs74151422	A	T	0.0525794	1008
1	rs7521603	G	T	0.0525794	1008
1	rs2140422	A	G	0.0297619	1008
1	rs1589688	A	C	0.00892857	1008
1	rs61830578	G	A	0.0178571	1008
1	rs2689183	A	G	0.00892857	1008
1	rs12136105	C	T	0.0297619	1008
1	rs2841414	G	A	0.00892857	1008
1	rs2689182	C	T	0.00892857	1008
1	rs2462011	C	T	0.00892857	1008
1	rs34059424	G	A	0.0297619	1008
1	rs6694953	C	T	0.292659	1008
1	rs142701247	C	A	0.0267857	1008
1	rs116650189	T	C	0.0168651	1008
1	rs2689181	C	A	0.00892857	1008
1	rs12408234	C	T	0.0297619	1008
1	rs2841415	A	G	0.35119	1008
1	rs1916623	T	G	0.00892857	1008
1	rs1916622	G	T	0.00892857	1008
1	rs12139157	C	T	0.0297619	1008
1	rs1357520	C	T	0.0267857	1008
1	rs1357519	T	C	0.0267857	1008
1	rs6429100	G	A	0.293651	1008
1	rs10802730	G	A	0.0297619	1008
1	rs61830581	C	G	0.0178571	1008
1	rs10925758	C	A	0.266865	1008
1	rs10925759	T	C	0.268849	1008
1	rs10754654	G	T	0.0297619	1008
1	rs11583195	T	C	0.0297619	1008
1	rs2841416	G	A	0.0327381	1008
1	rs2689178	T	C	0.352183	1008
1	rs16837416	A	G	0.128968	1008
1	rs10925760	A	G	0.268849	1008
1	rs2841417	G	A	0.0505952	1008
1	rs2689177	C	A	0.285714	1008
1	rs2689128	T	C	0.0337302	1008
1	rs2689129	C	G	0.00892857	1008
1	rs2689130	C	T	0.0496032	1008
1	rs2689131	T	C	0.0406746	1008
1	rs2689132	A	G	0.0277778	1008
1	rs71644945	T	G	0.030754	1008
1	rs77414721	T	C	0.0535714	1008
1	rs12743249	A	G	0.030754	1008
1	rs1916625	C	T	0.00992063	1008
1	rs2841340	T	C	0.328373	1008
1	rs1523434	C	A	0.00892857	1008
1	rs2689133	G	A	0.329365	1008
1	rs73107780	T	C	0.0178571	1008
1	rs17618334	T	C	0.0248016	1008
1	rs61830608	C	T	0.0248016	1008
1	rs61830610	T	C	0.0248016	1008
1	rs17553509	G	C	0.0248016	1008
1	rs66907380	T	C	0.0248016	1008
1	rs72765252	A	C	0.0248016	1008
1	rs61830611	C	A	0.0248016	1008
1	rs61830612	G	A	0.0248016	1008
1	rs61830613	T	C	0.0248016	1008
1	rs2689134	T	A	0.297619	1008
1	rs2255516	T	C	0.0267857	1008
1	rs1581470	C	T	0.269841	1008
1	rs6663844	A	T	0.0178571	1008
1	rs3001431	T	G	0.309524	1008
1	rs79016051	T	C	0.176587	1008
1	rs6664293	A	T	0.0178571	1008
1	rs6667023	T	C	0.0178571	1008
1	rs2689127	C	G	0.296627	1008
1	rs2841342	T	A	0.296627	1008
1	rs1523433	G	A	0.00892857	1008
1	rs1523432	C	T	0.00892857	1008
1	rs16837442	A	G	0.0406746	1008
1	rs2689126	A	G	0.327381	1008
1	rs6429101	C	T	0.287698	1008
1	rs6429102	T	C	0.0178571	1008
1	rs7533979	T	G	0.24504	1008
1	rs182671008	A	G	0.00198413	1008
1	rs145925917	G	A	0.0198413	1008
1	rs7542176	G	T	0.269841	1008
1	rs2689125	G	A	0.327381	1008
1	rs79427859	G	A	0.0178571	1008
1	rs2841343	C	T	0.296627	1008
1	rs2841344	G	A	0.296627	1008
1	rs7537899	A	G	0.269841	1008
1	rs7538016	A	G	0.269841	1008
1	rs2841345	G	A	0.327381	1008
1	rs61830616	G	A	0.0248016	1008
1	rs2689124	A	G	0.0267857	1008
1	rs55672149	T	C	0.269841	1008
1	rs1523431	C	T	0.00892857	1008
1	rs35024245	A	G	0.030754	1008
1	rs35664373	T	C	0.030754	1008
1	rs2841346	C	T	0.296627	1008
1	rs6678845	T	C	0.269841	1008
1	rs6663641	C	G	0.269841	1008
1	rs11589518	C	T	0.030754	1008
1	rs113792066	T	C	0.0178571	1008
1	rs16837451	A	G	0.177579	1008
1	rs4313384	C	T	0.031746	1008
1	rs74599860	G	A	0.0178571	1008
1	rs140232403	T	A	0.0535714	1008
1	rs3011577	C	T	0.327381	1008
1	rs3011578	G	T	0.00892857	1008
1	rs71644948	G	A	0.030754	1008
1	rs148171190	C	A	0.00694444	1008
1	rs1474322	G	A	0.00892857	1008
1	rs76804027	T	C	0.0178571	1008
1	rs12084392	A	G	0.0178571	1008
1	rs2689191	T	C	0.00892857	1008
1	rs1464644	C	A	0.27877	1008
1	rs6693951	A	G	0.24504	1008
1	rs1464643	T	A	0.00892857	1008
1	rs1464642	T	C	0.00992063	1008
1	rs1464641	C	T	0.00892857	1008
1	rs2841347	T	C	0.327381	1008
1	rs117601028	G	A	0.047619	1008
1	rs73109924	G	T	0.0178571	1008
1	rs2841348	T	A	0.327381	1008
1	rs73109927	G	T	0.0178571	1008
1	rs11584953	A	G	0.030754	1008
1	rs71644949	G	A	0.030754	1008
1	rs75384979	C	A	0.00892857	1008
1	rs2841349	G	A	0.00892857	1008
1	rs550373670	T	A	0.00694444	1008
1	rs2841350	A	C	0.00892857	1008
1	rs2841351	A	T	0.00892857	1008
1	rs2841352	G	T	0.00892857	1008
1	rs2689190	A	G	0.327381	1008
1	rs2841353	T	C	0.00892857	1008
1	rs2841354	G	C	0.00892857	1008
1	rs2841355	C	T	0.0267857	1008
1	rs73109933	G	A	0.0178571	1008
1	rs73109935	A	G	0.0178571	1008
1	rs2689189	G	A	0.00793651	1008
1	rs2841357	G	C	0.00793651	1008
1	rs2689188	C	T	0.252976	1008
1	rs2841359	G	A	0.00793651	1008
1	rs6429103	G	C	0.24504	1008
1	rs2841360	C	T	0.0396825	1008
1	rs2689187	T	C	0.0396825	1008
1	rs2841361	C	A	0.00793651	1008
1	rs2689186	G	T	0.0396825	1008
1	rs2841362	C	G	0.0396825	1008
1	rs2462013	T	C	0.00793651	1008
1	rs12136776	A	C	0.24504	1008
1	rs2689185	A	G	0.00793651	1008
1	rs61830626	T	A	0.031746	1008
1	rs3011580	A	G	0.00793651	1008
1	rs3011581	C	G	0.00793651	1008
1	rs2841364	A	T	0.00793651	1008
1	rs2841365	A	G	0.00793651	1008
1	rs112921211	C	T	0.0178571	1008
1	rs2689164	C	G	0.185516	1008
1	rs77598483	C	T	0.104167	1008
1	rs111878683	G	A	0.103175	1008
1	rs1983430	C	T	0.00793651	1008
1	rs12727083	T	G	0.0565476	1008
1	rs1523427	T	A	0.00793651	1008
1	rs35285223	G	C	0.031746	1008
1	rs12093152	G	A	0.031746	1008
1	rs35729605	G	T	0.031746	1008
1	rs7417116	T	A	0.031746	1008
1	rs6429104	A	C	0.152778	1008
1	rs6429105	A	G	0.103175	1008
1	rs2841366	A	G	0.185516	1008
1	rs76323622	T	A	0.0178571	1008
1	rs2689163	G	C	0.185516	1008
1	rs10925763	G	T	0.152778	1008
1	rs12086208	T	C	0.031746	1008
1	rs17554606	A	G	0.0248016	1008
1	rs77269501	C	T	0.0188492	1008
1	rs17554620	A	T	0.0535714	1008
1	rs79341342	A	C	0.0496032	1008
1	rs75143416	C	A	0.0605159	1008
1	rs78565379	T	C	0.0188492	1008
1	rs10925765	A	T	0.125992	1008
1	rs146560643	A	G	0.126984	1008
1	rs1474323	T	C	0.178571	1008
1	rs17619413	C	T	0.0535714	1008
1	rs10802731	G	T	0.125	1008
1	rs2841367	T	C	0.186508	1008
1	rs150500767	T	G	0.0188492	1008
1	rs2841368	G	A	0.186508	1008
1	rs12096431	T	C	0.125	1008
1	rs2841369	G	C	0.00793651	1008
1	rs16837493	T	C	0.124008	1008
1	rs2689160	A	G	0.186508	1008
1	rs2689159	C	G	0.186508	1008
1	rs61829063	G	A	0.0535714	1008
1	rs12410328	T	C	0.0535714	1008
1	rs6670218	T	A	0.0188492	1008
1	rs78478796	G	A	0.0555556	1008
1	rs1464640	A	G	0.00892857	1008
1	rs72765266	C	T	0.0535714	1008
1	rs17554984	C	A	0.0188492	1008
1	rs61829064	C	A	0.0535714	1008
1	rs61829065	A	G	0.0535714	1008
1	rs12096094	A	T	0.124008	1008
1	rs2689168	G	T	0.186508	1008
1	rs16837499	G	A	0.0555556	1008
1	rs2689169	G	T	0.00793651	1008
1	rs7525155	G	A	0.0535714	1008
1	rs61829066	G	A	0.0535714	1008
1	rs57089600	G	A	0.106151	1008
1	rs11805202	C	T	0.125	1008
1	rs11805209	C	T	0.0188492	1008
1	rs61829068	T	C	0.0535714	1008
1	rs118051152	C	T	0.0168651	1008
1	rs72765271	C	T	0.0535714	1008
1	rs61829069	T	A	0.0535714	1008
1	rs72765273	C	T	0.0535714	1008
1	rs6657516	C	G	0.106151	1008
1	rs2841371	C	A	0.00793651	1008
1	rs56103548	T	C	0.106151	1008
1	rs3001433	C	T	0.186508	1008
1	rs116923036	T	C	0.0119048	1008
1	rs74383130	A	T	0.0188492	1008
1	rs61829071	C	T	0.0535714	1008
1	rs6664301	C	T	0.125	1008
1	rs76801219	T	G	0.0525794	1008
1	rs1523428	G	A	0.00694444	1008
1	rs74151437	T	C	0.106151	1008
1	rs192663962	G	A	0.0128968	1008
1	rs2689175	T	C	0.00793651	1008
1	rs2177387	C	T	0.1875	1008
1	rs2248199	A	G	0.00793651	1008
1	rs57589666	C	T	0.106151	1008
1	rs12402020	A	G	0.0535714	1008
1	rs147273297	A	C	0.0406746	1008
1	rs61829073	C	T	0.0535714	1008
1	rs2841375	C	T	0.00793651	1008
1	rs61829074	C	T	0.0535714	1008
1	rs61829075	T	A	0.0535714	1008
1	rs61829076	G	A	0.0535714	1008
1	rs11800806	A	G	0.0188492	1008
1	rs74826253	T	G	0.107143	1008
1	rs61829078	G	A	0.0535714	1008
1	rs3011587	C	T	0.00694444	1008
1	rs7532241	T	G	0.107143	1008
1	rs10925771	A	T	0.179563	1008
1	rs12406780	C	A	0.0555556	1008
1	rs12067397	T	A	0.0188492	1008
1	rs12407187	C	T	0.0535714	1008
1	rs12403511	A	G	0.0535714	1008
1	rs12403574	A	T	0.0535714	1008
1	rs72765281	A	T	0.0535714	1008
1	rs16837514	G	A	0.125992	1008
1	rs61829079	C	G	0.0535714	1008
1	rs3011588	T	C	0.00694444	1008
1	rs3011589	T	G	0.1875	1008
1	rs61829080	T	C	0.0535714	1008
1	rs61829083	C	T	0.0535714	1008
1	rs78324729	C	T	0.0188492	1008
1	rs74706377	C	T	0.0406746	1008
1	rs2841378	G	C	0.1875	1008
1	rs72765284	C	T	0.0535714	1008
1	rs61829085	G	A	0.0535714	1008
1	rs1996915	A	G	0.438492	1008
1	rs6680877	C	A	0.0188492	1008
1	rs61829086	C	A	0.0535714	1008
1	rs61829087	T	C	0.0535714	1008
1	rs74151441	C	G	0.107143	1008
1	rs10925772	G	A	0.179563	1008
1	rs61829088	A	T	0.0535714	1008
1	rs74151442	C	A	0.107143	1008
1	rs12403680	T	A	0.0535714	1008
1	rs12407075	C	A	0.0535714	1008
1	rs2689167	A	G	0.00694444	1008
1	rs2860479	T	G	0.1875	1008
1	rs1916621	T	C	0.1875	1008
1	rs7540902	C	A	0.125992	1008
1	rs112463628	C	T	0.0188492	1008
1	rs117245685	G	A	0.0119048	1008
1	rs6668774	G	A	0.125992	1008
1	rs6668785	G	A	0.0188492	1008
1	rs6657594	A	G	0.0198413	1008
1	rs6668797	G	A	0.0188492	1008
1	rs61829111	C	T	0.0535714	1008
1	rs10082281	G	A	0.179563	1008
1	rs80096544	A	T	0.0188492	1008
1	rs111507421	C	T	0.107143	1008
1	rs12072871	T	A	0.125992	1008
1	rs74151443	C	T	0.107143	1008
1	rs61829112	A	G	0.0535714	1008
1	rs61829113	T	C	0.179563	1008
1	rs113427019	G	A	0.125992	1008
1	rs7355172	A	T	0.179563	1008
1	rs74148803	G	A	0.107143	1008
1	rs3011591	A	G	0.925595	1008
1	rs61829114	A	G	0.0535714	1008
1	rs78210781	G	A	0.0188492	1008
1	rs74148804	G	A	0.125992	1008
1	rs78334720	A	G	0.125992	1008
1	rs12133291	G	A	0.107143	1008
1	rs78952417	A	T	0.0188492	1008
1	rs79437759	C	A	0.0188492	1008
1	rs72765290	A	G	0.0535714	1008
1	rs12078473	T	C	0.125	1008
1	rs74148805	A	G	0.106151	1008
1	rs1983433	A	G	0.186508	1008
1	rs61829116	C	T	0.0535714	1008
1	rs61829117	C	A	0.0535714	1008
1	rs952972	T	C	0.299603	1008
1	rs2841380	G	T	0.186508	1008
1	rs61829118	T	C	0.0535714	1008
1	rs7518759	A	G	0.106151	1008
1	rs7552279	C	T	0.125	1008
1	rs61829119	T	C	0.0535714	1008
1	rs7529401	G	A	0.125	1008
1	rs869035	G	A	0.178571	1008
1	rs869036	C	T	0.186508	1008
1	rs74148810	G	A	0.125	1008
1	rs61829120	G	T	0.178571	1008
1	rs3011592	A	T	0.00793651	1008
1	rs3011593	A	G	0.00694444	1008
1	rs61829121	A	C	0.0535714	1008
1	rs3011594	A	C	0.186508	1008
1	rs3001434	T	C	0.00793651	1008
1	rs72765293	C	G	0.0535714	1008
1	rs113361833	C	A	0.0188492	1008
1	rs3011595	A	T	0.186508	1008
1	rs111328043	C	T	0.125	1008
1	rs61829122	T	C	0.178571	1008
1	rs76017456	C	T	0.106151	1008
1	rs79164995	T	A	0.0535714	1008
1	rs112463909	A	C	0.0188492	1008
1	rs13375241	T	C	0.0188492	1008
1	rs10925774	T	G	0.178571	1008
1	rs61829123	C	A	0.0535714	1008
1	rs13375179	A	G	0.0188492	1008
1	rs13375184	A	T	0.0188492	1008
1	rs13376303	C	A	0.0188492	1008
1	rs13375524	G	C	0.0188492	1008
1	rs13375525	G	T	0.0188492	1008
1	rs77468659	C	T	0.0287698	1008
1	rs117550293	T	C	0.0287698	1008
1	rs113934638	A	G	0.0188492	1008
1	rs112548772	G	A	0.0188492	1008
1	rs112643211	G	T	0.0188492	1008
1	rs113543750	T	C	0.0188492	1008
1	rs112732431	A	G	0.0188492	1008
1	rs78218506	G	A	0.0287698	1008
1	rs77099790	C	A	0.0188492	1008
1	rs76241185	A	G	0.0188492	1008
1	rs2689135	T	C	0.189484	1008
1	rs61829124	G	A	0.0535714	1008
1	rs7520625	T	C	0.181548	1008
1	rs7520942	T	A	0.0188492	1008
1	rs2689136	A	G	0.189484	1008
1	rs2689137	G	A	0.189484	1008
1	rs61829125	T	C	0.0535714	1008
1	rs2253567	C	A	0.00793651	1008
1	rs149138525	A	G	0.0337302	1008
1	rs75948565	G	A	0.0188492	1008
1	rs79341945	G	A	0.0188492	1008
1	rs61829126	C	T	0.0535714	1008
1	rs16837535	A	G	0.181548	1008
1	rs6670132	A	T	0.181548	1008
1	rs2140421	C	T	0.189484	1008
1	rs76325964	A	G	0.0188492	1008
1	rs6672686	A	G	0.109127	1008
1	rs79481222	T	C	0.0188492	1008
1	rs74779056	A	G	0.0188492	1008
1	rs61829127	A	G	0.0535714	1008
1	rs12084192	A	T	0.181548	1008
1	rs1403690	C	T	0.189484	1008
1	rs61829128	A	T	0.0535714	1008
1	rs7532815	T	C	0.0188492	1008
1	rs116375610	A	G	0.0188492	1008
1	rs7530412	A	G	0.0188492	1008
1	rs16837545	C	T	0.109127	1008
1	rs2841382	A	G	0.189484	1008
1	rs7533116	T	G	0.0188492	1008
1	rs61829129	G	C	0.0535714	1008
1	rs74934595	T	C	0.0396825	1008
1	rs2841383	C	T	0.00793651	1008
1	rs2689138	T	C	0.00793651	1008
1	rs2689139	G	T	0.189484	1008
1	rs61829130	A	T	0.0535714	1008
1	rs2689140	T	C	0.189484	1008
1	rs7522884	C	T	0.0188492	1008
1	rs6429108	G	T	0.181548	1008
1	rs61829132	A	T	0.0535714	1008
1	rs7536976	A	T	0.0188492	1008
1	rs7547220	G	A	0.0188492	1008
1	rs7547225	G	A	0.0188492	1008
1	rs7547332	G	A	0.0188492	1008
1	rs7537268	A	C	0.0188492	1008
1	rs7525671	C	T	0.0188492	1008
1	rs112832989	G	C	0.0188492	1008
1	rs61829133	G	T	0.0535714	1008
1	rs148383731	G	C	0.0168651	1008
1	rs113307349	T	C	0.0188492	1008
1	rs114719688	G	A	0.0188492	1008
1	rs2689141	G	C	0.189484	1008
1	rs111586755	A	G	0.0188492	1008
1	rs115154442	A	T	0.0535714	1008
1	rs112410980	C	G	0.110119	1008
1	rs61829134	T	C	0.0535714	1008
1	rs144349227	T	G	0.0724206	1008
1	rs61829135	G	T	0.190476	1008
1	rs7531719	C	T	0.111111	1008
1	rs139739070	G	T	0.0188492	1008
1	rs7553449	G	A	0.110119	1008
1	rs7553893	G	A	0.0188492	1008
1	rs7546325	T	G	0.18254	1008
1	rs7546333	T	C	0.0188492	1008
1	rs7517672	C	G	0.0188492	1008
1	rs7529531	A	G	0.0188492	1008
1	rs7539828	G	A	0.0188492	1008
1	rs150096764	A	G	0.0198413	1008
1	rs79450761	C	G	0.111111	1008
1	rs115554325	A	G	0.0188492	1008
1	rs142295557	A	C	0.0188492	1008
1	rs2841384	G	T	0.00793651	1008
1	rs77423070	G	C	0.110119	1008
1	rs59348957	C	T	0.110119	1008
1	rs113500525	C	T	0.0188492	1008
1	rs2948890	T	C	0.190476	1008
1	rs145325404	G	A	0.0535714	1008
1	rs144992163	C	G	0.0188492	1008
1	rs9428737	C	T	0.00793651	1008
1	rs143077263	G	A	0.0188492	1008
1	rs112829769	A	C	0.0188492	1008
1	rs145203245	A	C	0.110119	1008
1	rs111584664	G	A	0.0188492	1008
1	rs2689170	C	T	0.00694444	1008
1	rs111704068	C	T	0.0188492	1008
1	rs112723135	G	A	0.0188492	1008
1	rs10925775	A	G	0.18254	1008
1	rs61829158	C	G	0.0535714	1008
1	rs3011564	T	C	0.00694444	1008
1	rs3011565	C	T	0.00793651	1008
1	rs112682321	A	C	0.0188492	1008
1	rs78272758	A	G	0.0188492	1008
1	rs2841385	G	A	0.0803571	1008
1	rs2689142	A	T	0.0267857	1008
1	rs74148813	T	C	0.110119	1008
1	rs75454902	T	C	0.0188492	1008
1	rs75378839	G	A	0.0188492	1008
1	rs12239982	G	A	0.0188492	1008
1	rs1523416	C	T	0.00793651	1008
1	rs2841387	T	C	0.00793651	1008
1	rs1523417	C	A	0.0803571	1008
1	rs12239070	C	T	0.0198413	1008
1	rs61830460	C	G	0.0535714	1008
1	rs7517551	G	A	0.0188492	1008
1	rs940208	A	C	0.0803571	1008
1	rs940209	T	G	0.00793651	1008
1	rs1523418	C	T	0.00793651	1008
1	rs79782689	G	A	0.0238095	1008
1	rs1523419	C	T	0.00793651	1008
1	rs61830461	T	C	0.0535714	1008
1	rs61830462	T	C	0.0535714	1008
1	rs61830463	C	T	0.0535714	1008
1	rs1403692	T	C	0.00793651	1008
1	rs78800115	C	T	0.0188492	1008
1	rs59651617	G	T	0.110119	1008
1	rs2246030	T	C	0.0803571	1008
1	rs2245936	C	T	0.0803571	1008
1	rs61830464	C	T	0.0535714	1008
1	rs2222480	A	G	0.00793651	1008
1	rs7550073	T	G	0.0188492	1008
1	rs1949748	G	A	0.00793651	1008
1	rs78618232	G	A	0.0595238	1008
1	rs112710353	T	C	0.0188492	1008
1	rs6701585	A	G	0.109127	1008
1	rs2689143	C	T	0.00793651	1008
1	rs112006408	T	A	0.00694444	1008
1	rs6692928	C	T	0.0188492	1008
1	rs2689144	A	G	0.00793651	1008
1	rs10495424	A	G	0.109127	1008
1	rs77579158	T	C	0.0188492	1008
1	rs74148815	A	G	0.109127	1008
1	rs75964957	A	G	0.0585317	1008
1	rs6671827	G	A	0.993056	1008
1	rs3915050	C	T	0.924603	1008
1	rs9287226	C	T	0.993056	1008
1	rs192623515	T	C	0.0109127	1008
1	rs55942601	G	A	0.0505952	1008
1	rs9428414	C	T	0.993056	1008
1	rs9428738	T	C	0.993056	1008
1	rs9428739	T	C	0.0496032	1008
1	rs138091236	C	G	0.047619	1008
1	rs76584611	C	T	0.109127	1008
1	rs9428741	A	C	0.993056	1008
1	rs10802734	T	A	0.924603	1008
1	rs77235298	G	T	0.0595238	1008
1	rs9428742	T	C	0.993056	1008
1	rs76219611	G	A	0.0188492	1008
1	rs1589686	G	T	0.993056	1008
1	rs55940268	G	A	0.109127	1008
1	rs1589687	G	A	0.993056	1008
1	rs9428743	T	C	0.993056	1008
1	rs9428744	C	T	0.0496032	1008
1	rs10754655	A	G	0.943452	1008
1	rs117686250	C	T	0.00396825	1008
1	rs9428746	C	T	0.0496032	1008
1	rs142902569	T	C	0.0605159	1008
1	rs9428747	A	C	0.993056	1008
1	rs11801878	C	T	0.0188492	1008
1	rs2049321	A	G	0.993056	1008
1	rs9428748	A	G	0.993056	1008
1	rs568120128	A	G	0.0267857	1008
1	rs1965498	A	G	0.993056	1008
1	rs112388622	C	T	0.0188492	1008
1	rs6673984	C	T	0.993056	1008
1	rs9428749	G	T	0.0496032	1008
1	rs9428750	G	C	0.0496032	1008
1	rs2049319	A	G	0.993056	1008
1	rs1916620	T	C	0.993056	1008
1	rs1916619	T	C	0.993056	1008
1	rs1916618	G	A	0.993056	1008
1	rs2049318	T	G	0.993056	1008
1	rs9428751	C	T	0.993056	1008
1	rs9428752	G	T	0.993056	1008
1	rs9428753	G	A	0.0496032	1008
1	rs9428754	G	T	0.993056	1008
1	rs7533049	A	G	0.993056	1008
1	rs7543375	G	C	0.993056	1008
1	rs10754656	T	A	0.993056	1008
1	rs6682305	A	G	0.993056	1008
1	rs6684893	T	C	0.992063	1008
1	rs6669892	C	G	0.993056	1008
1	rs6669990	C	T	0.993056	1008
1	rs4268347	C	T	0.977183	1008
1	rs9428755	G	T	0.993056	1008
1	rs9428756	G	A	0.993056	1008
1	rs117075006	T	A	0.0615079	1008
1	rs1523425	C	T	0.993056	1008
1	rs7555690	G	A	0.992063	1008
1	rs9428757	T	C	0.0496032	1008
1	rs57579054	T	C	0.109127	1008
1	rs74745885	G	A	0.0188492	1008
1	rs9428415	G	C	0.0486111	1008
1	rs6695968	A	C	0.993056	1008
1	rs6683644	C	T	0.993056	1008
1	rs12118121	T	C	0.0496032	1008
1	rs9428758	T	C	0.0496032	1008
1	rs9428759	G	A	0.0496032	1008
1	rs9428416	A	G	0.0496032	1008
1	rs1523424	A	G	0.993056	1008
1	rs1523423	G	T	0.109127	1008
1	rs1523422	A	G	0.924603	1008
1	rs1523421	T	A	0.993056	1008
1	rs6699789	A	T	0.993056	1008
1	rs4320775	T	C	0.993056	1008
1	rs4428877	G	A	0.993056	1008
1	rs6690106	C	T	0.109127	1008
1	rs9428760	A	T	0.993056	1008
1	rs79051791	G	A	0.00694444	1008
1	rs78193289	C	T	0.00694444	1008
1	rs61830490	A	G	0.00694444	1008
1	rs61830491	A	G	0.00694444	1008
1	rs9428761	C	T	0.0496032	1008
1	rs77424300	T	C	0.00694444	1008
1	rs55842333	T	G	0.00694444	1008
1	rs2352736	T	A	0.993056	1008
1	rs57995037	G	A	0.00694444	1008
1	rs9428762	G	A	0.0496032	1008
1	rs4146496	C	T	0.821429	1008
1	rs61830494	T	C	0.00694444	1008
1	rs4146495	T	C	0.993056	1008
1	rs74148821	C	A	0.00694444	1008
1	rs61830495	T	C	0.00694444	1008
1	rs111858951	G	A	0.00694444	1008
1	rs12121331	T	C	0.814484	1008
1	rs9428417	A	G	0.0496032	1008
1	rs1949749	G	A	0.943452	1008
1	rs6689380	G	A	0.0188492	1008
1	rs6681044	T	C	0.0525794	1008
1	rs4132463	T	G	0.0347222	1008
1	rs11807252	C	A	0.0178571	1008
1	rs78537073	G	A	0.0625	1008
1	rs6429109	G	A	0.925595	1008
1	rs7551773	G	A	0.982143	1008
1	rs143789912	G	A	0.0625	1008
1	rs9428763	C	T	0.0496032	1008
1	rs142630150	T	G	0.0238095	1008
1	rs113490299	T	C	0.0178571	1008
1	rs111254097	G	A	0.0178571	1008
1	rs6686368	C	T	0.00694444	1008
1	rs141696271	G	T	0.0446429	1008
1	rs138358842	G	A	0.0198413	1008
1	rs11802283	A	C	0.0248016	1008
1	rs112223732	G	A	0.00694444	1008
1	rs35578654	T	A	0.00694444	1008
1	rs35341129	G	C	0.0248016	1008
1	rs61830502	C	T	0.0178571	1008
1	rs112832221	T	G	0.0178571	1008
1	rs6656312	T	C	0.949405	1008
1	rs146217301	C	T	0.0178571	1008
1	rs190849889	C	T	0.0168651	1008
1	rs78909077	C	T	0.925595	1008
1	rs6667704	G	C	0.00694444	1008
1	rs79287288	G	A	0.114087	1008
1	rs7514773	T	C	0.950397	1008
1	rs148297439	G	A	0.0178571	1008
1	rs144892944	G	A	0.0178571	1008
1	rs4274049	C	T	0.950397	1008
1	rs55937704	C	A	0.00694444	1008
1	rs61830503	A	C	0.0178571	1008
1	rs7411474	G	A	0.811508	1008
1	rs112646021	A	C	0.0178571	1008
1	rs10495426	T	C	0.196429	1008
1	rs12141996	C	T	0.0496032	1008
1	rs10754657	G	C	0.814484	1008
1	rs2353417	T	C	0.975198	1008
1	rs10754658	A	T	0.814484	1008
1	rs9428765	C	T	0.0505952	1008
1	rs9428418	T	A	0.0496032	1008
1	rs16837575	C	T	0.196429	1008
1	rs112188578	A	G	0.0178571	1008
1	rs6666371	A	G	0.111111	1008
1	rs6669477	T	A	0.0178571	1008
1	rs1915277	T	A	0.925595	1008
1	rs9428767	A	G	0.0496032	1008
1	rs12079807	G	T	0.111111	1008
1	rs1915279	A	G	0.863095	1008
1	rs116135420	G	A	0.0257937	1008
1	rs9428768	C	T	0.974206	1008
1	rs9428769	A	G	0.0486111	1008
1	rs55758171	C	T	0.00892857	1008
1	rs9428770	C	T	0.00198413	1008
1	rs112591125	T	C	0.0178571	1008
1	rs9428420	G	A	0.0496032	1008
1	rs9428771	C	A	0.0486111	1008
1	rs79923240	A	G	0.0178571	1008
1	rs9428421	T	A	0.0486111	1008
1	rs6665412	A	G	0.113095	1008
1	rs6676535	G	A	0.0178571	1008
1	rs9428422	T	A	0.0486111	1008
1	rs11584922	A	C	0.402778	1008
1	rs9428423	G	A	0.0486111	1008
1	rs1915251	T	A	0.8125	1008
1	rs190186905	C	T	0.0436508	1008
1	rs10925781	A	C	0.8125	1008
1	rs9428772	C	T	0.0486111	1008
1	rs1915254	T	C	0.925595	1008
1	rs12083665	T	C	0.113095	1008
1	rs1915255	C	A	0.8125	1008
1	rs1915256	T	A	0.992063	1008
1	rs9428424	C	T	0.0496032	1008
1	rs7521534	C	T	0.992063	1008
1	rs7533462	A	G	0.115079	1008
1	rs6669578	C	T	0.0178571	1008
1	rs9428773	C	T	0.0496032	1008
1	rs80079440	G	A	0.115079	1008
1	rs7536375	A	G	0.0496032	1008
1	rs12568889	C	T	0.0327381	1008
1	rs13375596	T	C	0.115079	1008
1	rs1915269	T	C	0.810516	1008
1	rs1915268	A	T	0.809524	1008
1	rs1915267	T	C	0.809524	1008
1	rs1915266	T	C	0.809524	1008
1	rs9428425	A	T	0.0496032	1008
1	rs9428774	T	C	0.0496032	1008
1	rs6689433	A	C	0.974206	1008
1	rs9428775	G	C	0.164683	1008
1	rs74148842	A	G	0.115079	1008
1	rs9428426	T	G	0.0496032	1008
1	rs9428427	C	A	0.992063	1008
1	rs9428776	A	C	0.0496032	1008
1	rs75346270	T	C	0.0595238	1008
1	rs9428777	T	C	0.0496032	1008
1	rs78381088	T	C	0.0178571	1008
1	rs9970399	A	C	0.0178571	1008
1	rs9428428	A	T	0.0496032	1008
1	rs111715473	C	G	0.00793651	1008
1	rs150449563	G	A	0.0347222	1008
1	rs112425727	G	A	0.0178571	1008
1	rs6669307	C	T	0.992063	1008
1	rs74148844	C	T	0.116071	1008
1	rs9970786	G	A	0.0178571	1008
1	rs9428429	A	G	0.974206	1008
1	rs12567954	A	G	0.0327381	1008
1	rs34987402	G	A	0.261905	1008
1	rs9428430	G	A	0.0496032	1008
1	rs9428431	A	G	0.0496032	1008
1	rs113177748	G	A	0.0178571	1008
1	rs12084528	A	G	0.117063	1008
1	rs74148848	C	G	0.115079	1008
1	rs13373921	C	T	0.0178571	1008
1	rs9428778	A	G	0.0585317	1008
1	rs9428779	A	G	0.0496032	1008
1	rs12087472	A	G	0.115079	1008
1	rs17621459	A	G	0.0496032	1008
1	rs9428780	C	T	0.0496032	1008
1	rs12240007	T	G	0.0178571	1008
1	rs61708907	A	T	0.0496032	1008
1	rs6429111	A	C	0.115079	1008
1	rs7514939	T	C	0.115079	1008
1	rs117708825	A	G	0.0188492	1008
1	rs74148850	C	T	0.00793651	1008
1	rs61831684	A	C	0.0496032	1008
1	rs10925783	C	T	0.119048	1008
1	rs4659887	G	A	0.931548	1008
1	rs9428432	A	C	0.0496032	1008
1	rs76182360	C	T	0.031746	1008
1	rs4659889	A	G	0.931548	1008
1	rs12737031	A	T	0.402778	1008
1	rs9428783	A	T	0.0496032	1008
1	rs61831685	T	C	0.0496032	1008
1	rs11799567	G	A	0.0178571	1008
1	rs1915262	G	C	0.864087	1008
1	rs10436940	C	T	0.0545635	1008
1	rs4659890	T	A	0.864087	1008
1	rs9428434	C	T	0.0515873	1008
1	rs74645031	C	T	0.00793651	1008
1	rs10436941	T	G	0.0605159	1008
1	rs141000962	T	G	0.0198413	1008
1	rs141698238	C	T	0.0297619	1008
1	rs9428785	T	C	0.0496032	1008
1	rs74148856	G	T	0.0605159	1008
1	rs9428435	A	G	0.0496032	1008
1	rs74148857	G	A	0.0625	1008
1	rs9428786	C	A	0.0496032	1008
1	rs61831687	A	G	0.0496032	1008
1	rs2222320	C	T	0.803571	1008
1	rs74148858	A	G	0.0605159	1008
1	rs9428436	C	T	0.0496032	1008
1	rs74148859	A	G	0.0605159	1008
1	rs111940228	T	C	0.0178571	1008
1	rs9428437	C	T	0.0496032	1008
1	rs75393987	C	A	0.0605159	1008
1	rs7527785	A	G	0.0615079	1008
1	rs10925784	T	C	0.0496032	1008
1	rs74148860	C	T	0.0605159	1008
1	rs77937722	T	G	0.046627	1008
1	rs1317107	A	G	0.931548	1008
1	rs1317108	A	C	0.110119	1008
1	rs79005908	C	T	0.0178571	1008
1	rs1879365	G	A	0.804563	1008
1	rs12023560	A	C	0.804563	1008
1	rs12752615	G	A	0.395833	1008
1	rs6682752	G	A	0.0595238	1008
1	rs74148861	C	T	0.00793651	1008
1	rs1915258	A	G	0.940476	1008
1	rs74148862	A	G	0.0605159	1008
1	rs12024484	G	C	0.805556	1008
1	rs9428787	T	A	0.0496032	1008
1	rs7532950	A	G	0.0496032	1008
1	rs1879364	C	A	0.804563	1008
1	rs1949579	C	T	0.804563	1008
1	rs12756440	C	A	0.805556	1008
1	rs78127462	G	T	0.00793651	1008
1	rs13374113	T	C	0.0605159	1008
1	rs9428788	T	C	0.0496032	1008
1	rs111312389	C	T	0.0605159	1008
1	rs9428789	T	C	0.0496032	1008
1	rs9428790	A	G	0.0496032	1008
1	rs113455899	G	C	0.0605159	1008
1	rs7531142	T	C	0.0644841	1008
1	rs7528915	A	T	0.940476	1008
1	rs76854267	G	C	0.0178571	1008
1	rs13374330	T	C	0.0605159	1008
1	rs13375346	C	A	0.0605159	1008
1	rs113577248	G	A	0.00793651	1008
1	rs9428438	C	T	0.0644841	1008
1	rs13374347	T	C	0.0605159	1008
1	rs13375362	C	T	0.0605159	1008
1	rs193273633	C	G	0.0119048	1008
1	rs6692184	G	A	0.850198	1008
1	rs75857995	G	A	0.00793651	1008
1	rs12124650	A	G	0.125	1008
1	rs10732303	C	T	0.93254	1008
1	rs12564331	T	A	0.0347222	1008
1	rs9428791	A	G	0.0644841	1008
1	rs12085698	C	T	0.0585317	1008
1	rs111680670	G	C	0.0605159	1008
1	rs76018811	C	T	0.0555556	1008
1	rs2883158	C	T	0.857143	1008
1	rs12031357	G	C	0.0674603	1008
1	rs10925786	C	T	0.781746	1008
1	rs75074859	G	A	0.0525794	1008
1	rs6656982	G	A	0.847222	1008
1	rs16837612	T	C	0.0625	1008
1	rs60271472	G	A	0.0625	1008
1	rs9428793	T	C	0.0912698	1008
1	rs2139665	A	T	0.784722	1008
1	rs7545286	C	T	0.865079	1008
1	rs74914378	T	A	0.046627	1008
1	rs59107905	A	G	0.0615079	1008
1	rs9428794	A	G	0.945437	1008
1	rs58819769	C	T	0.0545635	1008
1	rs58042232	T	A	0.0545635	1008
1	rs7527198	A	C	0.78373	1008
1	rs6429112	T	G	0.945437	1008
1	rs74148863	A	G	0.00793651	1008
1	rs6429113	C	T	0.78373	1008
1	rs9428797	G	T	0.0922619	1008
1	rs79777830	G	A	0.0436508	1008
1	rs9428439	T	G	0.945437	1008
1	rs7550128	C	T	0.888889	1008
1	rs9428798	G	A	0.0486111	1008
1	rs75618657	C	T	0.0605159	1008
1	rs10925787	G	A	0.918651	1008
1	rs61836494	C	T	0.0605159	1008
1	rs61836495	T	A	0.047619	1008
1	rs79074426	A	G	0.0992063	1008
1	rs9428440	C	T	0.0535714	1008
1	rs10737830	C	A	0.764881	1008
1	rs74148864	A	G	0.0138889	1008
1	rs9428799	A	G	0.0535714	1008
1	rs79129266	C	T	0.0952381	1008
1	rs10802737	C	T	0.764881	1008
1	rs9428800	C	T	0.927579	1008
1	rs1574985	C	T	0.766865	1008
1	rs9428801	T	C	0.0535714	1008
1	rs78540130	T	C	0.0922619	1008
1	rs61168933	G	A	0.0138889	1008
1	rs9428802	G	A	0.821429	1008
1	rs9428441	C	T	0.0535714	1008
1	rs75780167	A	G	0.0664683	1008
1	rs9428803	C	T	0.925595	1008
1	rs9428804	T	A	0.927579	1008
1	rs117931970	A	G	0.0347222	1008
1	rs1915275	A	G	0.0535714	1008
1	rs9428442	T	G	0.194444	1008
1	rs9428805	T	C	0.0535714	1008
1	rs77176846	T	C	0.118056	1008
1	rs11811351	C	A	0.093254	1008
1	rs9428444	G	C	0.0535714	1008
1	rs9428446	T	C	0.0535714	1008
1	rs2353422	G	A	0.925595	1008
1	rs6699410	G	A	0.094246	1008
1	rs9428806	G	A	0.0545635	1008
1	rs9428447	A	G	0.925595	1008
1	rs7547884	A	G	0.925595	1008
1	rs74148883	T	C	0.0138889	1008
1	rs9428448	G	A	0.0545635	1008
1	rs9428807	T	A	0.0545635	1008
1	rs9428449	T	C	0.0545635	1008
1	rs9428808	G	A	0.0545635	1008
1	rs76747138	T	A	0.10119	1008
1	rs10802738	G	A	0.763889	1008
1	rs16837628	G	A	0.093254	1008
1	rs16837631	C	T	0.093254	1008
1	rs7527594	A	G	0.0109127	1008
1	rs16837639	C	T	0.093254	1008
1	rs9428809	A	G	0.0694444	1008
1	rs16837642	T	C	0.0138889	1008
1	rs9428810	T	C	0.0684524	1008
1	rs4659538	T	C	0.925595	1008
1	rs111814172	C	T	0.0138889	1008
1	rs9428450	A	C	0.0684524	1008
1	rs1915278	C	T	0.0684524	1008
1	rs10495427	G	C	0.0138889	1008
1	rs74148886	G	A	0.0138889	1008
1	rs74148887	G	T	0.0138889	1008
1	rs9428811	A	G	0.0684524	1008
1	rs77584558	T	C	0.0962302	1008
1	rs61836497	A	G	0.0545635	1008
1	rs9428812	C	T	0.0684524	1008
1	rs61836498	T	C	0.0545635	1008
1	rs76013470	T	C	0.0138889	1008
1	rs1915273	T	C	0.925595	1008
1	rs2139671	A	C	0.760913	1008
1	rs74148888	T	C	0.0138889	1008
1	rs16837650	C	T	0.0138889	1008
1	rs7550512	A	C	0.857143	1008
1	rs12062666	C	G	0.520833	1008
1	rs9428813	A	G	0.520833	1008
1	rs9428451	T	G	0.202381	1008
1	rs10925790	G	A	0.401786	1008
1	rs9428452	G	A	0.0595238	1008
1	rs1915272	T	C	0.863095	1008
1	rs1915271	T	C	0.407738	1008
1	rs6656235	A	T	0.922619	1008
1	rs6667544	G	C	0.924603	1008
1	rs16837664	C	G	0.455357	1008
1	rs9428453	T	C	0.0595238	1008
1	rs9428814	C	G	0.0595238	1008
1	rs7531298	C	T	0.924603	1008
1	rs117630011	C	T	0.015873	1008
1	rs144909832	C	T	0.0753968	1008
1	rs9428815	G	A	0.0545635	1008
1	rs1915270	C	T	0.456349	1008
1	rs12145112	T	C	0.093254	1008
1	rs9428816	G	A	0.924603	1008
1	rs9428817	G	C	0.468254	1008
1	rs9428818	T	C	0.924603	1008
1	rs4659894	T	C	0.456349	1008
1	rs1915263	G	C	0.924603	1008
1	rs1915264	A	G	0.456349	1008
1	rs1915265	C	A	0.457341	1008
1	rs9428819	A	C	0.468254	1008
1	rs9428820	A	T	0.0585317	1008
1	rs182858325	A	G	0.00992063	1008
1	rs61836513	C	T	0.0585317	1008
1	rs1915245	T	C	0.409722	1008
1	rs77672012	A	G	0.0962302	1008
1	rs1915246	C	T	0.924603	1008
1	rs10925792	C	T	0.409722	1008
1	rs9428821	A	G	0.0585317	1008
1	rs12145809	T	C	0.093254	1008
1	rs11581693	C	T	0.456349	1008
1	rs6668849	G	C	0.0585317	1008
1	rs1915247	A	G	0.456349	1008
1	rs145620058	C	T	0.0654762	1008
1	rs2139666	T	C	0.456349	1008
1	rs9428454	C	T	0.0555556	1008
1	rs1915249	C	T	0.866071	1008
1	rs3920315	A	G	0.924603	1008
1	rs7525031	T	C	0.924603	1008
1	rs2139667	C	T	0.924603	1008
1	rs9428822	T	A	0.0585317	1008
1	rs9428455	T	G	0.0585317	1008
1	rs6678336	A	T	0.924603	1008
1	rs16837703	T	G	0.457341	1008
1	rs12118040	A	G	0.409722	1008
1	rs12129112	C	T	0.866071	1008
1	rs7535743	A	G	0.910714	1008
1	rs17622574	T	C	0.0446429	1008
1	rs7548207	G	A	0.866071	1008
1	rs7538045	A	G	0.910714	1008
1	rs57205679	T	A	0.0456349	1008
1	rs10925793	A	G	0.409722	1008
1	rs185257914	G	C	0.0287698	1008
1	rs7413871	A	T	0.924603	1008
1	rs10495428	C	T	0.924603	1008
1	rs10495429	G	T	0.405754	1008
1	rs12132497	C	T	0.409722	1008
1	rs80345603	C	A	0.0724206	1008
1	rs2353424	A	C	0.0585317	1008
1	rs61836515	A	G	0.0585317	1008
1	rs12135505	C	T	0.409722	1008
1	rs2353420	G	A	0.456349	1008
1	rs7550941	G	C	0.456349	1008
1	rs6429115	G	T	0.924603	1008
1	rs56336619	G	A	0.456349	1008
1	rs1579170	A	G	0.920635	1008
1	rs10925794	G	A	0.407738	1008
1	rs72769113	A	C	0.0535714	1008
1	rs61834560	G	A	0.0535714	1008
1	rs11802622	A	T	0.0575397	1008
1	rs6692031	T	C	0.869048	1008
1	rs10802739	C	A	0.867063	1008
1	rs61834561	T	G	0.0575397	1008
1	rs10925795	C	A	0.867063	1008
1	rs12034964	G	A	0.409722	1008
1	rs11587347	C	G	0.0535714	1008
1	rs10754660	G	A	0.867063	1008
1	rs12032903	A	G	0.409722	1008
1	rs10925797	C	T	0.457341	1008
1	rs10802740	G	A	0.409722	1008
1	rs10802741	G	A	0.409722	1008
1	rs10754661	C	T	0.867063	1008
1	rs10802742	G	T	0.457341	1008
1	rs4659895	G	A	0.867063	1008
1	rs4659896	G	A	0.867063	1008
1	rs6429117	C	T	0.924603	1008
1	rs6429118	A	C	0.409722	1008
1	rs12755389	G	A	0.40873	1008
1	rs6429119	A	G	0.867063	1008
1	rs6429120	A	G	0.867063	1008
1	rs6429121	T	A	0.458333	1008
1	rs117261175	T	A	0.0287698	1008
1	rs6429122	A	G	0.867063	1008
1	rs6667563	T	C	0.867063	1008
1	rs6676327	G	C	0.867063	1008
1	rs2883159	C	T	0.867063	1008
1	rs2139668	A	C	0.868056	1008
1	rs10802743	A	G	0.868056	1008
1	rs10925798	G	A	0.409722	1008
1	rs4659897	C	T	0.868056	1008
1	rs1915252	G	A	0.866071	1008
1	rs12740368	C	T	0.40873	1008
1	rs10925799	C	T	0.460317	1008
1	rs12036323	T	C	0.40873	1008
1	rs10802744	T	C	0.869048	1008
1	rs12045898	C	A	0.40873	1008
1	rs74747064	C	T	0.0515873	1008
1	rs28670059	A	C	0.460317	1008
1	rs10925800	G	A	0.40873	1008
1	rs10925801	T	C	0.40873	1008
1	rs1964065	A	C	0.869048	1008
1	rs1033023	T	A	0.460317	1008
1	rs1033022	T	C	0.87004	1008
1	rs1033021	A	G	0.87004	1008
1	rs12566968	G	A	0.40873	1008
1	rs77261656	T	C	0.0267857	1008
1	rs12741951	T	C	0.40873	1008
1	rs12738180	A	G	0.40873	1008
1	rs2036776	C	G	0.869048	1008
1	rs12134449	A	G	0.40873	1008
1	rs2682350	G	A	0.948413	1008
1	rs61378617	G	A	0.460317	1008
1	rs12743136	A	G	0.40873	1008
1	rs1509697	C	T	0.869048	1008
1	rs1567399	C	T	0.453373	1008
1	rs12566832	T	C	0.40873	1008
1	rs10925802	C	A	0.407738	1008
1	rs12758081	A	G	0.405754	1008
1	rs4578207	A	T	0.40377	1008
1	rs4366306	T	C	0.40377	1008
1	rs4351628	C	A	0.40377	1008
1	rs10925803	G	A	0.386905	1008
1	rs10925804	C	A	0.386905	1008
1	rs10925805	T	C	0.386905	1008
1	rs12406403	T	C	0.386905	1008
1	rs12407306	G	T	0.386905	1008
1	rs12406686	T	A	0.385913	1008
1	rs12410156	C	T	0.386905	1008
1	rs10925806	T	G	0.386905	1008
1	rs1396900	A	T	0.386905	1008
1	rs5007292	A	G	0.386905	1008
1	rs10802745	T	C	0.858135	1008
1	rs10802746	T	G	0.858135	1008
1	rs12734786	T	A	0.386905	1008
1	rs6692638	G	A	0.858135	1008
1	rs6692642	G	T	0.858135	1008
1	rs1509701	A	G	0.858135	1008
1	rs138916014	A	G	0.0456349	1008
1	rs12134729	T	C	0.385913	1008
1	rs7538518	A	G	0.858135	1008
1	rs6685164	A	G	0.858135	1008
1	rs6675230	C	T	0.858135	1008
1	rs1396901	T	C	0.938492	1008
1	rs12736994	A	T	0.385913	1008
1	rs6688183	A	G	0.859127	1008
1	rs2664051	T	C	0.0793651	1008
1	rs12754904	G	A	0.862103	1008
1	rs12759966	C	T	0.859127	1008
1	rs12741374	A	G	0.859127	1008
1	rs6690909	T	C	0.861111	1008
1	rs12146140	C	T	0.382937	1008
1	rs10754662	C	T	0.862103	1008
1	rs10754663	C	G	0.862103	1008
1	rs10802747	A	C	0.862103	1008
1	rs61834567	C	G	0.382937	1008
1	rs6687744	G	T	0.862103	1008
1	rs12409036	G	A	0.382937	1008
1	rs12137920	T	C	0.388889	1008
1	rs12137922	T	G	0.388889	1008
1	rs10925807	C	T	0.388889	1008
1	rs6683053	T	A	0.861111	1008
1	rs6683054	T	C	0.861111	1008
1	rs1509695	G	T	0.862103	1008
1	rs1509694	T	C	0.863095	1008
1	rs4518891	T	A	0.847222	1008
1	rs6683676	A	G	0.862103	1008
1	rs12141704	G	A	0.862103	1008
1	rs12119613	C	T	0.473214	1008
1	rs3002294	G	C	0.137897	1008
1	rs12139955	T	C	0.388889	1008
1	rs3014886	T	C	0.137897	1008
1	rs150012372	G	A	0.0198413	1008
1	rs1876846	A	G	0.378968	1008
1	rs74858758	C	T	0.137897	1008
1	rs1876845	T	C	0.385913	1008
1	rs73119610	C	T	0.137897	1008
1	rs12091078	T	G	0.137897	1008
1	rs79185821	A	G	0.0585317	1008
1	rs10802748	C	T	0.47619	1008
1	rs7416744	T	C	0.137897	1008
1	rs7418228	G	A	0.137897	1008
1	rs1912230	G	A	0.137897	1008
1	rs74484960	T	C	0.0615079	1008
1	rs74900738	C	T	0.0615079	1008
1	rs11809081	G	A	0.472222	1008
1	rs11807623	A	T	0.474206	1008
1	rs58836406	T	C	0.47123	1008
1	rs7546733	A	G	0.0644841	1008
1	rs2202905	T	C	0.202381	1008
1	rs12041748	A	C	0.232143	1008
1	rs7521754	G	A	0.77877	1008
1	rs61834577	A	C	0.124008	1008
1	rs7545552	T	C	0.12004	1008
1	rs1509692	G	A	0.112103	1008
1	rs10925808	G	A	0.112103	1008
1	rs10925809	A	G	0.112103	1008
1	rs12070081	C	T	0.112103	1008
1	rs16837731	G	T	0.112103	1008
1	rs7512952	T	G	0.112103	1008
1	rs989218	A	C	0.112103	1008
1	rs989217	A	T	0.112103	1008
1	rs12092103	T	G	0.112103	1008
1	rs1156168	C	A	0.112103	1008
1	rs7525377	T	G	0.113095	1008
1	rs78088708	C	T	0.0198413	1008
1	rs80081700	A	G	0.111111	1008
1	rs12569309	A	G	0.0178571	1008
1	rs7549078	C	T	0.112103	1008
1	rs117382905	A	T	0.0337302	1008
1	rs12562815	G	A	0.111111	1008
1	rs10925810	C	T	0.112103	1008
1	rs10925811	G	A	0.112103	1008
1	rs10925812	A	C	0.112103	1008
1	rs117083222	A	T	0.0297619	1008
1	rs2221723	A	G	0.112103	1008
1	rs1116888	A	G	0.112103	1008
1	rs116164116	G	A	0.00892857	1008
1	rs976532	T	C	0.112103	1008
1	rs184051505	C	T	0.0267857	1008
1	rs10925813	C	A	0.112103	1008
1	rs1912228	C	T	0.112103	1008
1	rs115394191	G	A	0.112103	1008
1	rs4579741	A	G	0.112103	1008
1	rs1116794	T	C	0.112103	1008
1	rs7416262	T	G	0.112103	1008
1	rs2175168	C	T	0.112103	1008
1	rs61834579	C	T	0.112103	1008
1	rs2202903	C	T	0.112103	1008
1	rs2202902	T	A	0.112103	1008
1	rs2202901	C	T	0.112103	1008
1	rs2136520	A	G	0.111111	1008
1	rs61834580	A	C	0.112103	1008
1	rs6677311	A	G	0.112103	1008
1	rs6682504	T	C	0.112103	1008
1	rs10925814	G	A	0.112103	1008
1	rs12084592	C	T	0.112103	1008
1	rs55930236	C	T	0.220238	1008
1	rs1828304	T	A	0.21131	1008
1	rs10925816	C	T	0.208333	1008
1	rs6429124	T	C	0.204365	1008
1	rs1509690	T	C	0.204365	1008
1	rs1509689	C	T	0.204365	1008
1	rs72752608	A	G	0.204365	1008
1	rs61834582	T	G	0.204365	1008
1	rs2883160	A	G	0.204365	1008
1	rs2353429	G	C	0.204365	1008
1	rs10495442	A	G	0.144841	1008
1	rs1543017	G	A	0.204365	1008
1	rs1543016	G	A	0.204365	1008
1	rs1543015	G	C	0.204365	1008
1	rs10495441	G	A	0.204365	1008
1	rs10925817	T	G	0.204365	1008
1	rs10754664	C	G	0.204365	1008
1	rs1588360	C	T	0.0595238	1008
1	rs1588359	A	C	0.204365	1008
1	rs1605885	T	A	0.204365	1008
1	rs2353430	A	G	0.204365	1008
1	rs2353431	G	C	0.206349	1008
1	rs6429125	C	T	0.204365	1008
1	rs6429126	G	A	0.204365	1008
1	rs2353432	G	A	0.209325	1008
1	rs7552074	A	G	0.204365	1008
1	rs7540689	C	T	0.204365	1008
1	rs2175167	T	G	0.204365	1008
1	rs12080823	G	A	0.204365	1008
1	rs10925818	C	T	0.204365	1008
1	rs41448945	T	G	0.207341	1008
1	rs57242569	A	C	0.247024	1008
1	rs57022255	G	A	0.246032	1008
1	rs58517775	C	T	0.24504	1008
1	rs7526593	G	A	0.244048	1008
1	rs12410287	C	T	0.00496032	1008
1	rs12039788	G	A	0.151786	1008
1	rs41366748	G	A	0.244048	1008
1	rs73121590	G	A	0.244048	1008
1	rs73121592	A	T	0.244048	1008
1	rs142876347	A	C	0.00992063	1008
1	rs16837758	A	G	0.244048	1008
1	rs16837760	G	A	0.244048	1008
1	rs16837761	A	G	0.244048	1008
1	rs61834602	C	T	0.244048	1008
1	rs16837764	G	A	0.244048	1008
1	rs16837766	C	T	0.250992	1008
1	rs1027897	G	A	0.33631	1008
1	rs61834604	A	G	0.246032	1008
1	rs74900977	C	T	0.0138889	1008
1	rs112993444	G	A	0.014881	1008
1	rs111847400	G	A	0.0138889	1008
1	rs112764761	T	C	0.0138889	1008
1	rs61834605	C	T	0.24504	1008
1	rs183406178	G	A	0.0248016	1008
1	rs61834606	C	T	0.24504	1008
1	rs61834607	A	T	0.24504	1008
1	rs11805939	T	C	0.598214	1008
1	rs61834610	C	A	0.281746	1008
1	rs55758828	T	C	0.289683	1008
1	rs61834612	C	T	0.279762	1008
1	rs368585347	G	A	0.0347222	1008
1	rs61834616	A	G	0.282738	1008
1	rs143142037	A	G	0.123016	1008
1	rs112514298	G	A	0.282738	1008
1	rs56113657	G	A	0.340278	1008
1	rs55698104	G	A	0.340278	1008
1	rs56095644	G	A	0.340278	1008
1	rs55738940	C	T	0.340278	1008
1	rs56170575	A	C	0.340278	1008
1	rs12085168	G	C	0.338294	1008
1	rs10925822	A	G	0.334325	1008
1	rs75453619	G	A	0.340278	1008
1	rs79817123	A	G	0.0277778	1008
1	rs6688258	G	C	0.340278	1008
1	rs1509687	C	G	0.684524	1008
1	rs1509686	G	A	0.275794	1008
1	rs4659902	A	C	0.616071	1008
1	rs12040128	G	A	0.326389	1008
1	rs147376711	C	T	0.151786	1008
1	rs17640659	C	T	0.115079	1008
1	rs146809381	G	C	0.0238095	1008
1	rs59857131	C	A	0.0793651	1008
1	rs10925825	T	C	0.613095	1008
1	rs906909	A	T	0.602183	1008
1	rs75188483	G	A	0.014881	1008
1	rs10495440	C	T	0.330357	1008
1	rs115551323	G	A	0.014881	1008
1	rs61834623	C	T	0.607143	1008
1	rs78255650	G	T	0.014881	1008
1	rs1567400	T	C	0.625	1008
1	rs7534102	A	G	0.624008	1008
1	rs147182097	C	A	0.014881	1008
1	rs148665341	G	A	0.014881	1008
1	rs17640830	A	C	0.0704365	1008
1	rs16837792	G	A	0.621032	1008
1	rs12062750	C	T	0.275794	1008
1	rs12093246	G	C	0.290675	1008
1	rs139574914	G	A	0.0138889	1008
1	rs10925826	A	C	0.330357	1008
1	rs145293110	A	G	0.014881	1008
1	rs10925827	G	A	0.276786	1008
1	rs1396903	G	T	0.69246	1008
1	rs17640950	A	G	0.15377	1008
1	rs10495439	T	C	0.277778	1008
1	rs61834637	G	A	0.154762	1008
1	rs139806850	G	A	0.0406746	1008
1	rs2354177	G	A	0.625	1008
1	rs12567748	A	G	0.277778	1008
1	rs112065593	G	A	0.0406746	1008
1	rs1116047	C	T	0.62004	1008
1	rs61834638	T	C	0.0664683	1008
1	rs59284565	G	C	0.270833	1008
1	rs16837806	C	A	0.306548	1008
1	rs16837808	A	G	0.271825	1008
1	rs115771202	C	G	0.0416667	1008
1	rs10495438	T	A	0.0664683	1008
1	rs117713370	G	A	0.0416667	1008
1	rs79369609	A	T	0.305556	1008
1	rs76459879	C	T	0.0416667	1008
1	rs2136522	A	G	0.309524	1008
1	rs6700154	C	T	0.262897	1008
1	rs10399701	G	T	0.262897	1008
1	rs78719545	A	C	0.014881	1008
1	rs6670325	T	C	0.688492	1008
1	rs149363153	A	G	0.014881	1008
1	rs6685861	G	A	0.311508	1008
1	rs11799565	T	A	0.270833	1008
1	rs1848752	C	T	0.906746	1008
1	rs4515774	C	T	0.0882937	1008
1	rs1912231	C	T	0.690476	1008
1	rs10802749	C	T	0.404762	1008
1	rs10495437	C	T	0.310516	1008
1	rs10925828	A	G	0.690476	1008
1	rs4659903	A	C	0.215278	1008
1	rs11583250	C	T	0.0535714	1008
1	rs76353431	A	G	0.0267857	1008
1	rs12035510	C	A	0.145833	1008
1	rs143602272	G	A	0.0109127	1008
1	rs80232734	A	T	0.200397	1008
1	rs10754665	A	C	0.873016	1008
1	rs1509700	A	T	0.256944	1008
1	rs10925829	G	C	0.388889	1008
1	rs10802750	A	T	0.385913	1008
1	rs10802751	A	T	0.385913	1008
1	rs12066864	T	G	0.256944	1008
1	rs72752626	G	A	0.0119048	1008
1	rs6687182	A	G	0.873016	1008
1	rs6429127	A	G	0.0128968	1008
1	rs72752627	A	C	0.0119048	1008
1	rs6678255	C	T	0.268849	1008
1	rs1848751	C	T	0.257937	1008
1	rs10802753	A	G	0.874008	1008
1	rs6696842	T	C	0.699405	1008
1	rs1858175	A	G	0.906746	1008
1	rs6657123	G	A	0.343254	1008
1	rs16837837	A	G	0.0128968	1008
1	rs116993169	A	T	0.0228175	1008
1	rs7522272	C	T	0.344246	1008
1	rs7536500	T	A	0.344246	1008
1	rs72752632	A	T	0.0119048	1008
1	rs12123149	A	G	0.356151	1008
1	rs6670575	C	A	0.344246	1008
1	rs7537019	A	T	0.298611	1008
1	rs6670952	C	T	0.344246	1008
1	rs12728455	T	C	0.0119048	1008
1	rs10925831	G	A	0.344246	1008
1	rs17641746	T	C	0.0119048	1008
1	rs12564195	T	C	0.297619	1008
1	rs6676949	C	T	0.904762	1008
1	rs2354178	G	A	0.906746	1008
1	rs12034054	G	C	0.511905	1008
1	rs7419201	G	A	0.235119	1008
1	rs1509699	G	A	0.21131	1008
1	rs79099921	C	A	0.25496	1008
1	rs16837859	A	G	0.253968	1008
1	rs10754666	C	T	0.631944	1008
1	rs7538373	C	A	0.253968	1008
1	rs7517294	G	A	0.277778	1008
1	rs7541537	C	A	0.672619	1008
1	rs147409598	T	C	0.0178571	1008
1	rs12030334	T	C	0.0714286	1008
1	rs12084421	C	T	0.397817	1008
1	rs117177160	G	A	0.0406746	1008
1	rs191097559	G	A	0.0119048	1008
1	rs2136521	C	T	0.397817	1008
1	rs2175169	C	T	0.674603	1008
1	rs79814208	C	T	0.0496032	1008
1	rs4659904	A	G	0.674603	1008
1	rs12032515	A	G	0.253968	1008
1	rs79159451	G	A	0.0208333	1008
1	rs139646396	C	T	0.0208333	1008
1	rs10127928	C	T	0.0515873	1008
1	rs12132104	T	C	0.231151	1008
1	rs10925832	T	C	0.256944	1008
1	rs7526587	G	A	0.39881	1008
1	rs9787221	C	T	0.328373	1008
1	rs9787223	C	T	0.328373	1008
1	rs79894095	C	T	0.102183	1008
1	rs74148977	A	T	0.0525794	1008
1	rs78907675	T	C	0.0109127	1008
1	rs12038495	G	A	0.113095	1008
1	rs7542621	G	A	0.328373	1008
1	rs7520449	T	C	0.252976	1008
1	rs113541353	A	G	0.0218254	1008
1	rs79534318	T	C	0.0109127	1008
1	rs75007311	A	C	0.135913	1008
1	rs1980004	G	A	0.340278	1008
1	rs116145737	C	T	0.0218254	1008
1	rs6666998	A	G	0.333333	1008
1	rs2136523	T	A	0.90873	1008
1	rs67954494	A	G	0.0952381	1008
1	rs73106122	A	G	0.0486111	1008
1	rs12138491	G	T	0.491071	1008
1	rs7530534	T	A	0.463294	1008
1	rs72752653	G	A	0.0694444	1008
1	rs115119275	T	G	0.102183	1008
1	rs55874128	C	T	0.400794	1008
1	rs61401098	G	A	0.400794	1008
1	rs12562059	C	T	0.0694444	1008
1	rs61834643	A	C	0.400794	1008
1	rs6668037	C	T	0.340278	1008
1	rs7536909	T	C	0.409722	1008
1	rs76680970	G	A	0.0337302	1008
1	rs10802754	T	G	0.400794	1008
1	rs78477280	T	G	0.0386905	1008
1	rs7525973	C	T	0.339286	1008
1	rs61834644	C	T	0.401786	1008
1	rs61834645	C	T	0.401786	1008
1	rs72752660	G	C	0.0694444	1008
1	rs12741621	A	T	0.339286	1008
1	rs10754667	A	C	0.810516	1008
1	rs10802755	C	T	0.741071	1008
1	rs10802756	T	C	0.741071	1008
1	rs6429130	T	G	0.8125	1008
1	rs1828307	A	G	0.0694444	1008
1	rs1112902	A	C	0.407738	1008
1	rs1112903	A	G	0.407738	1008
1	rs1396902	C	T	0.974206	1008
1	rs6686907	A	G	0.401786	1008
1	rs12143589	G	A	0.338294	1008
1	rs113043162	G	A	0.0763889	1008
1	rs6692802	A	C	0.798611	1008
1	rs6680593	C	A	0.0744048	1008
1	rs12123406	C	T	0.324405	1008
1	rs10925835	G	A	0.324405	1008
1	rs10737832	G	A	0.797619	1008
1	rs10737833	T	A	0.797619	1008
1	rs6684104	C	T	0.396825	1008
1	rs6684115	C	T	0.798611	1008
1	rs7514881	G	C	0.0763889	1008
1	rs925291	C	T	0.797619	1008
1	rs925292	G	A	0.72123	1008
1	rs6687737	C	A	0.396825	1008
1	rs6687940	C	T	0.72123	1008
1	rs6700447	A	G	0.797619	1008
1	rs6700460	A	G	0.72123	1008
1	rs6703086	A	G	0.722222	1008
1	rs12038672	A	G	0.392857	1008
1	rs12049273	C	G	0.402778	1008
1	rs10925836	T	C	0.402778	1008
1	rs79173101	C	T	0.0138889	1008
1	rs967290	A	G	0.402778	1008
1	rs7527654	G	A	0.479167	1008
1	rs12041342	T	G	0.402778	1008
1	rs79756811	T	C	0.0446429	1008
1	rs7537248	C	G	0.647817	1008
1	rs60719626	T	G	0.0634921	1008
1	rs75006678	G	A	0.0744048	1008
1	rs12044393	T	A	0.154762	1008
1	rs2664055	A	C	0.22123	1008
1	rs2664056	G	T	0.22123	1008
1	rs2664057	G	A	0.22123	1008
1	rs16837978	G	A	0.169643	1008
1	rs2664058	T	G	0.22123	1008
1	rs74862824	G	T	0.0287698	1008
1	rs73108236	G	A	0.169643	1008
1	rs9428457	A	G	0.21627	1008
1	rs9428458	A	T	0.225198	1008
1	rs9428459	T	G	0.225198	1008
1	rs17287547	A	G	0.173611	1008
1	rs2820013	T	C	0.0515873	1008
1	rs11578312	C	T	0.0515873	1008
1	rs10925837	A	G	0.173611	1008
1	rs2039801	T	G	0.0525794	1008
1	rs1509698	G	A	0.225198	1008
1	rs74834941	T	C	0.0515873	1008
1	rs12047173	A	G	0.173611	1008
1	rs2820006	A	T	0.225198	1008
1	rs2820005	G	T	0.940476	1008
1	rs10802757	T	C	0.174603	1008
1	rs12022004	G	C	0.175595	1008
1	rs112579265	T	C	0.0515873	1008
1	rs12029360	C	T	0.174603	1008
1	rs2820011	A	G	0.228175	1008
1	rs112300789	T	C	0.0515873	1008
1	rs192203141	G	A	0.00992063	1008
1	rs58281714	C	A	0.0565476	1008
1	rs10158413	G	A	0.046627	1008
1	rs17642796	A	G	0.0615079	1008
1	rs150967424	A	T	0.0297619	1008
1	rs61636946	A	G	0.104167	1008
1	rs61132648	G	A	0.104167	1008
1	rs16838021	A	C	0.0575397	1008
1	rs10802758	T	C	0.104167	1008
1	rs7521497	C	T	0.104167	1008
1	rs10925839	C	A	0.104167	1008
1	rs74930900	T	C	0.0416667	1008
1	rs58467447	C	T	0.0575397	1008
1	rs112320913	G	A	0.046627	1008
1	rs2820004	G	A	0.104167	1008
1	rs2790661	A	G	0.104167	1008
1	rs16838036	A	G	0.416667	1008
1	rs79832666	G	T	0.123016	1008
1	rs2105233	A	G	0.104167	1008
1	rs73109719	G	T	0.104167	1008
1	rs144075467	T	G	0.00396825	1008
1	rs79394057	C	T	0.046627	1008
1	rs79490244	T	C	0.0138889	1008
1	rs12126728	A	G	0.104167	1008
1	rs2790658	T	C	0.104167	1008
1	rs73109721	C	A	0.104167	1008
1	rs76300436	C	T	0.122024	1008
1	rs2095917	T	C	0.104167	1008
1	rs139528248	G	A	0.0396825	1008
1	rs1339737	G	A	0.103175	1008
1	rs2790656	G	A	0.104167	1008
1	rs2820054	A	C	0.104167	1008
1	rs2493996	G	A	0.947421	1008
1	rs12046312	C	T	0.046627	1008
1	rs80167242	T	C	0.0257937	1008
1	rs1339738	C	T	0.871032	1008
1	rs187522801	C	G	0.0178571	1008
1	rs2820017	T	C	0.102183	1008
1	rs13375734	T	C	0.103175	1008
1	rs1004788	A	G	0.102183	1008
1	rs10925856	C	T	0.0456349	1008
1	rs78657488	T	C	0.014881	1008
1	rs75355275	G	A	0.0367063	1008
1	rs2790647	G	A	0.0644841	1008
1	rs2790646	T	C	0.0644841	1008
1	rs75405235	A	G	0.124008	1008
1	rs2486666	G	A	0.0644841	1008
1	rs16838100	G	C	0.0565476	1008
1	rs78341769	A	T	0.00793651	1008
1	rs79130941	C	T	0.0684524	1008
1	rs2790645	A	G	0.0644841	1008
1	rs73109749	A	T	0.0575397	1008
1	rs10925857	T	C	0.0644841	1008
1	rs2494002	G	A	0.0644841	1008
1	rs2820023	T	C	0.0644841	1008
1	rs2790643	A	G	0.0644841	1008
1	rs145005658	T	C	0.0406746	1008
1	rs2790642	C	A	0.0644841	1008
1	rs72752680	A	G	0.0694444	1008
1	rs114474190	C	G	0.0575397	1008
1	rs2790641	A	C	0.0644841	1008
1	rs2790640	A	G	0.0644841	1008
1	rs2790639	G	A	0.0644841	1008
1	rs2820024	C	A	0.0644841	1008
1	rs2790638	T	C	0.0644841	1008
1	rs2790637	G	A	0.0644841	1008
1	rs2820025	A	T	0.122024	1008
1	rs56376509	T	A	0.0982143	1008
1	rs2790636	T	C	0.0644841	1008
1	rs2790634	G	A	0.106151	1008
1	rs2820026	C	T	0.0644841	1008
1	rs2820027	C	T	0.0644841	1008
1	rs1538624	T	A	0.0644841	1008
1	rs2790633	C	T	0.0644841	1008
1	rs2820028	C	G	0.0644841	1008
1	rs2790632	G	A	0.0644841	1008
1	rs2790631	A	C	0.0644841	1008
1	rs2486665	G	T	0.0644841	1008
1	rs2820029	T	C	0.0644841	1008
1	rs10925859	C	G	0.102183	1008
1	rs2790630	A	G	0.122024	1008
1	rs2820030	T	C	0.123016	1008
1	rs140504406	C	A	0.108135	1008
1	rs2790629	C	T	0.0644841	1008
1	rs57742019	C	G	0.0644841	1008
1	rs2994002	G	A	0.0654762	1008
1	rs79171108	A	C	0.0376984	1008
1	rs9428826	C	T	0.0644841	1008
1	rs2820031	A	T	0.0644841	1008
1	rs2820032	G	A	0.0644841	1008
1	rs2820033	T	C	0.0644841	1008
1	rs57963909	G	A	0.0238095	1008
1	rs2790628	C	G	0.0644841	1008
1	rs2790627	T	A	0.0644841	1008
1	rs2790626	A	G	0.0644841	1008
1	rs2820034	G	A	0.0644841	1008
1	rs61837671	G	A	0.015873	1008
1	rs2820035	C	G	0.0654762	1008
1	rs2790624	G	A	0.0654762	1008
1	rs2820036	A	G	0.0654762	1008
1	rs77162235	C	G	0.0376984	1008
1	rs2790623	C	T	0.0644841	1008
1	rs2790622	A	C	0.0644841	1008
1	rs2820037	A	T	0.0644841	1008
1	rs2820038	C	T	0.0644841	1008
1	rs2820039	T	C	0.0644841	1008
1	rs2820040	G	A	0.0644841	1008
1	rs2494001	A	T	0.119048	1008
1	rs2494000	G	C	0.0644841	1008
1	rs9428827	C	T	0.0654762	1008
1	rs10925860	G	A	0.316468	1008
1	rs2820041	A	C	0.0644841	1008
1	rs2820042	A	G	0.0644841	1008
1	rs2820043	C	G	0.0644841	1008
1	rs2820044	G	A	0.0644841	1008
1	rs1339730	G	A	0.0644841	1008
1	rs1416824	T	C	0.0555556	1008
1	rs2790620	G	A	0.0644841	1008
1	rs1416825	G	C	0.0555556	1008
1	rs2820046	T	A	0.0644841	1008
1	rs2493999	C	G	0.0644841	1008
1	rs2493998	A	C	0.0644841	1008
1	rs77361668	T	A	0.0644841	1008
1	rs76451739	C	A	0.0644841	1008
1	rs9428463	C	A	0.0644841	1008
1	rs9428464	C	T	0.0644841	1008
1	rs9428465	T	A	0.12004	1008
1	rs2790670	C	T	0.0644841	1008
1	rs2790669	C	A	0.12004	1008
1	rs73111660	T	C	0.0555556	1008
1	rs73111662	G	A	0.0555556	1008
1	rs73111663	T	C	0.0555556	1008
1	rs2820047	A	T	0.0644841	1008
1	rs73111665	T	G	0.0555556	1008
1	rs77428663	G	A	0.0555556	1008
1	rs79104019	T	A	0.0555556	1008
1	rs1591900	G	C	0.0654762	1008
1	rs7514901	T	A	0.0654762	1008
1	rs2820048	T	G	0.12996	1008
1	rs7546328	C	T	0.0654762	1008
1	rs73111670	C	T	0.0654762	1008
1	rs73111671	A	G	0.0654762	1008
1	rs4659906	C	T	0.0654762	1008
1	rs10925863	G	A	0.0644841	1008
1	rs4659907	A	G	0.0654762	1008
1	rs57979761	C	G	0.0654762	1008
1	rs59993374	G	T	0.0654762	1008
1	rs2820049	A	G	0.0654762	1008
1	rs2820050	T	G	0.0664683	1008
1	rs79106709	T	C	0.0654762	1008
1	rs1339733	C	A	0.0664683	1008
1	rs138506027	A	G	0.0277778	1008
1	rs77289651	A	G	0.00793651	1008
1	rs76218065	G	C	0.0456349	1008
1	rs2790644	T	C	0.0664683	1008
1	rs56691090	G	A	0.0654762	1008
1	rs16838171	C	T	0.0664683	1008
1	rs2790625	G	T	0.0654762	1008
1	rs2820052	G	A	0.132937	1008
1	rs4659908	C	T	0.0654762	1008
1	rs16838192	C	T	0.0654762	1008
1	rs17583418	G	T	0.0664683	1008
1	rs111484148	A	G	0.0744048	1008
1	rs7515892	C	T	0.93254	1008
1	rs79789184	T	C	0.161706	1008
1	rs117106431	C	T	0.00793651	1008
1	rs7411488	G	A	0.954365	1008
1	rs4579742	A	T	0.955357	1008
1	rs12032663	T	C	0.264881	1008
1	rs58994924	T	A	0.0446429	1008
1	rs12748947	T	C	0.404762	1008
1	rs12073764	A	T	0.0287698	1008
1	rs7512158	C	T	0.238095	1008
1	rs117879004	G	C	0.0188492	1008
1	rs10802759	T	G	0.279762	1008
1	rs6684249	G	A	0.40377	1008
1	rs10925865	C	T	0.250992	1008
1	rs17644359	C	T	0.0327381	1008
1	rs7518749	C	T	0.0287698	1008
1	rs4568821	A	G	0.71627	1008
1	rs10733122	C	T	0.279762	1008
1	rs10733124	A	G	0.71627	1008
1	rs10925866	T	C	0.0287698	1008
1	rs144287876	T	A	0.0486111	1008
1	rs10802760	C	A	0.282738	1008
1	rs16838197	T	C	0.0327381	1008
1	rs16838201	T	A	0.251984	1008
1	rs10925867	T	G	0.0287698	1008
1	rs6682523	G	A	0.0327381	1008
1	rs111435127	G	A	0.250992	1008
1	rs4570412	C	T	0.717262	1008
1	rs144206077	T	C	0.0486111	1008
1	rs12041476	T	C	0.250992	1008
1	rs6429133	G	C	0.0615079	1008
1	rs6689735	G	C	0.0327381	1008
1	rs10495435	T	C	0.690476	1008
1	rs12040449	G	A	0.250992	1008
1	rs12047674	C	A	0.250992	1008
1	rs4659539	A	C	0.690476	1008
1	rs10495434	G	T	0.250992	1008
1	rs12737036	T	A	0.406746	1008
1	rs17583977	G	A	0.0327381	1008
1	rs72752690	T	C	0.0327381	1008
1	rs7530393	C	T	0.250992	1008
1	rs4131653	C	T	0.405754	1008
1	rs12039240	A	T	0.250992	1008
1	rs12021599	C	G	0.25	1008
1	rs10495433	T	C	0.25	1008
1	rs10495432	G	A	0.405754	1008
1	rs6679516	C	T	0.25	1008
1	rs10495431	C	T	0.0287698	1008
1	rs4233476	C	T	0.406746	1008
1	rs6692301	A	C	0.251984	1008
1	rs6703608	G	C	0.25	1008
1	rs12239974	G	A	0.25	1008
1	rs10925868	A	T	0.252976	1008
1	rs10925869	G	A	0.251984	1008
1	rs72752694	T	A	0.0347222	1008
1	rs12042304	A	C	0.264881	1008
1	rs57817718	A	T	0.00297619	1008
1	rs6702543	G	A	0.671627	1008
1	rs72752696	C	T	0.0248016	1008
1	rs138329954	A	T	0.015873	1008
1	rs75117996	G	C	0.0218254	1008
1	rs12042595	T	C	0.110119	1008
1	rs72752698	T	A	0.0248016	1008
1	rs115639005	C	T	0.0218254	1008
1	rs73113485	A	G	0.00892857	1008
1	rs12139059	A	T	0.00892857	1008
1	rs78004773	C	T	0.0843254	1008
1	rs12048070	G	T	0.256944	1008
1	rs72752700	T	C	0.0376984	1008
1	rs11810036	A	G	0.671627	1008
1	rs141671481	A	T	0.0109127	1008
1	rs12022007	G	A	0.255952	1008
1	rs10495430	G	C	0.0327381	1008
1	rs16838263	G	A	0.0684524	1008
1	rs76343960	A	G	0.0218254	1008
1	rs77758292	G	T	0.0744048	1008
1	rs16838264	G	A	0.256944	1008
1	rs75269780	G	A	0.0218254	1008
1	rs57338947	G	T	0.255952	1008
1	rs4072663	T	C	0.265873	1008
1	rs12145602	A	G	0.00992063	1008
1	rs4659909	G	A	0.00992063	1008
1	rs76063279	C	T	0.0277778	1008
1	rs6661899	A	C	0.6875	1008
1	rs6672904	G	T	0.6875	1008
1	rs4517336	C	A	0.712302	1008
1	rs72754603	A	G	0.0248016	1008
1	rs117353775	A	G	0.0218254	1008
1	rs115203867	C	T	0.0218254	1008
1	rs4390163	C	T	0.157738	1008
1	rs117318222	C	A	0.0208333	1008
1	rs72754605	G	A	0.0238095	1008
1	rs72754606	G	C	0.0238095	1008
1	rs12049599	A	G	0.731151	1008
1	rs12024841	G	A	0.257937	1008
1	rs68032203	A	G	0.0238095	1008
1	rs4573503	C	A	0.686508	1008
1	rs9428828	T	C	0.710317	1008
1	rs144403307	T	C	0.0238095	1008
1	rs148861475	C	T	0.0238095	1008
1	rs12061810	A	G	0.731151	1008
1	rs116426102	C	T	0.0208333	1008
1	rs151137860	A	G	0.0297619	1008
1	rs7526159	A	C	0.742063	1008
1	rs72754611	T	C	0.0238095	1008
1	rs79053839	G	T	0.0208333	1008
1	rs12026416	A	G	0.116071	1008
1	rs74355080	G	A	0.0208333	1008
1	rs78249064	G	A	0.250992	1008
1	rs72754612	C	T	0.0238095	1008
1	rs75239556	T	C	0.255952	1008
1	rs7549254	G	A	0.746032	1008
1	rs112907109	A	C	0.0208333	1008
1	rs74837379	G	A	0.151786	1008
1	rs79368388	A	C	0.0664683	1008
1	rs10925871	G	A	0.161706	1008
1	rs115379547	C	A	0.0208333	1008
1	rs4399142	G	A	0.1875	1008
1	rs10158639	G	T	0.600198	1008
1	rs6688778	G	T	0.161706	1008
1	rs4319313	C	A	0.787698	1008
1	rs144915446	T	C	0.0406746	1008
1	rs10737834	T	C	0.599206	1008
1	rs74149033	C	T	0.0208333	1008
1	rs7551236	G	A	0.83631	1008
1	rs80023306	C	T	0.1875	1008
1	rs73115180	G	A	0.0208333	1008
1	rs77230095	A	C	0.1875	1008
1	rs75195282	C	T	0.1875	1008
1	rs4525028	C	G	0.787698	1008
1	rs73115183	T	C	0.0208333	1008
1	rs116655878	C	T	0.0208333	1008
1	rs114254341	A	C	0.0297619	1008
1	rs79693004	A	G	0.188492	1008
1	rs10925872	C	T	0.16369	1008
1	rs79843432	A	G	0.0277778	1008
1	rs10925873	C	T	0.599206	1008
1	rs73115187	A	G	0.0208333	1008
1	rs73115189	A	C	0.0208333	1008
1	rs10925874	T	C	0.80754	1008
1	rs117910104	T	C	0.1875	1008
1	rs113636888	C	A	0.0277778	1008
1	rs112457568	C	T	0.0208333	1008
1	rs111829061	T	G	0.0208333	1008
1	rs75813306	C	G	0.151786	1008
1	rs115426849	T	G	0.00297619	1008
1	rs148937600	T	C	0.0128968	1008
1	rs4345794	C	A	0.831349	1008
1	rs73115192	T	G	0.0208333	1008
1	rs75779887	C	G	0.00198413	1008
1	rs73115195	A	C	0.0208333	1008
1	rs137870747	C	A	0.0198413	1008
1	rs4659541	C	G	0.782738	1008
1	rs4259633	A	T	0.166667	1008
1	rs142376737	T	C	0.0138889	1008
1	rs73115197	G	C	0.0208333	1008
1	rs12036333	G	A	0.347222	1008
1	rs6700381	A	G	0.599206	1008
1	rs75466882	C	T	0.0208333	1008
1	rs74837470	T	C	0.0277778	1008
1	rs115504559	A	C	0.0218254	1008
1	rs75716807	T	C	0.0208333	1008
1	rs115161345	C	T	0.0208333	1008
1	rs79230360	C	T	0.0208333	1008
1	rs73115199	G	C	0.166667	1008
1	rs76788919	T	A	0.00198413	1008
1	rs12079382	G	C	0.168651	1008
1	rs74149040	T	C	0.0277778	1008
1	rs116000390	T	A	0.0208333	1008
1	rs78474551	C	T	0.00198413	1008
1	rs74149041	A	G	0.0277778	1008
1	rs142941887	G	T	0.0416667	1008
1	rs77889865	G	T	0.0208333	1008
1	rs79258751	T	C	0.0208333	1008
1	rs73117103	T	C	0.0208333	1008
1	rs150139682	G	A	0.0208333	1008
1	rs75778441	G	A	0.0208333	1008
1	rs73117106	A	G	0.160714	1008
1	rs66588531	T	G	0.194444	1008
1	rs12095822	C	T	0.194444	1008
1	rs72754623	A	G	0.191468	1008
1	rs59321474	A	G	0.0367063	1008
1	rs73117113	G	A	0.0367063	1008
1	rs72754624	C	G	0.191468	1008
1	rs72754626	T	C	0.252976	1008
1	rs1317950	A	G	0.142857	1008
1	rs72754627	T	A	0.150794	1008
1	rs72754629	A	T	0.137897	1008
1	rs72754630	A	G	0.138889	1008
1	rs80110474	T	C	0.0962302	1008
1	rs55750412	C	T	0.139881	1008
1	rs115998707	C	T	0.0357143	1008
1	rs1574555	C	T	0.626984	1008
1	rs1574554	A	G	0.77877	1008
1	rs58334053	A	T	0.22123	1008
1	rs60588491	C	T	0.00496032	1008
1	rs1938237	G	A	0.77877	1008
1	rs76951433	A	T	0.0892857	1008
1	rs61834665	C	A	0.094246	1008
1	rs4372236	C	T	0.775794	1008
1	rs4307554	G	A	0.681548	1008
1	rs80220083	C	T	0.0218254	1008
1	rs1938234	C	T	0.262897	1008
1	rs1938233	A	G	0.263889	1008
1	rs4497194	A	G	0.261905	1008
1	rs4314874	G	A	0.225198	1008
1	rs4497195	A	C	0.225198	1008
1	rs2354396	C	T	0.224206	1008
1	rs2354397	T	C	0.222222	1008
1	rs66523063	G	T	0.225198	1008
1	rs78079983	T	C	0.224206	1008
1	rs12562060	C	A	0.224206	1008
1	rs12566874	A	G	0.224206	1008
1	rs10754668	A	G	0.956349	1008
1	rs147799173	G	C	0.0634921	1008
1	rs79941436	A	G	0.222222	1008
1	rs10802761	T	A	0.573413	1008
1	rs11800276	C	T	0.222222	1008
1	rs11808381	A	C	0.222222	1008
1	rs72754637	G	A	0.222222	1008
1	rs11808725	A	G	0.224206	1008
1	rs148077532	C	G	0.222222	1008
1	rs11809111	T	C	0.0664683	1008
1	rs72754640	A	G	0.22619	1008
1	rs10925875	G	C	0.672619	1008
1	rs10737836	A	G	0.960317	1008
1	rs117657130	G	T	0.0525794	1008
1	rs12563138	C	T	0.224206	1008
1	rs147610373	C	A	0.0367063	1008
1	rs76772172	G	A	0.0902778	1008
1	rs61834667	T	C	0.0595238	1008
1	rs79211034	A	G	0.224206	1008
1	rs74566071	C	A	0.0406746	1008
1	rs61834669	A	G	0.00496032	1008
1	rs75128861	T	A	0.0962302	1008
1	rs72754645	T	A	0.0595238	1008
1	rs61834670	G	A	0.0595238	1008
1	rs117549427	G	A	0.0367063	1008
1	rs144539698	C	G	0.0446429	1008
1	rs75533706	T	A	0.232143	1008
1	rs72754649	G	T	0.0545635	1008
1	rs6701390	C	T	0.265873	1008
1	rs116910538	G	A	0.0595238	1008
1	rs6429136	T	C	0.353175	1008
1	rs12562702	C	T	0.309524	1008
1	rs6675386	T	C	0.647817	1008
1	rs60093138	A	G	0.131944	1008
1	rs56202307	A	G	0.0575397	1008
1	rs4130463	C	T	0.349206	1008
1	rs7552265	A	G	0.350198	1008
1	rs4394643	G	A	0.647817	1008
1	rs1319123	A	G	0.22123	1008
1	rs77890683	A	T	0.0863095	1008
1	rs1319122	A	T	0.647817	1008
1	rs1938228	T	C	0.959325	1008
1	rs72754652	G	C	0.0535714	1008
1	rs4659912	T	C	0.64881	1008
1	rs115455482	C	T	0.0406746	1008
1	rs79942675	C	T	0.220238	1008
1	rs78260211	C	T	0.0863095	1008
1	rs10802762	A	G	0.650794	1008
1	rs74722579	G	C	0.0396825	1008
1	rs4659544	A	C	0.675595	1008
1	rs78686829	C	T	0.0625	1008
1	rs6658733	C	G	0.225198	1008
1	rs144578578	C	T	0.030754	1008
1	rs13376661	T	C	0.0119048	1008
1	rs12691540	A	G	0.0793651	1008
1	rs10925877	G	A	0.241071	1008
1	rs6663570	A	G	0.43254	1008
1	rs111607669	G	A	0.0952381	1008
1	rs75628174	A	G	0.0753968	1008
1	rs12026018	T	C	0.0406746	1008
1	rs12123857	G	A	0.0952381	1008
1	rs2883428	A	G	0.0952381	1008
1	rs117110132	G	A	0.0208333	1008
1	rs74771054	T	A	0.19246	1008
1	rs12117778	T	G	0.0952381	1008
1	rs12118772	T	G	0.0952381	1008
1	rs11577797	T	C	0.185516	1008
1	rs77474584	C	T	0.077381	1008
1	rs7541385	A	G	0.256944	1008
1	rs73114758	G	C	0.0337302	1008
1	rs111743058	T	C	0.031746	1008
1	rs6678395	C	T	0.261905	1008
1	rs76521436	C	T	0.00496032	1008
1	rs58191996	C	G	0.0376984	1008
1	rs61182975	A	G	0.401786	1008
1	rs12120971	A	G	0.401786	1008
1	rs12124516	G	A	0.260913	1008
1	rs12727239	C	T	0.58631	1008
1	rs7519061	C	T	0.260913	1008
1	rs12133100	C	T	0.179563	1008
1	rs10925879	G	A	0.259921	1008
1	rs75241916	A	G	0.0763889	1008
1	rs73114760	T	C	0.0376984	1008
1	rs12137225	C	T	0.12004	1008
1	rs117604343	G	A	0.0664683	1008
1	rs10802764	C	T	0.585317	1008
1	rs12129794	G	T	0.1875	1008
1	rs76334418	G	A	0.0763889	1008
1	rs7538577	C	A	0.0763889	1008
1	rs12123979	A	G	0.138889	1008
1	rs10802766	A	G	0.1875	1008
1	rs12125061	A	G	0.137897	1008
1	rs2354402	G	A	0.137897	1008
1	rs12137093	C	T	0.100198	1008
1	rs140872209	G	A	0.0763889	1008
1	rs7548324	T	C	0.121032	1008
1	rs10925880	G	C	0.1875	1008
1	rs10802767	T	C	0.190476	1008
1	rs10925883	C	G	0.391865	1008
1	rs77360725	G	A	0.0208333	1008
1	rs6429137	C	A	0.391865	1008
1	rs72754665	T	C	0.105159	1008
1	rs72754666	T	G	0.125992	1008
1	rs6429138	A	T	0.392857	1008
1	rs72754668	A	G	0.125992	1008
1	rs4557960	G	A	0.392857	1008
1	rs10925884	T	C	0.392857	1008
1	rs72754669	T	C	0.105159	1008
1	rs78340925	A	T	0.0208333	1008
1	rs12128683	T	A	0.102183	1008
1	rs10925885	A	G	0.392857	1008
1	rs147990933	G	T	0.0208333	1008
1	rs12139749	C	T	0.105159	1008
1	rs117622593	A	T	0.0426587	1008
1	rs7536303	G	A	0.200397	1008
1	rs7536688	G	C	0.391865	1008
1	rs12141057	C	A	0.104167	1008
1	rs72754672	C	A	0.104167	1008
1	rs6696246	C	G	0.391865	1008
1	rs6662827	T	G	0.18254	1008
1	rs6671410	G	T	0.391865	1008
1	rs6699243	C	T	0.392857	1008
1	rs10925886	T	C	0.183532	1008
1	rs112532534	A	G	0.103175	1008
1	rs12134003	T	C	0.209325	1008
1	rs4659545	T	A	0.600198	1008
1	rs72754679	A	G	0.103175	1008
1	rs61834687	A	G	0.209325	1008
1	rs6676664	T	C	0.106151	1008
1	rs6685478	G	C	0.389881	1008
1	rs6687984	G	A	0.209325	1008
1	rs4233478	G	A	0.990079	1008
1	rs4263985	A	G	0.390873	1008
1	rs4617391	G	A	0.180556	1008
1	rs74559312	C	G	0.0515873	1008
1	rs4486441	T	G	0.389881	1008
1	rs140235285	A	G	0.0168651	1008
1	rs80221376	A	G	0.0168651	1008
1	rs138610798	A	G	0.00793651	1008
1	rs147437470	T	C	0.0277778	1008
1	rs17645304	C	T	0.103175	1008
1	rs2354398	A	T	0.106151	1008
1	rs10925887	G	A	0.180556	1008
1	rs113971942	A	G	0.186508	1008
1	rs147030723	T	C	0.00496032	1008
1	rs2354399	C	T	0.35119	1008
1	rs2354400	C	T	0.0376984	1008
1	rs1938230	G	A	0.41369	1008
1	rs6698111	G	A	0.295635	1008
1	rs61595023	G	A	0.0406746	1008
1	rs8179373	C	T	0.210317	1008
1	rs61834689	G	A	0.0406746	1008
1	rs58291256	A	G	0.0406746	1008
1	rs12141123	A	G	0.0992063	1008
1	rs6693126	A	T	0.0406746	1008
1	rs6681143	C	T	0.0406746	1008
1	rs12086449	T	C	0.256944	1008
1	rs12118164	C	T	0.0992063	1008
1	rs117677435	C	A	0.0218254	1008
1	rs61834709	T	C	0.0406746	1008
1	rs79328810	C	T	0.0228175	1008
1	rs6666589	G	A	0.0406746	1008
1	rs6669508	G	A	0.0406746	1008
1	rs148601791	C	T	0.0267857	1008
1	rs61834710	A	G	0.0406746	1008
1	rs2354395	A	G	0.0406746	1008
1	rs10925888	A	G	0.603175	1008
1	rs7513717	G	A	0.0406746	1008
1	rs61834712	A	G	0.0406746	1008
1	rs7551209	T	A	0.0406746	1008
1	rs6661441	G	A	0.0406746	1008
1	rs61834714	C	T	0.0406746	1008
1	rs34584779	C	T	0.206349	1008
1	rs12144838	T	C	0.0992063	1008
1	rs60374536	T	C	0.0406746	1008
1	rs61834716	A	T	0.0406746	1008
1	rs61834717	T	C	0.0406746	1008
1	rs76616666	G	C	0.0287698	1008
1	rs74149074	C	T	0.0605159	1008
1	rs10802768	A	G	0.255952	1008
1	rs7519143	T	A	0.0406746	1008
1	rs58463672	A	G	0.0416667	1008
1	rs12048639	G	A	0.206349	1008
1	rs16838358	A	G	0.0406746	1008
1	rs17584748	T	C	0.0297619	1008
1	rs16838359	T	C	0.0406746	1008
1	rs10754670	C	G	0.256944	1008
1	rs58716948	G	T	0.0406746	1008
1	rs61834720	C	T	0.0406746	1008
1	rs16838363	C	T	0.0396825	1008
1	rs10802769	G	C	0.207341	1008
1	rs10925889	A	G	0.21131	1008
1	rs7517458	T	G	0.0406746	1008
1	rs12117089	A	G	0.139881	1008
1	rs12120600	G	A	0.0992063	1008
1	rs61834721	A	C	0.0406746	1008
1	rs10802770	G	T	0.204365	1008
1	rs10754671	T	C	0.387897	1008
1	rs61834722	G	A	0.0416667	1008
1	rs1938235	T	C	0.207341	1008
1	rs7522967	C	T	0.132937	1008
1	rs61834723	G	C	0.0406746	1008
1	rs1938236	T	A	0.207341	1008
1	rs77611755	G	C	0.0257937	1008
1	rs10157644	T	G	0.371032	1008
1	rs77933864	T	G	0.0376984	1008
1	rs61834724	G	A	0.205357	1008
1	rs80016078	T	G	0.0386905	1008
1	rs79993105	T	C	0.0297619	1008
1	rs12136103	C	A	0.093254	1008
1	rs12125436	A	G	0.094246	1008
1	rs75732623	C	A	0.0386905	1008
1	rs75056001	C	T	0.0386905	1008
1	rs72754702	A	T	0.093254	1008
1	rs12117673	A	C	0.093254	1008
1	rs72756703	G	T	0.093254	1008
1	rs76206319	G	A	0.0386905	1008
1	rs77047706	C	T	0.0386905	1008
1	rs10802771	A	G	0.371032	1008
1	rs79258705	C	A	0.0287698	1008
1	rs12128278	G	A	0.093254	1008
1	rs58532785	C	T	0.0238095	1008
1	rs7549234	C	G	0.0386905	1008
1	rs58734274	T	C	0.0238095	1008
1	rs35192591	G	A	0.203373	1008
1	rs116496568	A	G	0.0386905	1008
1	rs74592861	G	T	0.0386905	1008
1	rs75278246	C	T	0.0218254	1008
1	rs79656461	A	G	0.0416667	1008
1	rs77219640	T	C	0.0406746	1008
1	rs116669504	C	T	0.0396825	1008
1	rs946355	G	A	0.093254	1008
1	rs946356	C	G	0.093254	1008
1	rs1796835	T	C	0.373016	1008
1	rs7516042	G	A	0.618056	1008
1	rs10495443	G	A	0.093254	1008
1	rs12033290	A	G	0.209325	1008
1	rs75628150	G	T	0.0456349	1008
1	rs116022290	C	G	0.0386905	1008
1	rs1338909	G	C	0.231151	1008
1	rs17585014	T	C	0.094246	1008
1	rs1796829	T	C	0.0287698	1008
1	rs16838380	A	G	0.133929	1008
1	rs115733946	C	T	0.0386905	1008
1	rs60281676	G	A	0.093254	1008
1	rs2354403	G	A	0.206349	1008
1	rs12034093	A	G	0.0396825	1008
1	rs2354404	T	C	0.210317	1008
1	rs2354405	G	A	0.207341	1008
1	rs1782350	T	C	0.239087	1008
1	rs1796828	G	A	0.0238095	1008
1	rs182680917	A	G	0.0347222	1008
1	rs12239665	A	G	0.133929	1008
1	rs139538216	C	A	0.0267857	1008
1	rs11807305	A	G	0.0406746	1008
1	rs6675823	T	C	0.0386905	1008
1	rs20437	C	T	0.0238095	1008
1	rs20438	G	T	0.0386905	1008
1	rs1796834	G	A	0.369048	1008
1	rs78284167	C	T	0.0357143	1008
1	rs77964775	A	G	0.0386905	1008
1	rs74784265	A	G	0.0396825	1008
1	rs74149085	T	C	0.0396825	1008
1	rs1782349	T	G	0.0674603	1008
1	rs12136288	T	C	0.209325	1008
1	rs1782357	A	G	0.358135	1008
1	rs12058126	C	T	0.0386905	1008
1	rs12136673	A	T	0.116071	1008
1	rs12118163	C	A	0.116071	1008
1	rs1782356	G	T	0.358135	1008
1	rs1796833	G	A	0.352183	1008
1	rs1796832	T	C	0.355159	1008
1	rs1796831	T	G	0.355159	1008
1	rs1796830	A	C	0.356151	1008
1	rs12138748	A	T	0.116071	1008
1	rs9428835	G	A	0.355159	1008
1	rs9428836	A	G	0.355159	1008
1	rs9428837	A	G	0.355159	1008
1	rs10925900	C	T	0.205357	1008
1	rs9428474	T	C	0.393849	1008
1	rs9428475	T	C	0.356151	1008
1	rs9428838	T	C	0.39881	1008
1	rs12041334	A	G	0.488095	1008
1	rs1782351	G	A	0.356151	1008
1	rs1796836	C	T	0.357143	1008
1	rs111599671	G	T	0.00496032	1008
1	rs12119752	C	A	0.116071	1008
1	rs76262955	A	G	0.0386905	1008
1	rs79076243	C	T	0.0386905	1008
1	rs12142001	G	A	0.116071	1008
1	rs11587861	A	G	0.212302	1008
1	rs1782352	C	T	0.0287698	1008
1	rs2248922	G	A	0.356151	1008
1	rs10925901	T	C	0.210317	1008
1	rs2248916	G	A	0.355159	1008
1	rs10925902	T	G	0.21131	1008
1	rs1625158	C	G	0.355159	1008
1	rs10925903	T	C	0.0386905	1008
1	rs1628671	T	C	0.356151	1008
1	rs12240097	T	C	0.0386905	1008
1	rs116971226	T	C	0.103175	1008
1	rs75473548	C	T	0.0386905	1008
1	rs1782353	A	G	0.396825	1008
1	rs1796837	T	C	0.358135	1008
1	rs1782354	T	C	0.396825	1008
1	rs1782355	G	T	0.358135	1008
1	rs9428476	A	C	0.396825	1008
1	rs12728618	C	T	0.210317	1008
1	rs1218672	T	C	0.358135	1008
1	rs79134329	C	A	0.0386905	1008
1	rs12564240	C	A	0.0892857	1008
1	rs1218671	T	G	0.241071	1008
1	rs1218670	T	C	0.355159	1008
1	rs10925904	G	A	0.210317	1008
1	rs10925905	A	T	0.210317	1008
1	rs1218668	T	A	0.394841	1008
1	rs1218667	T	C	0.356151	1008
1	rs1218666	T	C	0.394841	1008
1	rs1218665	C	T	0.356151	1008
1	rs10925906	G	A	0.0386905	1008
1	rs1218664	C	T	0.396825	1008
1	rs1310402	A	G	0.360119	1008
1	rs72756737	T	A	0.400794	1008
1	rs1218663	A	C	0.359127	1008
1	rs34987466	C	A	0.030754	1008
1	rs116006025	T	A	0.030754	1008
1	rs138784551	G	A	0.0386905	1008
1	rs12023096	G	A	0.359127	1008
1	rs1977746	T	C	0.400794	1008
1	rs6676678	T	C	0.400794	1008
1	rs12097468	A	G	0.0386905	1008
1	rs12057489	T	C	0.27877	1008
1	rs10802772	A	G	0.89881	1008
1	rs142178410	A	G	0.030754	1008
1	rs80272406	T	A	0.00793651	1008
1	rs1899610	C	T	0.400794	1008
1	rs4514231	T	C	0.400794	1008
1	rs10925907	A	G	0.213294	1008
```
