## Supplementary material for "Characterization of shared and ancestry-specific signals driving complex traits using multi-ancestry fine-mapping": s2_ref.bim

```
1	rs10802704	0	238699660	A	C
1	rs491708	0	238699875	G	A
1	rs487974	0	238700272	G	A
1	rs75135717	0	238700592	T	G
1	rs2820211	0	238700707	A	G
1	rs17546393	0	238701378	A	G
1	rs614091	0	238701727	A	G
1	rs80121408	0	238702243	C	T
1	rs78428022	0	238702806	G	A
1	rs75529114	0	238702866	T	C
1	rs707198	0	238702949	A	T
1	rs707197	0	238703008	C	T
1	rs508528	0	238703197	T	C
1	rs10737829	0	238704451	G	A
1	rs114852378	0	238704674	G	C
1	rs115253828	0	238704794	C	A
1	rs805927	0	238704822	C	T
1	rs72761462	0	238704894	G	A
1	rs515344	0	238705309	A	G
1	rs16837074	0	238705412	G	C
1	rs12126899	0	238705483	C	T
1	rs518305	0	238705672	G	A
1	rs59186854	0	238705817	C	T
1	rs490745	0	238705853	C	T
1	rs491556	0	238705929	T	G
1	rs72761464	0	238705938	A	G
1	rs493449	0	238706140	T	G
1	rs6429083	0	238706320	A	G
1	rs497141	0	238706527	T	A
1	rs519899	0	238706721	C	T
1	rs6662476	0	238706916	A	C
1	rs522678	0	238707031	A	T
1	rs523623	0	238707140	G	A
1	rs789104	0	238707297	C	T
1	rs56372581	0	238707525	C	T
1	rs72761466	0	238707853	C	A
1	rs613620	0	238708153	G	T
1	rs11800010	0	238708155	A	T
1	rs56192646	0	238708487	C	T
1	rs55861843	0	238708537	C	A
1	rs55946825	0	238708542	A	G
1	rs142960869	0	238708857	C	T
1	rs629365	0	238709386	G	T
1	rs477325	0	238709545	G	A
1	rs4659528	0	238709548	G	A
1	rs505953	0	238710312	C	A
1	rs10925680	0	238710537	G	A
1	rs508723	0	238710633	G	A
1	rs112696662	0	238711527	C	G
1	rs574392	0	238711982	A	G
1	rs574280	0	238712017	A	G
1	rs12123113	0	238712178	T	C
1	rs546811	0	238712666	C	T
1	rs117505591	0	238712770	A	T
1	rs72761469	0	238712805	G	C
1	rs16837084	0	238713158	T	G
1	rs117468839	0	238713665	C	T
1	rs76850974	0	238713720	G	C
1	rs623636	0	238714666	C	T
1	rs637728	0	238715562	C	T
1	rs567178	0	238715625	A	G
1	rs567090	0	238715652	G	A
1	rs567088	0	238715653	G	A
1	rs640574	0	238716221	G	T
1	rs640948	0	238716252	G	A
1	rs7546773	0	238716437	A	C
1	rs7532781	0	238716960	A	G
1	rs654506	0	238716996	A	C
1	rs10925683	0	238717148	G	A
1	rs56151262	0	238717153	G	A
1	rs16837097	0	238717803	C	T
1	rs11585185	0	238718129	C	T
1	rs12083086	0	238718903	C	T
1	rs789375	0	238719031	A	G
1	rs548382	0	238719124	T	A
1	rs526612	0	238719158	C	T
1	rs7539657	0	238719486	A	G
1	rs10925684	0	238719521	T	C
1	rs7539675	0	238719538	A	G
1	rs521972	0	238719675	C	T
1	rs7552158	0	238719695	G	A
1	rs789099	0	238719720	A	C
1	rs7542167	0	238719768	A	G
1	rs7544553	0	238719840	T	C
1	rs78322188	0	238719844	T	C
1	rs6688977	0	238719882	A	G
1	rs6688978	0	238719888	A	C
1	rs16837111	0	238720002	A	G
1	rs6429084	0	238720153	A	T
1	rs6429085	0	238720219	C	A
1	rs6429086	0	238720421	C	T
1	rs6429087	0	238720444	G	A
1	rs6429088	0	238720515	T	A
1	rs10925685	0	238720561	T	C
1	rs12031580	0	238720918	T	A
1	rs7548360	0	238721490	T	A
1	rs7556203	0	238721514	G	A
1	rs7513654	0	238721762	G	C
1	rs7537013	0	238721884	C	T
1	rs7548563	0	238721893	A	C
1	rs61650246	0	238721937	C	T
1	rs78552953	0	238721949	C	T
1	rs74629677	0	238722040	G	A
1	rs10925686	0	238722177	G	T
1	rs10802705	0	238722247	T	C
1	rs10802706	0	238722576	T	G
1	rs6686603	0	238722681	C	T
1	rs11579322	0	238722959	A	G
1	rs16837115	0	238723016	G	C
1	rs150968021	0	238723223	C	T
1	rs12072066	0	238723643	G	A
1	rs12072125	0	238723747	G	T
1	rs10925687	0	238723793	G	T
1	rs668238	0	238724382	C	T
1	rs10754641	0	238724559	A	G
1	rs111980914	0	238724560	A	G
1	rs10754642	0	238724595	T	A
1	rs112815966	0	238724684	C	T
1	rs7515247	0	238724704	T	C
1	rs10754643	0	238724718	T	C
1	rs10754644	0	238724741	A	G
1	rs7513183	0	238725004	A	G
1	rs564639	0	238725333	G	A
1	rs11803645	0	238725374	T	C
1	rs12071247	0	238725380	T	G
1	rs7513643	0	238725465	A	T
1	rs7513649	0	238725505	A	G
1	rs7516101	0	238725567	T	C
1	rs560229	0	238725762	A	G
1	rs74406106	0	238726081	C	T
1	rs4659531	0	238726290	A	T
1	rs4659532	0	238726425	G	A
1	rs2392864	0	238726592	C	T
1	rs1002725	0	238726665	T	C
1	rs1002726	0	238726690	C	A
1	rs117916585	0	238727004	C	A
1	rs12130374	0	238727066	G	C
1	rs10925688	0	238727100	G	A
1	rs10802707	0	238727308	C	T
1	rs10925690	0	238727396	C	T
1	rs10925691	0	238727544	G	A
1	rs10925692	0	238727546	T	G
1	rs149399037	0	238727571	T	A
1	rs113064184	0	238727652	A	G
1	rs616530	0	238727663	T	A
1	rs7539205	0	238727834	C	A
1	rs78693677	0	238728007	C	A
1	rs1327898	0	238728187	T	C
1	rs73121903	0	238728236	C	T
1	rs1327899	0	238728498	C	T
1	rs10925693	0	238728753	G	A
1	rs10925694	0	238728975	A	G
1	rs1002812	0	238728981	T	G
1	rs10925695	0	238728983	C	T
1	rs2078306	0	238729070	A	G
1	rs1002811	0	238729177	G	A
1	rs7511818	0	238729362	T	G
1	rs116233900	0	238729433	T	C
1	rs7519757	0	238729496	G	A
1	rs7519764	0	238729528	G	T
1	rs7512016	0	238729563	T	C
1	rs73121909	0	238729630	C	T
1	rs73121910	0	238729651	C	T
1	rs11588641	0	238729740	C	A
1	rs646969	0	238729943	T	G
1	rs145785021	0	238730047	A	G
1	rs10925696	0	238730053	T	C
1	rs73121911	0	238730096	T	G
1	rs648701	0	238730264	G	T
1	rs10925697	0	238730656	A	G
1	rs7548562	0	238730665	C	T
1	rs7525520	0	238730742	G	A
1	rs7517499	0	238730753	T	C
1	rs150952988	0	238730932	G	T
1	rs7525720	0	238730970	G	A
1	rs7525823	0	238731113	G	C
1	rs7515669	0	238731284	A	T
1	rs149665114	0	238731571	C	T
1	rs10925698	0	238732036	C	G
1	rs10925700	0	238732139	C	T
1	rs10925701	0	238732385	G	A
1	rs74987348	0	238732510	C	T
1	rs16837128	0	238732669	T	C
1	rs73121917	0	238732738	A	G
1	rs16837130	0	238732860	T	C
1	rs4659533	0	238733009	T	C
1	rs148319276	0	238733570	G	C
1	rs16837132	0	238733687	A	G
1	rs505941	0	238733746	T	C
1	rs113714917	0	238733872	A	C
1	rs616137	0	238734183	T	C
1	rs117778557	0	238734295	T	C
1	rs12129603	0	238734304	A	G
1	rs478168	0	238734441	A	C
1	rs617535	0	238734496	T	G
1	rs628242	0	238734565	T	G
1	rs628294	0	238734606	G	A
1	rs117883440	0	238734739	C	T
1	rs76024330	0	238734997	A	G
1	rs630524	0	238735088	G	A
1	rs471926	0	238735092	C	T
1	rs471748	0	238735153	C	T
1	rs560406	0	238735182	G	C
1	rs77404986	0	238735191	A	G
1	rs631810	0	238735396	A	C
1	rs631830	0	238735410	A	G
1	rs139064470	0	238735702	C	A
1	rs74988015	0	238735820	T	A
1	rs644285	0	238735922	C	T
1	rs496357	0	238736216	T	C
1	rs56666168	0	238736860	A	T
1	rs117489416	0	238736917	A	C
1	rs12142926	0	238737076	C	T
1	rs79610605	0	238737291	G	A
1	rs573817	0	238737480	T	C
1	rs789144	0	238738282	G	A
1	rs789143	0	238738290	C	T
1	rs112840143	0	238738336	T	C
1	rs149276689	0	238738343	A	G
1	rs2793131	0	238738425	C	T
1	rs2653910	0	238738542	G	A
1	rs694019	0	238738580	C	T
1	rs541613	0	238738697	T	G
1	rs117443618	0	238738748	C	T
1	rs582608	0	238738765	T	C
1	rs539780	0	238738916	G	T
1	rs10925702	0	238738931	C	T
1	rs512266	0	238739615	A	C
1	rs510638	0	238739770	A	T
1	rs79841426	0	238739777	T	C
1	rs10925703	0	238739930	G	A
1	rs610009	0	238740260	A	C
1	rs111366322	0	238740554	A	G
1	rs612272	0	238740764	G	A
1	rs113680745	0	238740863	G	A
1	rs117475819	0	238741214	A	C
1	rs624912	0	238741253	T	C
1	rs563894	0	238741417	T	C
1	rs77321326	0	238741424	A	T
1	rs76049085	0	238741741	G	T
1	rs77459426	0	238741924	A	G
1	rs655252	0	238742125	T	C
1	rs655695	0	238742214	A	G
1	rs656514	0	238742361	T	C
1	rs658348	0	238742817	G	A
1	rs504506	0	238743274	G	C
1	rs116896639	0	238743356	A	C
1	rs503503	0	238743414	T	C
1	rs673848	0	238743945	G	A
1	rs9970021	0	238743981	G	T
1	rs684822	0	238744045	G	A
1	rs12089098	0	238744049	C	G
1	rs79820475	0	238744196	C	T
1	rs686145	0	238744366	G	A
1	rs12130428	0	238745171	T	C
1	rs551267	0	238745650	A	C
1	rs594360	0	238745670	T	C
1	rs606572	0	238746080	A	G
1	rs606586	0	238746085	G	A
1	rs114948799	0	238746322	C	T
1	rs609718	0	238746814	C	A
1	rs482697	0	238747111	T	C
1	rs74993844	0	238749259	G	A
1	rs652252	0	238749403	T	C
1	rs73121939	0	238749549	T	C
1	rs707194	0	238750599	C	T
1	rs112736601	0	238750800	A	G
1	rs80337170	0	238750978	C	A
1	rs10157993	0	238751623	A	G
1	rs683070	0	238751635	C	A
1	rs499370	0	238751937	G	A
1	rs113395118	0	238752174	A	G
1	rs193163445	0	238752276	A	G
1	rs57492313	0	238752376	C	T
1	rs6429090	0	238752707	T	G
1	rs607591	0	238752925	A	G
1	rs529673	0	238752992	A	G
1	rs6686921	0	238753126	C	T
1	rs6429091	0	238753225	C	A
1	rs1532742	0	238753373	A	G
1	rs559047	0	238753916	T	A
1	rs79719732	0	238753976	A	T
1	rs562711	0	238754300	C	T
1	rs144302020	0	238754690	C	T
1	rs77404329	0	238755119	A	G
1	rs649970	0	238755526	A	G
1	rs651372	0	238755796	A	C
1	rs114764980	0	238756029	C	T
1	rs663328	0	238756173	T	A
1	rs546490	0	238756264	C	G
1	rs79240150	0	238756327	T	C
1	rs666489	0	238756891	C	G
1	rs573290	0	238756904	G	A
1	rs574043	0	238756936	A	C
1	rs575883	0	238757142	A	T
1	rs576000	0	238757183	T	A
1	rs117403356	0	238757308	T	A
1	rs12060430	0	238757460	C	T
1	rs679939	0	238757541	A	T
1	rs680023	0	238757599	C	T
1	rs12137467	0	238757635	A	G
1	rs680818	0	238757736	C	A
1	rs115960174	0	238758253	G	A
1	rs585622	0	238758325	C	T
1	rs142061701	0	238758417	T	C
1	rs146321607	0	238758431	G	T
1	rs498677	0	238758469	G	A
1	rs586565	0	238758531	A	G
1	rs588748	0	238758974	C	T
1	rs599625	0	238759117	C	T
1	rs526130	0	238759205	G	A
1	rs600497	0	238759303	A	G
1	rs527947	0	238759370	G	A
1	rs556315	0	238760167	G	A
1	rs7414356	0	238760451	C	A
1	rs12047571	0	238760605	G	A
1	rs617394	0	238760755	G	A
1	rs113843582	0	238760787	C	T
1	rs16837190	0	238761426	G	A
1	rs74384320	0	238761468	C	T
1	rs12092198	0	238761812	A	G
1	rs59627173	0	238762069	G	A
1	rs12085878	0	238762337	A	C
1	rs4659879	0	238762517	C	T
1	rs4659534	0	238762549	C	G
1	rs4659880	0	238762742	T	C
1	rs4659881	0	238762843	A	C
1	rs76434363	0	238762922	A	G
1	rs6698481	0	238763084	A	T
1	rs535914	0	238763098	T	C
1	rs79785368	0	238763129	T	C
1	rs6698902	0	238763456	A	G
1	rs6698914	0	238763495	A	G
1	rs147210316	0	238763818	A	G
1	rs142794725	0	238763849	G	C
1	rs6704378	0	238763853	T	C
1	rs79022804	0	238764242	G	A
1	rs113311612	0	238764409	G	A
1	rs12088968	0	238764940	A	G
1	rs140688637	0	238765085	G	A
1	rs7522772	0	238765106	G	A
1	rs7522858	0	238765187	G	A
1	rs145304411	0	238765251	G	A
1	rs597856	0	238765272	A	G
1	rs2793130	0	238765960	A	G
1	rs75243990	0	238766501	C	G
1	rs78791352	0	238766615	C	T
1	rs614831	0	238766807	G	A
1	rs630447	0	238767928	A	G
1	rs10925711	0	238768143	G	T
1	rs572934	0	238768264	A	G
1	rs115385640	0	238768390	G	A
1	rs16837200	0	238768567	A	G
1	rs548096	0	238768657	T	C
1	rs542565	0	238769286	T	A
1	rs34700344	0	238769534	G	A
1	rs61829289	0	238769656	G	A
1	rs517690	0	238769714	T	C
1	rs1393640	0	238770540	G	A
1	rs672919	0	238770563	T	C
1	rs1393639	0	238770594	A	T
1	rs484638	0	238771014	G	A
1	rs34326716	0	238771027	C	T
1	rs483883	0	238771058	C	T
1	rs7517081	0	238771173	T	C
1	rs7517092	0	238771226	T	C
1	rs150548027	0	238771579	A	G
1	rs687851	0	238771585	T	C
1	rs10802709	0	238772150	A	G
1	rs7520477	0	238772288	T	G
1	rs562061	0	238772311	G	C
1	rs35468150	0	238772778	A	G
1	rs71644942	0	238772920	T	C
1	rs72763341	0	238773012	A	G
1	rs72763342	0	238773065	A	G
1	rs533866	0	238773066	T	C
1	rs58651565	0	238773204	C	A
1	rs475109	0	238773471	G	T
1	rs474167	0	238773561	A	G
1	rs2494076	0	238773806	C	T
1	rs10925712	0	238774302	A	C
1	rs554372	0	238774612	A	C
1	rs590734	0	238774832	A	C
1	rs192857313	0	238775163	A	T
1	rs10925713	0	238775263	T	A
1	rs6673250	0	238775408	A	G
1	rs12049547	0	238775615	T	G
1	rs1327894	0	238775751	G	T
1	rs522165	0	238775825	G	A
1	rs516880	0	238776336	C	T
1	rs6676733	0	238776360	A	C
1	rs12072825	0	238776568	C	T
1	rs490351	0	238776956	T	C
1	rs117171606	0	238777132	T	G
1	rs574819	0	238777528	T	C
1	rs634971	0	238777834	G	A
1	rs570292	0	238778012	A	C
1	rs114194175	0	238778369	A	G
1	rs649812	0	238778872	A	G
1	rs80228648	0	238779169	C	T
1	rs514426	0	238779474	C	T
1	rs663236	0	238779547	A	G
1	rs115583660	0	238779680	A	T
1	rs510798	0	238779890	A	G
1	rs114531941	0	238779945	G	A
1	rs2174075	0	238779982	A	G
1	rs2174074	0	238780077	A	T
1	rs1027666	0	238780405	T	C
1	rs1027665	0	238780458	T	C
1	rs116200169	0	238780744	G	A
1	rs2134458	0	238780806	G	A
1	rs149468874	0	238780843	C	T
1	rs1964047	0	238780934	G	C
1	rs2014476	0	238780997	T	A
1	rs1027664	0	238781954	G	A
1	rs80053335	0	238782105	G	C
1	rs138399779	0	238783037	G	C
1	rs9970821	0	238783059	C	A
1	rs11578324	0	238783079	G	T
1	rs10925714	0	238783396	A	C
1	rs1502872	0	238783484	G	A
1	rs6672862	0	238783811	C	T
1	rs6685814	0	238784045	A	G
1	rs144197154	0	238784799	C	T
1	rs2018733	0	238784802	G	A
1	rs4659883	0	238784834	T	A
1	rs7545013	0	238785266	T	G
1	rs16837260	0	238785675	G	T
1	rs1502871	0	238785802	A	G
1	rs10754645	0	238786017	A	G
1	rs142652727	0	238786034	A	C
1	rs1502869	0	238786442	C	G
1	rs34804661	0	238786564	A	G
1	rs6681102	0	238787614	T	C
1	rs12758974	0	238787838	T	C
1	rs113041361	0	238787883	T	A
1	rs117536646	0	238788089	C	T
1	rs12028270	0	238788236	A	G
1	rs957331	0	238788271	C	G
1	rs1393642	0	238788351	G	A
1	rs116787705	0	238788621	C	A
1	rs1910298	0	238788956	T	C
1	rs1910297	0	238789002	T	A
1	rs12135706	0	238789582	C	T
1	rs115060275	0	238790457	A	C
1	rs117831778	0	238791178	C	T
1	rs12126796	0	238791494	A	C
1	rs12072733	0	238791509	T	G
1	rs12072859	0	238791795	T	C
1	rs151095022	0	238793481	G	C
1	rs66584000	0	238793584	G	A
1	rs12126773	0	238793651	G	A
1	rs141997323	0	238793858	T	C
1	rs111428997	0	238794584	T	C
1	rs10925715	0	238795204	G	A
1	rs10925716	0	238795509	G	T
1	rs12069954	0	238795712	A	G
1	rs12085041	0	238795721	C	T
1	rs12030115	0	238795729	A	G
1	rs76225133	0	238796273	T	C
1	rs7511801	0	238796840	G	A
1	rs10925717	0	238796934	A	G
1	rs76194638	0	238796965	T	C
1	rs12042289	0	238797316	C	A
1	rs12077272	0	238797557	G	A
1	rs117888558	0	238797979	G	A
1	rs145111973	0	238798543	T	G
1	rs146835555	0	238798641	G	A
1	rs12089291	0	238798810	C	T
1	rs12080136	0	238799518	G	T
1	rs12075518	0	238799539	A	G
1	rs12076703	0	238799810	T	C
1	rs12080390	0	238800155	G	A
1	rs147194716	0	238800218	G	A
1	rs10925718	0	238800462	T	A
1	rs12081906	0	238801135	G	A
1	rs12083018	0	238801259	G	A
1	rs12078390	0	238801469	A	G
1	rs12079435	0	238801491	T	C
1	rs12079675	0	238802045	T	C
1	rs12087315	0	238802215	C	T
1	rs12073218	0	238802310	T	G
1	rs12087364	0	238802356	C	A
1	rs12076767	0	238802364	G	T
1	rs12072222	0	238802389	A	G
1	rs74232397	0	238802427	G	C
1	rs12127220	0	238802454	A	G
1	rs12138175	0	238802466	C	T
1	rs150018765	0	238802794	T	G
1	rs79749733	0	238803017	G	T
1	rs75404278	0	238803221	G	C
1	rs75743604	0	238803371	C	T
1	rs12088796	0	238803416	C	T
1	rs12088842	0	238803540	C	A
1	rs12074763	0	238803608	T	C
1	rs12073790	0	238803720	A	G
1	rs117830278	0	238805634	G	C
1	rs10442671	0	238805644	A	G
1	rs145944877	0	238806085	T	C
1	rs12078080	0	238806777	A	T
1	rs12094645	0	238807626	C	T
1	rs112030868	0	238807753	T	A
1	rs6701063	0	238808100	C	A
1	rs78513261	0	238809392	A	G
1	rs78750603	0	238810006	G	A
1	rs77800870	0	238810091	C	A
1	rs77481365	0	238810597	A	G
1	rs117763855	0	238811143	C	T
1	rs10925719	0	238811326	C	T
1	rs73106279	0	238811346	A	G
1	rs73106280	0	238811469	G	A
1	rs12729311	0	238811516	G	A
1	rs10925720	0	238811556	C	T
1	rs10925721	0	238811915	C	A
1	rs73106285	0	238812121	C	A
1	rs12037171	0	238812302	T	A
1	rs7533022	0	238812311	A	G
1	rs116909699	0	238813135	C	A
1	rs12143379	0	238813137	C	A
1	rs12132382	0	238813205	A	G
1	rs10925722	0	238813380	A	G
1	rs10925723	0	238813427	T	A
1	rs12080364	0	238813461	A	C
1	rs12080422	0	238813602	A	G
1	rs12081646	0	238813808	T	C
1	rs12085256	0	238813821	G	A
1	rs189748240	0	238814438	A	G
1	rs6686236	0	238814592	A	T
1	rs78825123	0	238814833	A	G
1	rs77346898	0	238815022	T	C
1	rs73106296	0	238815371	A	C
1	rs6694689	0	238815689	T	C
1	rs6703482	0	238815980	G	A
1	rs6703491	0	238816009	G	A
1	rs6692722	0	238816262	A	C
1	rs12139605	0	238816317	G	C
1	rs10495418	0	238817162	C	T
1	rs12022824	0	238817190	C	T
1	rs6678175	0	238817430	A	G
1	rs6683670	0	238817854	T	C
1	rs12137542	0	238818102	A	T
1	rs1553385	0	238818362	A	G
1	rs16837283	0	238818794	T	C
1	rs7548327	0	238818979	G	C
1	rs12139407	0	238819203	T	C
1	rs17615500	0	238819354	T	C
1	rs12726612	0	238819523	A	C
1	rs61829327	0	238819879	T	A
1	rs12090387	0	238820015	T	C
1	rs16837291	0	238820062	A	G
1	rs73107703	0	238820164	C	T
1	rs12091546	0	238820312	T	A
1	rs73107706	0	238820634	A	T
1	rs150686982	0	238820846	G	T
1	rs12144076	0	238821022	G	A
1	rs147494887	0	238821045	C	T
1	rs12754806	0	238821453	G	A
1	rs9662746	0	238821592	G	A
1	rs75054619	0	238821719	G	C
1	rs7547641	0	238822032	A	G
1	rs12140478	0	238822664	G	A
1	rs187604962	0	238822669	T	A
1	rs12090580	0	238822927	G	A
1	rs12087145	0	238822928	T	C
1	rs188100056	0	238823099	C	A
1	rs12090686	0	238823158	G	A
1	rs117828927	0	238823455	T	C
1	rs12138197	0	238823816	A	G
1	rs2062767	0	238823931	G	T
1	rs1016295	0	238824775	G	C
1	rs138455777	0	238825409	G	A
1	rs150637614	0	238825483	T	C
1	rs16837297	0	238826329	G	A
1	rs12144717	0	238826612	G	A
1	rs1910294	0	238826807	T	C
1	rs1910295	0	238826895	T	C
1	rs1910296	0	238827051	C	A
1	rs7546766	0	238827087	A	C
1	rs7546888	0	238827206	A	G
1	rs10925726	0	238828203	T	A
1	rs140329699	0	238828218	A	T
1	rs61829331	0	238828567	C	T
1	rs78443662	0	238828571	G	A
1	rs79779942	0	238828740	C	A
1	rs61829332	0	238829184	A	G
1	rs34265605	0	238829248	G	A
1	rs74511775	0	238829564	G	A
1	rs10925727	0	238829636	T	G
1	rs141883803	0	238829641	T	C
1	rs79258837	0	238830583	T	C
1	rs1948812	0	238830672	G	T
1	rs1948811	0	238831084	C	G
1	rs74148691	0	238832157	T	A
1	rs118173044	0	238832730	C	T
1	rs1963064	0	238832964	T	C
1	rs149929518	0	238833003	G	A
1	rs77272580	0	238833428	G	T
1	rs76015367	0	238833437	A	G
1	rs116897821	0	238833604	A	T
1	rs147779365	0	238834258	A	C
1	rs12568834	0	238834462	A	G
1	rs12047703	0	238834511	A	G
1	rs12047708	0	238834605	A	C
1	rs1502862	0	238835261	T	C
1	rs10925728	0	238835892	C	T
1	rs78905473	0	238835893	G	A
1	rs12023903	0	238836141	G	A
1	rs7533386	0	238836618	T	C
1	rs7526594	0	238836676	G	A
1	rs7549855	0	238836812	C	G
1	rs80056009	0	238837195	G	A
1	rs75613902	0	238837273	G	A
1	rs2174076	0	238837866	G	A
1	rs7519909	0	238838059	A	G
1	rs12023609	0	238838908	A	G
1	rs80236850	0	238839241	T	C
1	rs74322238	0	238839307	C	T
1	rs76640584	0	238839412	A	G
1	rs12035023	0	238839467	C	T
1	rs12027889	0	238839759	G	C
1	rs12025372	0	238839873	T	C
1	rs144872286	0	238839944	T	A
1	rs16837306	0	238839999	T	C
1	rs75529986	0	238840085	C	T
1	rs2841397	0	238840400	T	C
1	rs12025546	0	238840679	A	G
1	rs12131883	0	238840814	C	G
1	rs10925730	0	238841198	C	A
1	rs16837311	0	238841381	C	T
1	rs16837312	0	238841780	A	G
1	rs79779409	0	238841913	T	G
1	rs572253037	0	238843975	C	T
1	rs139569476	0	238844140	C	T
1	rs12021773	0	238844197	G	A
1	rs77296628	0	238844302	T	C
1	rs117319458	0	238845107	C	T
1	rs2653914	0	238845573	G	A
1	rs116967876	0	238846448	A	G
1	rs6665384	0	238847314	C	G
1	rs12118073	0	238847337	T	A
1	rs2841370	0	238847708	A	G
1	rs3001432	0	238848076	G	A
1	rs2841373	0	238848454	G	A
1	rs138261723	0	238848723	A	T
1	rs12121833	0	238849009	G	C
1	rs2841377	0	238849083	A	G
1	rs12562714	0	238849619	T	G
1	rs12562532	0	238849760	A	T
1	rs10925732	0	238849931	C	T
1	rs10754647	0	238850496	A	C
1	rs116916722	0	238850842	G	A
1	rs76017353	0	238850880	T	C
1	rs2841381	0	238850977	A	T
1	rs10802712	0	238851595	G	A
1	rs10802713	0	238851646	G	A
1	rs78855527	0	238851681	A	G
1	rs10802714	0	238851840	A	T
1	rs10802715	0	238851864	G	A
1	rs117538156	0	238852257	G	A
1	rs6698518	0	238853437	A	G
1	rs2653912	0	238853446	T	A
1	rs6686355	0	238853587	C	T
1	rs6698753	0	238853615	A	G
1	rs6686364	0	238853621	C	T
1	rs2841389	0	238853636	A	T
1	rs2820209	0	238853660	C	T
1	rs12059705	0	238854070	A	C
1	rs769355	0	238854375	C	A
1	rs10754648	0	238854453	A	G
1	rs10754649	0	238854604	C	T
1	rs10754650	0	238854735	C	A
1	rs10802716	0	238855007	C	A
1	rs10802717	0	238855078	A	G
1	rs10802718	0	238855119	C	T
1	rs10802719	0	238855190	G	A
1	rs12123455	0	238855220	G	A
1	rs12131133	0	238855267	C	T
1	rs2841390	0	238855281	G	A
1	rs2841391	0	238855342	T	C
1	rs2841392	0	238855353	T	C
1	rs12120078	0	238855391	A	G
1	rs76403028	0	238855392	C	G
1	rs2841393	0	238855427	A	C
1	rs2841394	0	238855478	A	C
1	rs72632875	0	238855509	G	A
1	rs72632876	0	238855589	A	G
1	rs72632877	0	238855639	T	C
1	rs72632878	0	238855797	T	C
1	rs72632879	0	238855847	G	A
1	rs72632880	0	238855915	G	A
1	rs2841395	0	238855952	A	T
1	rs72632881	0	238855990	C	T
1	rs72632882	0	238856087	C	T
1	rs72632883	0	238856249	T	G
1	rs10802720	0	238856381	C	T
1	rs1875646	0	238856459	G	C
1	rs12402917	0	238856617	A	T
1	rs12068834	0	238856819	G	A
1	rs78907488	0	238857032	G	T
1	rs2202213	0	238857918	G	C
1	rs10925735	0	238858304	A	G
1	rs10925736	0	238858305	C	T
1	rs6683519	0	238858594	T	C
1	rs6670770	0	238858672	C	A
1	rs2653913	0	238858740	T	C
1	rs6694464	0	238858814	G	A
1	rs2820210	0	238858877	T	C
1	rs12126891	0	238858960	G	A
1	rs6683738	0	238859025	A	T
1	rs115459474	0	238859916	G	C
1	rs74148435	0	238860072	C	T
1	rs12405150	0	238860073	G	A
1	rs117322566	0	238860316	T	C
1	rs147865892	0	238860522	T	C
1	rs6675135	0	238860631	C	T
1	rs2202214	0	238861409	A	G
1	rs117410488	0	238861442	C	T
1	rs2202215	0	238861548	C	T
1	rs78140167	0	238861605	T	A
1	rs72763389	0	238863910	G	A
1	rs1847213	0	238863911	C	A
1	rs11807360	0	238864573	C	T
1	rs76784455	0	238865064	T	G
1	rs12028971	0	238865124	A	T
1	rs12039396	0	238865184	C	A
1	rs4379668	0	238865385	C	T
1	rs982625	0	238867128	T	C
1	rs2820208	0	238870521	A	G
1	rs982283	0	238870585	A	G
1	rs1910299	0	238871732	A	G
1	rs6664780	0	238872617	T	C
1	rs12748168	0	238873791	T	C
1	rs12729155	0	238874469	C	T
1	rs10925738	0	238874550	C	T
1	rs10925739	0	238874684	T	C
1	rs12735197	0	238875754	C	T
1	rs4659536	0	238876600	T	C
1	rs141944596	0	238876896	G	A
1	rs7526633	0	238877566	G	A
1	rs117516522	0	238879843	T	C
1	rs6682110	0	238880148	G	A
1	rs12021723	0	238880690	C	T
1	rs11587527	0	238880818	G	A
1	rs7538845	0	238880980	G	C
1	rs11585898	0	238881182	A	T
1	rs80236266	0	238881212	C	T
1	rs12749736	0	238882162	A	G
1	rs72765208	0	238882508	A	C
1	rs4659885	0	238882540	T	G
1	rs7545268	0	238883076	G	T
1	rs77872903	0	238884128	T	G
1	rs12041407	0	238885001	G	A
1	rs6675406	0	238885011	C	G
1	rs12567372	0	238885254	G	T
1	rs7530041	0	238885327	C	T
1	rs4518888	0	238886128	C	T
1	rs12750776	0	238886255	T	A
1	rs12746802	0	238886352	A	G
1	rs10925740	0	238886760	T	C
1	rs12747660	0	238886872	A	G
1	rs10925741	0	238887546	T	G
1	rs12757700	0	238888111	T	C
1	rs10925742	0	238888556	T	C
1	rs11587228	0	238888564	A	T
1	rs16837362	0	238888774	T	C
1	rs192418511	0	238889232	T	C
1	rs74232398	0	238889276	T	G
1	rs4593808	0	238889792	C	G
1	rs12744326	0	238889951	C	T
1	rs17552002	0	238890112	C	T
1	rs77724211	0	238890249	G	A
1	rs10159091	0	238890311	G	C
1	rs111658379	0	238890603	T	A
1	rs75227825	0	238890696	A	G
1	rs4601573	0	238890738	C	T
1	rs10158871	0	238891716	T	G
1	rs10159256	0	238891724	G	A
1	rs10158118	0	238891735	C	T
1	rs10158881	0	238891885	T	C
1	rs10159273	0	238892156	G	C
1	rs10802722	0	238892744	A	G
1	rs80253594	0	238892863	T	C
1	rs10925743	0	238893260	A	G
1	rs78315858	0	238893275	G	A
1	rs10925744	0	238893407	G	A
1	rs10157524	0	238893977	C	G
1	rs10158346	0	238894246	A	T
1	rs10925745	0	238894307	A	T
1	rs10925746	0	238894371	G	A
1	rs10802723	0	238894456	T	C
1	rs4387170	0	238895182	G	A
1	rs7522120	0	238895637	G	A
1	rs4630118	0	238896188	C	T
1	rs10802724	0	238896592	T	C
1	rs10802725	0	238896616	C	T
1	rs10802726	0	238896633	C	A
1	rs10802727	0	238896640	T	C
1	rs10802728	0	238896757	C	A
1	rs4131405	0	238897022	C	T
1	rs4512633	0	238897437	G	A
1	rs12067208	0	238898108	C	T
1	rs55633700	0	238898494	T	C
1	rs10925747	0	238899903	T	G
1	rs57387300	0	238899931	A	T
1	rs77477499	0	238900062	G	A
1	rs79345319	0	238900148	C	T
1	rs78745534	0	238900899	A	G
1	rs10925748	0	238901054	A	G
1	rs10754652	0	238901497	A	C
1	rs10925749	0	238901984	A	T
1	rs12145075	0	238902373	G	C
1	rs10925750	0	238902677	G	A
1	rs10925752	0	238902934	G	A
1	rs12141866	0	238903002	A	G
1	rs12145275	0	238903080	G	A
1	rs12123186	0	238903098	C	T
1	rs12146067	0	238903265	G	C
1	rs10754653	0	238903894	A	G
1	rs79990363	0	238904256	T	C
1	rs75717631	0	238904553	T	A
1	rs74148784	0	238904668	G	A
1	rs10925753	0	238904974	C	A
1	rs55710158	0	238905151	C	A
1	rs75132646	0	238905513	C	T
1	rs10802729	0	238905535	T	C
1	rs6662397	0	238905799	C	A
1	rs6677661	0	238905839	T	C
1	rs11576313	0	238906272	T	C
1	rs7532360	0	238906533	T	A
1	rs7515401	0	238906724	A	G
1	rs12058132	0	238906876	T	A
1	rs77270723	0	238907013	G	A
1	rs2689158	0	238907046	A	G
1	rs2689157	0	238907126	A	T
1	rs117084657	0	238907397	G	T
1	rs2841398	0	238907520	C	A
1	rs2689156	0	238907583	T	C
1	rs2841399	0	238907766	C	T
1	rs2091076	0	238908046	A	G
1	rs2091077	0	238908104	T	C
1	rs2091078	0	238908229	C	T
1	rs2689154	0	238908353	C	G
1	rs2841402	0	238908475	C	G
1	rs3001435	0	238908568	G	A
1	rs3001436	0	238908776	A	G
1	rs2689151	0	238908905	G	C
1	rs2689150	0	238909224	G	T
1	rs2689149	0	238909231	C	T
1	rs117719705	0	238909272	C	T
1	rs2689148	0	238909383	T	C
1	rs79747024	0	238909438	G	A
1	rs2049317	0	238909637	T	C
1	rs2841403	0	238909975	T	C
1	rs118037496	0	238910345	G	T
1	rs2689147	0	238910397	G	A
1	rs117151734	0	238910609	G	A
1	rs2689146	0	238910611	G	A
1	rs34242988	0	238910658	T	G
1	rs2689145	0	238910692	C	G
1	rs2841404	0	238910711	C	T
1	rs75701929	0	238910824	T	C
1	rs74819476	0	238910847	A	G
1	rs2494766	0	238911829	A	G
1	rs7531688	0	238911955	A	G
1	rs75377626	0	238912062	G	A
1	rs12027229	0	238912067	T	G
1	rs2462010	0	238912378	G	A
1	rs12120235	0	238912383	G	A
1	rs74625695	0	238912479	T	C
1	rs3001437	0	238913113	G	C
1	rs3011584	0	238913795	T	A
1	rs2841406	0	238914122	C	A
1	rs1523420	0	238914479	G	A
1	rs2689161	0	238914565	C	G
1	rs2689174	0	238915626	A	G
1	rs2841407	0	238915864	T	C
1	rs79389673	0	238916143	T	G
1	rs12123692	0	238916202	G	A
1	rs12124475	0	238916399	G	T
1	rs6676996	0	238917391	A	G
1	rs2689173	0	238917739	A	G
1	rs138503982	0	238917844	C	T
1	rs17617562	0	238917893	G	C
1	rs12733461	0	238918056	C	T
1	rs116209718	0	238918073	C	T
1	rs2689172	0	238918276	A	G
1	rs2689171	0	238918413	A	T
1	rs10925754	0	238918722	C	T
1	rs3011566	0	238919502	G	C
1	rs3011567	0	238919619	A	G
1	rs10925755	0	238919833	A	G
1	rs10925756	0	238919928	G	T
1	rs3001438	0	238920004	G	A
1	rs3011568	0	238920041	C	T
1	rs17552683	0	238920700	T	C
1	rs3011569	0	238921067	C	T
1	rs3001439	0	238921074	A	C
1	rs17617693	0	238921204	G	T
1	rs12754272	0	238921472	C	T
1	rs3011570	0	238921776	G	T
1	rs3011571	0	238921903	T	C
1	rs3011572	0	238922048	C	T
1	rs111971345	0	238922341	G	A
1	rs7549568	0	238922758	A	G
1	rs17617783	0	238922873	A	C
1	rs3011576	0	238923012	A	G
1	rs2462012	0	238923426	C	G
1	rs2841408	0	238923563	A	C
1	rs35443910	0	238923676	C	T
1	rs2841409	0	238923765	G	C
1	rs2841410	0	238923868	A	T
1	rs2841411	0	238924022	A	C
1	rs6700662	0	238924048	A	G
1	rs2841412	0	238924706	T	G
1	rs12124106	0	238924762	A	G
1	rs75502411	0	238924765	G	T
1	rs79515040	0	238924799	C	A
1	rs74151422	0	238924847	A	T
1	rs7521603	0	238925150	G	T
1	rs2140422	0	238925179	A	G
1	rs1589688	0	238925185	A	C
1	rs61830578	0	238925526	G	A
1	rs2689183	0	238925724	A	G
1	rs12136105	0	238925791	C	T
1	rs2841414	0	238925837	G	A
1	rs2689182	0	238925852	C	T
1	rs2462011	0	238925914	C	T
1	rs34059424	0	238925915	G	A
1	rs6694953	0	238926014	C	T
1	rs142701247	0	238926247	C	A
1	rs116650189	0	238926268	T	C
1	rs2689181	0	238926365	C	A
1	rs12408234	0	238926821	C	T
1	rs2841415	0	238926912	A	G
1	rs1916623	0	238927634	T	G
1	rs1916622	0	238927679	G	T
1	rs12139157	0	238928467	C	T
1	rs1357520	0	238928481	C	T
1	rs1357519	0	238928719	T	C
1	rs6429100	0	238928805	G	A
1	rs10802730	0	238929062	G	A
1	rs61830581	0	238929076	C	G
1	rs10925758	0	238929329	C	A
1	rs10925759	0	238929346	T	C
1	rs10754654	0	238929525	G	T
1	rs11583195	0	238930016	T	C
1	rs2841416	0	238930341	G	A
1	rs2689178	0	238930353	T	C
1	rs16837416	0	238930549	A	G
1	rs10925760	0	238930859	A	G
1	rs2841417	0	238931061	G	A
1	rs2689177	0	238931099	C	A
1	rs2689128	0	238931277	T	C
1	rs2689129	0	238931367	C	G
1	rs2689130	0	238931388	C	T
1	rs2689131	0	238931964	T	C
1	rs2689132	0	238932252	A	G
1	rs71644945	0	238932382	T	G
1	rs77414721	0	238932563	T	C
1	rs12743249	0	238933426	A	G
1	rs1916625	0	238933801	C	T
1	rs2841340	0	238934301	T	C
1	rs1523434	0	238934480	C	A
1	rs2689133	0	238934619	G	A
1	rs73107780	0	238935020	T	C
1	rs17618334	0	238935126	T	C
1	rs61830608	0	238935164	C	T
1	rs61830610	0	238935229	T	C
1	rs17553509	0	238935295	G	C
1	rs66907380	0	238935378	T	C
1	rs72765252	0	238935394	A	C
1	rs61830611	0	238935404	C	A
1	rs61830612	0	238935554	G	A
1	rs61830613	0	238935609	T	C
1	rs2689134	0	238935732	T	A
1	rs2255516	0	238936131	T	C
1	rs1581470	0	238937387	C	T
1	rs6663844	0	238938041	A	T
1	rs3001431	0	238938435	T	G
1	rs79016051	0	238938497	T	C
1	rs6664293	0	238938520	A	T
1	rs6667023	0	238938591	T	C
1	rs2689127	0	238939020	C	G
1	rs2841342	0	238939300	T	A
1	rs1523433	0	238940426	G	A
1	rs1523432	0	238940449	C	T
1	rs16837442	0	238940473	A	G
1	rs2689126	0	238941256	A	G
1	rs6429101	0	238941763	C	T
1	rs6429102	0	238941780	T	C
1	rs7533979	0	238941879	T	G
1	rs182671008	0	238942086	A	G
1	rs145925917	0	238942117	G	A
1	rs7542176	0	238942337	G	T
1	rs2689125	0	238942589	G	A
1	rs79427859	0	238942766	G	A
1	rs2841343	0	238943009	C	T
1	rs2841344	0	238943518	G	A
1	rs7537899	0	238943897	A	G
1	rs7538016	0	238943999	A	G
1	rs2841345	0	238944366	G	A
1	rs61830616	0	238944430	G	A
1	rs2689124	0	238944590	A	G
1	rs55672149	0	238944925	T	C
1	rs1523431	0	238945269	C	T
1	rs35024245	0	238946080	A	G
1	rs35664373	0	238946187	T	C
1	rs2841346	0	238946546	C	T
1	rs6678845	0	238946642	T	C
1	rs6663641	0	238946645	C	G
1	rs11589518	0	238947288	C	T
1	rs113792066	0	238947340	T	C
1	rs16837451	0	238947387	A	G
1	rs4313384	0	238947632	C	T
1	rs74599860	0	238948122	G	A
1	rs140232403	0	238948986	T	A
1	rs3011577	0	238949005	C	T
1	rs3011578	0	238949116	G	T
1	rs71644948	0	238949623	G	A
1	rs148171190	0	238950053	C	A
1	rs1474322	0	238950925	G	A
1	rs76804027	0	238951531	T	C
1	rs12084392	0	238951604	A	G
1	rs2689191	0	238951649	T	C
1	rs1464644	0	238952049	C	A
1	rs6693951	0	238952309	A	G
1	rs1464643	0	238952465	T	A
1	rs1464642	0	238952498	T	C
1	rs1464641	0	238952617	C	T
1	rs2841347	0	238953146	T	C
1	rs117601028	0	238953397	G	A
1	rs73109924	0	238953523	G	T
1	rs2841348	0	238954046	T	A
1	rs73109927	0	238954301	G	T
1	rs11584953	0	238954454	A	G
1	rs71644949	0	238954803	G	A
1	rs75384979	0	238954829	C	A
1	rs2841349	0	238954841	G	A
1	rs550373670	0	238954854	T	A
1	rs2841350	0	238954992	A	C
1	rs2841351	0	238955126	A	T
1	rs2841352	0	238955217	G	T
1	rs2689190	0	238955230	A	G
1	rs2841353	0	238955247	T	C
1	rs2841354	0	238955401	G	C
1	rs2841355	0	238955547	C	T
1	rs73109933	0	238956224	G	A
1	rs73109935	0	238956229	A	G
1	rs2689189	0	238956387	G	A
1	rs2841357	0	238956539	G	C
1	rs2689188	0	238956576	C	T
1	rs2841359	0	238956687	G	A
1	rs6429103	0	238956816	G	C
1	rs2841360	0	238956945	C	T
1	rs2689187	0	238956984	T	C
1	rs2841361	0	238957138	C	A
1	rs2689186	0	238957160	G	T
1	rs2841362	0	238957169	C	G
1	rs2462013	0	238957634	T	C
1	rs12136776	0	238957701	A	C
1	rs2689185	0	238957785	A	G
1	rs61830626	0	238957805	T	A
1	rs3011580	0	238958173	A	G
1	rs3011581	0	238958268	C	G
1	rs2841364	0	238958542	A	T
1	rs2841365	0	238958630	A	G
1	rs112921211	0	238958752	C	T
1	rs2689164	0	238958776	C	G
1	rs77598483	0	238958842	C	T
1	rs111878683	0	238958963	G	A
1	rs1983430	0	238959115	C	T
1	rs12727083	0	238959249	T	G
1	rs1523427	0	238959408	T	A
1	rs35285223	0	238959937	G	C
1	rs12093152	0	238959987	G	A
1	rs35729605	0	238960120	G	T
1	rs7417116	0	238961310	T	A
1	rs6429104	0	238961417	A	C
1	rs6429105	0	238961620	A	G
1	rs2841366	0	238961860	A	G
1	rs76323622	0	238962421	T	A
1	rs2689163	0	238962599	G	C
1	rs10925763	0	238962668	G	T
1	rs12086208	0	238962748	T	C
1	rs17554606	0	238962962	A	G
1	rs77269501	0	238963424	C	T
1	rs17554620	0	238963434	A	T
1	rs79341342	0	238963548	A	C
1	rs75143416	0	238963549	C	A
1	rs78565379	0	238963896	T	C
1	rs10925765	0	238964441	A	T
1	rs146560643	0	238964912	A	G
1	rs1474323	0	238965298	T	C
1	rs17619413	0	238965663	C	T
1	rs10802731	0	238965836	G	T
1	rs2841367	0	238967060	T	C
1	rs150500767	0	238967406	T	G
1	rs2841368	0	238968800	G	A
1	rs12096431	0	238970096	T	C
1	rs2841369	0	238970847	G	C
1	rs16837493	0	238971208	T	C
1	rs2689160	0	238972181	A	G
1	rs2689159	0	238973177	C	G
1	rs61829063	0	238973289	G	A
1	rs12410328	0	238973737	T	C
1	rs6670218	0	238974327	T	A
1	rs78478796	0	238974561	G	A
1	rs1464640	0	238974580	A	G
1	rs72765266	0	238975097	C	T
1	rs17554984	0	238975123	C	A
1	rs61829064	0	238975198	C	A
1	rs61829065	0	238975212	A	G
1	rs12096094	0	238975498	A	T
1	rs2689168	0	238976133	G	T
1	rs16837499	0	238976548	G	A
1	rs2689169	0	238976597	G	T
1	rs7525155	0	238976992	G	A
1	rs61829066	0	238978388	G	A
1	rs57089600	0	238979655	G	A
1	rs11805202	0	238979788	C	T
1	rs11805209	0	238979813	C	T
1	rs61829068	0	238980034	T	C
1	rs118051152	0	238980100	C	T
1	rs72765271	0	238980157	C	T
1	rs61829069	0	238980227	T	A
1	rs72765273	0	238980377	C	T
1	rs6657516	0	238980408	C	G
1	rs2841371	0	238980587	C	A
1	rs56103548	0	238980597	T	C
1	rs3001433	0	238980810	C	T
1	rs116923036	0	238981037	T	C
1	rs74383130	0	238981108	A	T
1	rs61829071	0	238981119	C	T
1	rs6664301	0	238982199	C	T
1	rs76801219	0	238982509	T	G
1	rs1523428	0	238982540	G	A
1	rs74151437	0	238982543	T	C
1	rs192663962	0	238982999	G	A
1	rs2689175	0	238983100	T	C
1	rs2177387	0	238983397	C	T
1	rs2248199	0	238983639	A	G
1	rs57589666	0	238984246	C	T
1	rs12402020	0	238984290	A	G
1	rs147273297	0	238984374	A	C
1	rs61829073	0	238984856	C	T
1	rs2841375	0	238985075	C	T
1	rs61829074	0	238985277	C	T
1	rs61829075	0	238985743	T	A
1	rs61829076	0	238985901	G	A
1	rs11800806	0	238985984	A	G
1	rs74826253	0	238986142	T	G
1	rs61829078	0	238986430	G	A
1	rs3011587	0	238986504	C	T
1	rs7532241	0	238986948	T	G
1	rs10925771	0	238987066	A	T
1	rs12406780	0	238987220	C	A
1	rs12067397	0	238988269	T	A
1	rs12407187	0	238988675	C	T
1	rs12403511	0	238988676	A	G
1	rs12403574	0	238989045	A	T
1	rs72765281	0	238989439	A	T
1	rs16837514	0	238989478	G	A
1	rs61829079	0	238989540	C	G
1	rs3011588	0	238989681	T	C
1	rs3011589	0	238989811	T	G
1	rs61829080	0	238990169	T	C
1	rs61829083	0	238991114	C	T
1	rs78324729	0	238991453	C	T
1	rs74706377	0	238991533	C	T
1	rs2841378	0	238991649	G	C
1	rs72765284	0	238991771	C	T
1	rs61829085	0	238991998	G	A
1	rs1996915	0	238992478	A	G
1	rs6680877	0	238992513	C	A
1	rs61829086	0	238992680	C	A
1	rs61829087	0	238992728	T	C
1	rs74151441	0	238992740	C	G
1	rs10925772	0	238992986	G	A
1	rs61829088	0	238993154	A	T
1	rs74151442	0	238993155	C	A
1	rs12403680	0	238993464	T	A
1	rs12407075	0	238993773	C	A
1	rs2689167	0	238994054	A	G
1	rs2860479	0	238994204	T	G
1	rs1916621	0	238994250	T	C
1	rs7540902	0	238994341	C	A
1	rs112463628	0	238994797	C	T
1	rs117245685	0	238995722	G	A
1	rs6668774	0	238995757	G	A
1	rs6668785	0	238995784	G	A
1	rs6657594	0	238995813	A	G
1	rs6668797	0	238995819	G	A
1	rs61829111	0	238996402	C	T
1	rs10082281	0	238996607	G	A
1	rs80096544	0	238996698	A	T
1	rs111507421	0	238996800	C	T
1	rs12072871	0	238997594	T	A
1	rs74151443	0	238998034	C	T
1	rs61829112	0	238998170	A	G
1	rs61829113	0	238998293	T	C
1	rs113427019	0	238998384	G	A
1	rs7355172	0	238999306	A	T
1	rs74148803	0	238999412	G	A
1	rs3011591	0	238999457	A	G
1	rs61829114	0	238999650	A	G
1	rs78210781	0	238999652	G	A
1	rs74148804	0	238999788	G	A
1	rs78334720	0	239000107	A	G
1	rs12133291	0	239000239	G	A
1	rs78952417	0	239000643	A	T
1	rs79437759	0	239000891	C	A
1	rs72765290	0	239000944	A	G
1	rs12078473	0	239001244	T	C
1	rs74148805	0	239001276	A	G
1	rs1983433	0	239001279	A	G
1	rs61829116	0	239001408	C	T
1	rs61829117	0	239001412	C	A
1	rs952972	0	239001578	T	C
1	rs2841380	0	239002540	G	T
1	rs61829118	0	239002700	T	C
1	rs7518759	0	239003021	A	G
1	rs7552279	0	239003107	C	T
1	rs61829119	0	239003117	T	C
1	rs7529401	0	239003323	G	A
1	rs869035	0	239003522	G	A
1	rs869036	0	239003808	C	T
1	rs74148810	0	239004066	G	A
1	rs61829120	0	239004070	G	T
1	rs3011592	0	239004378	A	T
1	rs3011593	0	239004522	A	G
1	rs61829121	0	239004765	A	C
1	rs3011594	0	239004981	A	C
1	rs3001434	0	239005080	T	C
1	rs72765293	0	239005394	C	G
1	rs113361833	0	239005422	C	A
1	rs3011595	0	239005479	A	T
1	rs111328043	0	239005685	C	T
1	rs61829122	0	239005748	T	C
1	rs76017456	0	239005752	C	T
1	rs79164995	0	239006211	T	A
1	rs112463909	0	239006350	A	C
1	rs13375241	0	239006380	T	C
1	rs10925774	0	239006392	T	G
1	rs61829123	0	239006507	C	A
1	rs13375179	0	239006617	A	G
1	rs13375184	0	239006704	A	T
1	rs13376303	0	239006937	C	A
1	rs13375524	0	239006967	G	C
1	rs13375525	0	239007001	G	T
1	rs77468659	0	239007089	C	T
1	rs117550293	0	239007099	T	C
1	rs113934638	0	239007114	A	G
1	rs112548772	0	239007234	G	A
1	rs112643211	0	239007300	G	T
1	rs113543750	0	239007595	T	C
1	rs112732431	0	239007653	A	G
1	rs78218506	0	239007706	G	A
1	rs77099790	0	239007873	C	A
1	rs76241185	0	239007901	A	G
1	rs2689135	0	239008105	T	C
1	rs61829124	0	239008109	G	A
1	rs7520625	0	239008297	T	C
1	rs7520942	0	239008620	T	A
1	rs2689136	0	239008665	A	G
1	rs2689137	0	239009106	G	A
1	rs61829125	0	239009383	T	C
1	rs2253567	0	239009487	C	A
1	rs149138525	0	239009670	A	G
1	rs75948565	0	239009713	G	A
1	rs79341945	0	239009780	G	A
1	rs61829126	0	239010158	C	T
1	rs16837535	0	239010207	A	G
1	rs6670132	0	239010446	A	T
1	rs2140421	0	239010573	C	T
1	rs76325964	0	239010626	A	G
1	rs6672686	0	239010693	A	G
1	rs79481222	0	239010931	T	C
1	rs74779056	0	239011027	A	G
1	rs61829127	0	239011243	A	G
1	rs12084192	0	239011263	A	T
1	rs1403690	0	239011394	C	T
1	rs61829128	0	239011556	A	T
1	rs7532815	0	239011700	T	C
1	rs116375610	0	239011703	A	G
1	rs7530412	0	239011728	A	G
1	rs16837545	0	239011801	C	T
1	rs2841382	0	239011990	A	G
1	rs7533116	0	239012010	T	G
1	rs61829129	0	239012903	G	C
1	rs74934595	0	239012919	T	C
1	rs2841383	0	239012955	C	T
1	rs2689138	0	239013175	T	C
1	rs2689139	0	239013273	G	T
1	rs61829130	0	239013329	A	T
1	rs2689140	0	239013449	T	C
1	rs7522884	0	239013579	C	T
1	rs6429108	0	239013695	G	T
1	rs61829132	0	239013920	A	T
1	rs7536976	0	239013940	A	T
1	rs7547220	0	239013994	G	A
1	rs7547225	0	239014001	G	A
1	rs7547332	0	239014111	G	A
1	rs7537268	0	239014183	A	C
1	rs7525671	0	239014205	C	T
1	rs112832989	0	239014359	G	C
1	rs61829133	0	239014374	G	T
1	rs148383731	0	239014411	G	C
1	rs113307349	0	239014433	T	C
1	rs114719688	0	239014440	G	A
1	rs2689141	0	239014442	G	C
1	rs111586755	0	239014779	A	G
1	rs115154442	0	239014865	A	T
1	rs112410980	0	239015098	C	G
1	rs61829134	0	239015182	T	C
1	rs144349227	0	239015266	T	G
1	rs61829135	0	239015346	G	T
1	rs7531719	0	239015842	C	T
1	rs139739070	0	239015843	G	T
1	rs7553449	0	239015878	G	A
1	rs7553893	0	239016303	G	A
1	rs7546325	0	239016572	T	G
1	rs7546333	0	239016619	T	C
1	rs7517672	0	239016734	C	G
1	rs7529531	0	239016747	A	G
1	rs7539828	0	239016839	G	A
1	rs150096764	0	239016882	A	G
1	rs79450761	0	239016965	C	G
1	rs115554325	0	239016967	A	G
1	rs142295557	0	239017105	A	C
1	rs2841384	0	239017233	G	T
1	rs77423070	0	239017346	G	C
1	rs59348957	0	239017681	C	T
1	rs113500525	0	239017726	C	T
1	rs2948890	0	239018119	T	C
1	rs145325404	0	239018120	G	A
1	rs144992163	0	239018360	C	G
1	rs9428737	0	239018366	C	T
1	rs143077263	0	239018403	G	A
1	rs112829769	0	239018704	A	C
1	rs145203245	0	239018756	A	C
1	rs111584664	0	239019021	G	A
1	rs2689170	0	239019088	C	T
1	rs111704068	0	239019105	C	T
1	rs112723135	0	239019233	G	A
1	rs10925775	0	239019447	A	G
1	rs61829158	0	239019743	C	G
1	rs3011564	0	239021092	T	C
1	rs3011565	0	239021130	C	T
1	rs112682321	0	239021223	A	C
1	rs78272758	0	239021547	A	G
1	rs2841385	0	239021684	G	A
1	rs2689142	0	239021798	A	T
1	rs74148813	0	239021943	T	C
1	rs75454902	0	239022067	T	C
1	rs75378839	0	239022095	G	A
1	rs12239982	0	239022336	G	A
1	rs1523416	0	239022848	C	T
1	rs2841387	0	239023390	T	C
1	rs1523417	0	239023492	C	A
1	rs12239070	0	239023546	C	T
1	rs61830460	0	239024207	C	G
1	rs7517551	0	239024524	G	A
1	rs940208	0	239024537	A	C
1	rs940209	0	239024782	T	G
1	rs1523418	0	239024908	C	T
1	rs79782689	0	239024909	G	A
1	rs1523419	0	239024954	C	T
1	rs61830461	0	239025026	T	C
1	rs61830462	0	239025387	T	C
1	rs61830463	0	239025561	C	T
1	rs1403692	0	239025973	T	C
1	rs78800115	0	239026342	C	T
1	rs59651617	0	239026834	G	T
1	rs2246030	0	239027002	T	C
1	rs2245936	0	239027058	C	T
1	rs61830464	0	239027594	C	T
1	rs2222480	0	239027681	A	G
1	rs7550073	0	239027873	T	G
1	rs1949748	0	239027988	G	A
1	rs78618232	0	239028466	G	A
1	rs112710353	0	239028809	T	C
1	rs6701585	0	239029681	A	G
1	rs2689143	0	239029937	C	T
1	rs112006408	0	239030793	T	A
1	rs6692928	0	239031042	C	T
1	rs2689144	0	239031120	A	G
1	rs10495424	0	239031387	A	G
1	rs77579158	0	239031827	T	C
1	rs74148815	0	239032019	A	G
1	rs75964957	0	239032385	A	G
1	rs6671827	0	239032602	G	A
1	rs3915050	0	239033316	C	T
1	rs9287226	0	239033588	C	T
1	rs192623515	0	239033903	T	C
1	rs55942601	0	239034244	G	A
1	rs9428414	0	239034315	C	T
1	rs9428738	0	239034364	T	C
1	rs9428739	0	239034512	T	C
1	rs138091236	0	239034744	C	G
1	rs76584611	0	239034751	C	T
1	rs9428741	0	239035952	A	C
1	rs10802734	0	239036123	T	A
1	rs77235298	0	239036235	G	T
1	rs9428742	0	239037210	T	C
1	rs76219611	0	239037299	G	A
1	rs1589686	0	239037339	G	T
1	rs55940268	0	239037358	G	A
1	rs1589687	0	239037402	G	A
1	rs9428743	0	239038006	T	C
1	rs9428744	0	239038457	C	T
1	rs10754655	0	239038867	A	G
1	rs117686250	0	239039693	C	T
1	rs9428746	0	239041408	C	T
1	rs142902569	0	239041475	T	C
1	rs9428747	0	239042172	A	C
1	rs11801878	0	239042688	C	T
1	rs2049321	0	239042965	A	G
1	rs9428748	0	239043701	A	G
1	rs568120128	0	239044091	A	G
1	rs1965498	0	239044391	A	G
1	rs112388622	0	239044561	C	T
1	rs6673984	0	239044841	C	T
1	rs9428749	0	239046479	G	T
1	rs9428750	0	239046480	G	C
1	rs2049319	0	239046766	A	G
1	rs1916620	0	239046949	T	C
1	rs1916619	0	239046973	T	C
1	rs1916618	0	239047201	G	A
1	rs2049318	0	239047393	T	G
1	rs9428751	0	239047632	C	T
1	rs9428752	0	239047652	G	T
1	rs9428753	0	239048053	G	A
1	rs9428754	0	239048069	G	T
1	rs7533049	0	239048174	A	G
1	rs7543375	0	239048274	G	C
1	rs10754656	0	239048921	T	A
1	rs6682305	0	239048980	A	G
1	rs6684893	0	239049014	T	C
1	rs6669892	0	239049135	C	G
1	rs6669990	0	239049213	C	T
1	rs4268347	0	239049455	C	T
1	rs9428755	0	239049739	G	T
1	rs9428756	0	239049794	G	A
1	rs117075006	0	239050359	T	A
1	rs1523425	0	239050934	C	T
1	rs7555690	0	239051904	G	A
1	rs9428757	0	239051925	T	C
1	rs57579054	0	239052561	T	C
1	rs74745885	0	239052793	G	A
1	rs9428415	0	239052928	G	C
1	rs6695968	0	239053030	A	C
1	rs6683644	0	239053058	C	T
1	rs12118121	0	239053310	T	C
1	rs9428758	0	239053633	T	C
1	rs9428759	0	239053667	G	A
1	rs9428416	0	239053733	A	G
1	rs1523424	0	239053825	A	G
1	rs1523423	0	239053925	G	T
1	rs1523422	0	239054282	A	G
1	rs1523421	0	239054372	T	A
1	rs6699789	0	239054426	A	T
1	rs4320775	0	239054473	T	C
1	rs4428877	0	239054474	G	A
1	rs6690106	0	239054773	C	T
1	rs9428760	0	239054962	A	T
1	rs79051791	0	239055057	G	A
1	rs78193289	0	239055058	C	T
1	rs61830490	0	239055105	A	G
1	rs61830491	0	239055181	A	G
1	rs9428761	0	239055450	C	T
1	rs77424300	0	239055467	T	C
1	rs55842333	0	239055674	T	G
1	rs2352736	0	239055685	T	A
1	rs57995037	0	239055736	G	A
1	rs9428762	0	239055815	G	A
1	rs4146496	0	239055914	C	T
1	rs61830494	0	239055938	T	C
1	rs4146495	0	239055944	T	C
1	rs74148821	0	239056085	C	A
1	rs61830495	0	239056172	T	C
1	rs111858951	0	239056505	G	A
1	rs12121331	0	239056758	T	C
1	rs9428417	0	239057037	A	G
1	rs1949749	0	239057708	G	A
1	rs6689380	0	239058330	G	A
1	rs6681044	0	239058331	T	C
1	rs4132463	0	239059754	T	G
1	rs11807252	0	239059924	C	A
1	rs78537073	0	239060472	G	A
1	rs6429109	0	239060686	G	A
1	rs7551773	0	239060960	G	A
1	rs143789912	0	239061405	G	A
1	rs9428763	0	239061847	C	T
1	rs142630150	0	239062046	T	G
1	rs113490299	0	239062265	T	C
1	rs111254097	0	239063423	G	A
1	rs6686368	0	239064147	C	T
1	rs141696271	0	239064173	G	T
1	rs138358842	0	239064499	G	A
1	rs11802283	0	239064520	A	C
1	rs112223732	0	239064594	G	A
1	rs35578654	0	239064914	T	A
1	rs35341129	0	239064916	G	C
1	rs61830502	0	239064995	C	T
1	rs112832221	0	239065116	T	G
1	rs6656312	0	239065301	T	C
1	rs146217301	0	239065333	C	T
1	rs190849889	0	239065357	C	T
1	rs78909077	0	239065559	C	T
1	rs6667704	0	239065668	G	C
1	rs79287288	0	239065760	G	A
1	rs7514773	0	239065882	T	C
1	rs148297439	0	239066293	G	A
1	rs144892944	0	239066498	G	A
1	rs4274049	0	239066624	C	T
1	rs55937704	0	239066648	C	A
1	rs61830503	0	239066974	A	C
1	rs7411474	0	239068698	G	A
1	rs112646021	0	239069882	A	C
1	rs10495426	0	239070768	T	C
1	rs12141996	0	239072170	C	T
1	rs10754657	0	239072280	G	C
1	rs2353417	0	239072312	T	C
1	rs10754658	0	239072465	A	T
1	rs9428765	0	239072781	C	T
1	rs9428418	0	239072927	T	A
1	rs16837575	0	239072966	C	T
1	rs112188578	0	239073646	A	G
1	rs6666371	0	239074071	A	G
1	rs6669477	0	239074628	T	A
1	rs1915277	0	239074681	T	A
1	rs9428767	0	239075041	A	G
1	rs12079807	0	239075562	G	T
1	rs1915279	0	239075714	A	G
1	rs116135420	0	239077077	G	A
1	rs9428768	0	239077212	C	T
1	rs9428769	0	239077467	A	G
1	rs55758171	0	239078119	C	T
1	rs9428770	0	239078247	C	T
1	rs112591125	0	239078278	T	C
1	rs9428420	0	239078410	G	A
1	rs9428771	0	239078450	C	A
1	rs79923240	0	239078582	A	G
1	rs9428421	0	239078803	T	A
1	rs6665412	0	239079209	A	G
1	rs6676535	0	239079309	G	A
1	rs9428422	0	239079402	T	A
1	rs11584922	0	239079473	A	C
1	rs9428423	0	239079494	G	A
1	rs1915251	0	239079702	T	A
1	rs190186905	0	239079943	C	T
1	rs10925781	0	239080171	A	C
1	rs9428772	0	239080290	C	T
1	rs1915254	0	239080702	T	C
1	rs12083665	0	239080725	T	C
1	rs1915255	0	239081266	C	A
1	rs1915256	0	239082307	T	A
1	rs9428424	0	239082993	C	T
1	rs7521534	0	239083231	C	T
1	rs7533462	0	239083538	A	G
1	rs6669578	0	239083707	C	T
1	rs9428773	0	239083777	C	T
1	rs80079440	0	239083844	G	A
1	rs7536375	0	239084230	A	G
1	rs12568889	0	239084692	C	T
1	rs13375596	0	239085255	T	C
1	rs1915269	0	239085483	T	C
1	rs1915268	0	239085514	A	T
1	rs1915267	0	239085679	T	C
1	rs1915266	0	239085716	T	C
1	rs9428425	0	239085944	A	T
1	rs9428774	0	239086089	T	C
1	rs6689433	0	239086183	A	C
1	rs9428775	0	239086422	G	C
1	rs74148842	0	239086541	A	G
1	rs9428426	0	239086726	T	G
1	rs9428427	0	239087366	C	A
1	rs9428776	0	239087466	A	C
1	rs75346270	0	239087494	T	C
1	rs9428777	0	239087562	T	C
1	rs78381088	0	239087985	T	C
1	rs9970399	0	239088355	A	C
1	rs9428428	0	239088505	A	T
1	rs111715473	0	239088642	C	G
1	rs150449563	0	239088802	G	A
1	rs112425727	0	239088889	G	A
1	rs6669307	0	239089410	C	T
1	rs74148844	0	239089995	C	T
1	rs9970786	0	239090514	G	A
1	rs9428429	0	239090940	A	G
1	rs12567954	0	239091856	A	G
1	rs34987402	0	239091902	G	A
1	rs9428430	0	239091905	G	A
1	rs9428431	0	239092013	A	G
1	rs113177748	0	239092298	G	A
1	rs12084528	0	239092677	A	G
1	rs74148848	0	239093167	C	G
1	rs13373921	0	239093224	C	T
1	rs9428778	0	239093672	A	G
1	rs9428779	0	239094157	A	G
1	rs12087472	0	239094695	A	G
1	rs17621459	0	239094847	A	G
1	rs9428780	0	239095292	C	T
1	rs12240007	0	239095548	T	G
1	rs61708907	0	239095609	A	T
1	rs6429111	0	239096030	A	C
1	rs7514939	0	239096163	T	C
1	rs117708825	0	239096170	A	G
1	rs74148850	0	239096334	C	T
1	rs61831684	0	239096601	A	C
1	rs10925783	0	239097333	C	T
1	rs4659887	0	239097408	G	A
1	rs9428432	0	239097738	A	C
1	rs76182360	0	239097929	C	T
1	rs4659889	0	239097935	A	G
1	rs12737031	0	239098012	A	T
1	rs9428783	0	239098223	A	T
1	rs61831685	0	239098860	T	C
1	rs11799567	0	239099247	G	A
1	rs1915262	0	239099617	G	C
1	rs10436940	0	239099618	C	T
1	rs4659890	0	239100987	T	A
1	rs9428434	0	239101406	C	T
1	rs74645031	0	239101441	C	T
1	rs10436941	0	239101488	T	G
1	rs141000962	0	239101563	T	G
1	rs141698238	0	239101935	C	T
1	rs9428785	0	239102630	T	C
1	rs74148856	0	239102705	G	T
1	rs9428435	0	239103013	A	G
1	rs74148857	0	239103022	G	A
1	rs9428786	0	239103384	C	A
1	rs61831687	0	239103516	A	G
1	rs2222320	0	239103780	C	T
1	rs74148858	0	239104570	A	G
1	rs9428436	0	239104688	C	T
1	rs74148859	0	239105560	A	G
1	rs111940228	0	239105692	T	C
1	rs9428437	0	239105746	C	T
1	rs75393987	0	239106106	C	A
1	rs7527785	0	239106359	A	G
1	rs10925784	0	239106624	T	C
1	rs74148860	0	239107526	C	T
1	rs77937722	0	239107595	T	G
1	rs1317107	0	239107838	A	G
1	rs1317108	0	239107910	A	C
1	rs79005908	0	239108744	C	T
1	rs1879365	0	239109023	G	A
1	rs12023560	0	239109443	A	C
1	rs12752615	0	239110043	G	A
1	rs6682752	0	239110659	G	A
1	rs74148861	0	239110816	C	T
1	rs1915258	0	239111090	A	G
1	rs74148862	0	239112082	A	G
1	rs12024484	0	239112480	G	C
1	rs9428787	0	239113021	T	A
1	rs7532950	0	239113070	A	G
1	rs1879364	0	239113150	C	A
1	rs1949579	0	239114423	C	T
1	rs12756440	0	239115335	C	A
1	rs78127462	0	239115596	G	T
1	rs13374113	0	239115758	T	C
1	rs9428788	0	239115908	T	C
1	rs111312389	0	239116258	C	T
1	rs9428789	0	239116272	T	C
1	rs9428790	0	239116303	A	G
1	rs113455899	0	239116456	G	C
1	rs7531142	0	239116947	T	C
1	rs7528915	0	239117150	A	T
1	rs76854267	0	239117209	G	C
1	rs13374330	0	239117293	T	C
1	rs13375346	0	239117324	C	A
1	rs113577248	0	239117382	G	A
1	rs9428438	0	239117641	C	T
1	rs13374347	0	239117820	T	C
1	rs13375362	0	239117833	C	T
1	rs193273633	0	239118294	C	G
1	rs6692184	0	239118919	G	A
1	rs75857995	0	239120306	G	A
1	rs12124650	0	239120367	A	G
1	rs10732303	0	239120492	C	T
1	rs12564331	0	239121296	T	A
1	rs9428791	0	239121351	A	G
1	rs12085698	0	239122179	C	T
1	rs111680670	0	239123713	G	C
1	rs76018811	0	239124140	C	T
1	rs2883158	0	239124181	C	T
1	rs12031357	0	239124657	G	C
1	rs10925786	0	239125650	C	T
1	rs75074859	0	239125806	G	A
1	rs6656982	0	239128572	G	A
1	rs16837612	0	239129354	T	C
1	rs60271472	0	239129425	G	A
1	rs9428793	0	239129591	T	C
1	rs2139665	0	239129695	A	T
1	rs7545286	0	239131462	C	T
1	rs74914378	0	239131693	T	A
1	rs59107905	0	239132857	A	G
1	rs9428794	0	239133002	A	G
1	rs58819769	0	239133634	C	T
1	rs58042232	0	239133766	T	A
1	rs7527198	0	239135926	A	C
1	rs6429112	0	239136306	T	G
1	rs74148863	0	239136374	A	G
1	rs6429113	0	239136511	C	T
1	rs9428797	0	239136694	G	T
1	rs79777830	0	239137258	G	A
1	rs9428439	0	239137447	T	G
1	rs7550128	0	239138024	C	T
1	rs9428798	0	239138065	G	A
1	rs75618657	0	239138356	C	T
1	rs10925787	0	239138677	G	A
1	rs61836494	0	239138680	C	T
1	rs61836495	0	239139082	T	A
1	rs79074426	0	239139748	A	G
1	rs9428440	0	239139999	C	T
1	rs10737830	0	239140009	C	A
1	rs74148864	0	239140224	A	G
1	rs9428799	0	239140229	A	G
1	rs79129266	0	239140333	C	T
1	rs10802737	0	239140574	C	T
1	rs9428800	0	239141583	C	T
1	rs1574985	0	239143179	C	T
1	rs9428801	0	239143213	T	C
1	rs78540130	0	239143422	T	C
1	rs61168933	0	239143619	G	A
1	rs9428802	0	239144913	G	A
1	rs9428441	0	239145811	C	T
1	rs75780167	0	239145923	A	G
1	rs9428803	0	239145965	C	T
1	rs9428804	0	239146012	T	A
1	rs117931970	0	239146017	A	G
1	rs1915275	0	239147791	A	G
1	rs9428442	0	239148048	T	G
1	rs9428805	0	239148313	T	C
1	rs77176846	0	239148848	T	C
1	rs11811351	0	239149898	C	A
1	rs9428444	0	239150030	G	C
1	rs9428446	0	239150798	T	C
1	rs2353422	0	239150878	G	A
1	rs6699410	0	239151401	G	A
1	rs9428806	0	239152195	G	A
1	rs9428447	0	239152522	A	G
1	rs7547884	0	239153184	A	G
1	rs74148883	0	239153354	T	C
1	rs9428448	0	239153476	G	A
1	rs9428807	0	239153564	T	A
1	rs9428449	0	239154467	T	C
1	rs9428808	0	239154813	G	A
1	rs76747138	0	239155348	T	A
1	rs10802738	0	239156370	G	A
1	rs16837628	0	239156403	G	A
1	rs16837631	0	239156678	C	T
1	rs7527594	0	239156737	A	G
1	rs16837639	0	239156895	C	T
1	rs9428809	0	239157334	A	G
1	rs16837642	0	239157595	T	C
1	rs9428810	0	239158189	T	C
1	rs4659538	0	239158563	T	C
1	rs111814172	0	239158876	C	T
1	rs9428450	0	239159164	A	C
1	rs1915278	0	239159611	C	T
1	rs10495427	0	239159737	G	C
1	rs74148886	0	239160030	G	A
1	rs74148887	0	239160188	G	T
1	rs9428811	0	239161236	A	G
1	rs77584558	0	239161994	T	C
1	rs61836497	0	239162008	A	G
1	rs9428812	0	239162037	C	T
1	rs61836498	0	239162689	T	C
1	rs76013470	0	239162724	T	C
1	rs1915273	0	239163262	T	C
1	rs2139671	0	239163921	A	C
1	rs74148888	0	239163942	T	C
1	rs16837650	0	239164093	C	T
1	rs7550512	0	239164484	A	C
1	rs12062666	0	239165716	C	G
1	rs9428813	0	239165750	A	G
1	rs9428451	0	239165770	T	G
1	rs10925790	0	239165863	G	A
1	rs9428452	0	239166229	G	A
1	rs1915272	0	239166241	T	C
1	rs1915271	0	239166291	T	C
1	rs6656235	0	239166448	A	T
1	rs6667544	0	239166603	G	C
1	rs16837664	0	239166610	C	G
1	rs9428453	0	239166691	T	C
1	rs9428814	0	239166771	C	G
1	rs7531298	0	239166978	C	T
1	rs117630011	0	239167151	C	T
1	rs144909832	0	239167889	C	T
1	rs9428815	0	239168548	G	A
1	rs1915270	0	239170047	C	T
1	rs12145112	0	239170783	T	C
1	rs9428816	0	239170942	G	A
1	rs9428817	0	239171701	G	C
1	rs9428818	0	239171877	T	C
1	rs4659894	0	239172143	T	C
1	rs1915263	0	239172652	G	C
1	rs1915264	0	239172783	A	G
1	rs1915265	0	239173297	C	A
1	rs9428819	0	239173375	A	C
1	rs9428820	0	239174262	A	T
1	rs182858325	0	239174725	A	G
1	rs61836513	0	239175194	C	T
1	rs1915245	0	239175279	T	C
1	rs77672012	0	239175885	A	G
1	rs1915246	0	239176050	C	T
1	rs10925792	0	239176448	C	T
1	rs9428821	0	239176476	A	G
1	rs12145809	0	239176786	T	C
1	rs11581693	0	239177267	C	T
1	rs6668849	0	239177456	G	C
1	rs1915247	0	239177621	A	G
1	rs145620058	0	239178120	C	T
1	rs2139666	0	239178473	T	C
1	rs9428454	0	239179054	C	T
1	rs1915249	0	239179500	C	T
1	rs3920315	0	239179626	A	G
1	rs7525031	0	239180189	T	C
1	rs2139667	0	239181611	C	T
1	rs9428822	0	239181990	T	A
1	rs9428455	0	239182703	T	G
1	rs6678336	0	239183404	A	T
1	rs16837703	0	239184146	T	G
1	rs12118040	0	239184346	A	G
1	rs12129112	0	239184393	C	T
1	rs7535743	0	239184563	A	G
1	rs17622574	0	239184630	T	C
1	rs7548207	0	239184703	G	A
1	rs7538045	0	239184709	A	G
1	rs57205679	0	239184861	T	A
1	rs10925793	0	239184948	A	G
1	rs185257914	0	239186917	G	C
1	rs7413871	0	239186948	A	T
1	rs10495428	0	239187053	C	T
1	rs10495429	0	239187313	G	T
1	rs12132497	0	239188206	C	T
1	rs80345603	0	239188280	C	A
1	rs2353424	0	239188301	A	C
1	rs61836515	0	239190754	A	G
1	rs12135505	0	239190783	C	T
1	rs2353420	0	239190911	G	A
1	rs7550941	0	239191297	G	C
1	rs6429115	0	239191598	G	T
1	rs56336619	0	239192569	G	A
1	rs1579170	0	239192955	A	G
1	rs10925794	0	239194004	G	A
1	rs72769113	0	239194799	A	C
1	rs61834560	0	239195587	G	A
1	rs11802622	0	239195698	A	T
1	rs6692031	0	239196882	T	C
1	rs10802739	0	239198153	C	A
1	rs61834561	0	239198199	T	G
1	rs10925795	0	239198529	C	A
1	rs12034964	0	239198562	G	A
1	rs11587347	0	239198959	C	G
1	rs10754660	0	239199824	G	A
1	rs12032903	0	239199901	A	G
1	rs10925797	0	239199929	C	T
1	rs10802740	0	239200850	G	A
1	rs10802741	0	239201033	G	A
1	rs10754661	0	239201173	C	T
1	rs10802742	0	239201651	G	T
1	rs4659895	0	239202284	G	A
1	rs4659896	0	239202341	G	A
1	rs6429117	0	239202371	C	T
1	rs6429118	0	239202500	A	C
1	rs12755389	0	239203263	G	A
1	rs6429119	0	239203339	A	G
1	rs6429120	0	239203433	A	G
1	rs6429121	0	239203578	T	A
1	rs117261175	0	239203590	T	A
1	rs6429122	0	239203679	A	G
1	rs6667563	0	239203938	T	C
1	rs6676327	0	239204243	G	C
1	rs2883159	0	239204302	C	T
1	rs2139668	0	239204353	A	C
1	rs10802743	0	239204978	A	G
1	rs10925798	0	239204983	G	A
1	rs4659897	0	239205797	C	T
1	rs1915252	0	239206398	G	A
1	rs12740368	0	239207559	C	T
1	rs10925799	0	239207623	C	T
1	rs12036323	0	239207635	T	C
1	rs10802744	0	239207674	T	C
1	rs12045898	0	239207689	C	A
1	rs74747064	0	239208135	C	T
1	rs28670059	0	239208470	A	C
1	rs10925800	0	239208767	G	A
1	rs10925801	0	239208881	T	C
1	rs1964065	0	239209060	A	C
1	rs1033023	0	239209134	T	A
1	rs1033022	0	239209192	T	C
1	rs1033021	0	239209262	A	G
1	rs12566968	0	239209960	G	A
1	rs77261656	0	239210004	T	C
1	rs12741951	0	239210456	T	C
1	rs12738180	0	239210687	A	G
1	rs2036776	0	239210950	C	G
1	rs12134449	0	239210970	A	G
1	rs2682350	0	239211095	G	A
1	rs61378617	0	239211231	G	A
1	rs12743136	0	239211401	A	G
1	rs1509697	0	239211475	C	T
1	rs1567399	0	239211820	C	T
1	rs12566832	0	239211902	T	C
1	rs10925802	0	239212162	C	A
1	rs12758081	0	239212274	A	G
1	rs4578207	0	239212531	A	T
1	rs4366306	0	239212555	T	C
1	rs4351628	0	239212627	C	A
1	rs10925803	0	239212688	G	A
1	rs10925804	0	239212697	C	A
1	rs10925805	0	239212926	T	C
1	rs12406403	0	239213029	T	C
1	rs12407306	0	239213155	G	T
1	rs12406686	0	239213251	T	A
1	rs12410156	0	239213349	C	T
1	rs10925806	0	239213531	T	G
1	rs1396900	0	239213833	A	T
1	rs5007292	0	239213950	A	G
1	rs10802745	0	239214257	T	C
1	rs10802746	0	239214272	T	G
1	rs12734786	0	239214338	T	A
1	rs6692638	0	239214388	G	A
1	rs6692642	0	239214393	G	T
1	rs1509701	0	239214483	A	G
1	rs138916014	0	239215297	A	G
1	rs12134729	0	239215302	T	C
1	rs7538518	0	239215314	A	G
1	rs6685164	0	239215521	A	G
1	rs6675230	0	239215747	C	T
1	rs1396901	0	239215774	T	C
1	rs12736994	0	239215927	A	T
1	rs6688183	0	239216054	A	G
1	rs2664051	0	239216121	T	C
1	rs12754904	0	239216186	G	A
1	rs12759966	0	239216238	C	T
1	rs12741374	0	239216239	A	G
1	rs6690909	0	239216264	T	C
1	rs12146140	0	239216841	C	T
1	rs10754662	0	239217085	C	T
1	rs10754663	0	239217259	C	G
1	rs10802747	0	239217398	A	C
1	rs61834567	0	239217825	C	G
1	rs6687744	0	239217915	G	T
1	rs12409036	0	239218013	G	A
1	rs12137920	0	239218684	T	C
1	rs12137922	0	239218697	T	G
1	rs10925807	0	239219066	C	T
1	rs6683053	0	239219237	T	A
1	rs6683054	0	239219240	T	C
1	rs1509695	0	239219551	G	T
1	rs1509694	0	239219594	T	C
1	rs4518891	0	239219762	T	A
1	rs6683676	0	239219986	A	G
1	rs12141704	0	239219994	G	A
1	rs12119613	0	239220010	C	T
1	rs3002294	0	239220412	G	C
1	rs12139955	0	239220511	T	C
1	rs3014886	0	239220529	T	C
1	rs150012372	0	239220555	G	A
1	rs1876846	0	239220807	A	G
1	rs74858758	0	239220941	C	T
1	rs1876845	0	239220959	T	C
1	rs73119610	0	239221094	C	T
1	rs12091078	0	239221216	T	G
1	rs79185821	0	239221341	A	G
1	rs10802748	0	239221401	C	T
1	rs7416744	0	239221628	T	C
1	rs7418228	0	239221629	G	A
1	rs1912230	0	239221751	G	A
1	rs74484960	0	239221863	T	C
1	rs74900738	0	239221991	C	T
1	rs11809081	0	239222504	G	A
1	rs11807623	0	239222595	A	T
1	rs58836406	0	239222852	T	C
1	rs7546733	0	239222971	A	G
1	rs2202905	0	239223583	T	C
1	rs12041748	0	239224547	A	C
1	rs7521754	0	239226187	G	A
1	rs61834577	0	239227249	A	C
1	rs7545552	0	239227470	T	C
1	rs1509692	0	239228114	G	A
1	rs10925808	0	239229645	G	A
1	rs10925809	0	239230295	A	G
1	rs12070081	0	239230852	C	T
1	rs16837731	0	239231001	G	T
1	rs7512952	0	239231203	T	G
1	rs989218	0	239232690	A	C
1	rs989217	0	239233128	A	T
1	rs12092103	0	239233149	T	G
1	rs1156168	0	239234347	C	A
1	rs7525377	0	239234757	T	G
1	rs78088708	0	239234910	C	T
1	rs80081700	0	239236034	A	G
1	rs12569309	0	239237627	A	G
1	rs7549078	0	239237883	C	T
1	rs117382905	0	239237914	A	T
1	rs12562815	0	239238395	G	A
1	rs10925810	0	239238469	C	T
1	rs10925811	0	239238607	G	A
1	rs10925812	0	239238627	A	C
1	rs117083222	0	239239109	A	T
1	rs2221723	0	239239302	A	G
1	rs1116888	0	239239767	A	G
1	rs116164116	0	239239896	G	A
1	rs976532	0	239241888	T	C
1	rs184051505	0	239241958	C	T
1	rs10925813	0	239242309	C	A
1	rs1912228	0	239242775	C	T
1	rs115394191	0	239242963	G	A
1	rs4579741	0	239244066	A	G
1	rs1116794	0	239244202	T	C
1	rs7416262	0	239245222	T	G
1	rs2175168	0	239245455	C	T
1	rs61834579	0	239246637	C	T
1	rs2202903	0	239247088	C	T
1	rs2202902	0	239247249	T	A
1	rs2202901	0	239247320	C	T
1	rs2136520	0	239247480	A	G
1	rs61834580	0	239248577	A	C
1	rs6677311	0	239248612	A	G
1	rs6682504	0	239248743	T	C
1	rs10925814	0	239249064	G	A
1	rs12084592	0	239249308	C	T
1	rs55930236	0	239251794	C	T
1	rs1828304	0	239251880	T	A
1	rs10925816	0	239252495	C	T
1	rs6429124	0	239253108	T	C
1	rs1509690	0	239253767	T	C
1	rs1509689	0	239254075	C	T
1	rs72752608	0	239254221	A	G
1	rs61834582	0	239254236	T	G
1	rs2883160	0	239254410	A	G
1	rs2353429	0	239254740	G	C
1	rs10495442	0	239255387	A	G
1	rs1543017	0	239255554	G	A
1	rs1543016	0	239255612	G	A
1	rs1543015	0	239255671	G	C
1	rs10495441	0	239256127	G	A
1	rs10925817	0	239256192	T	G
1	rs10754664	0	239256533	C	G
1	rs1588360	0	239256802	C	T
1	rs1588359	0	239256936	A	C
1	rs1605885	0	239257217	T	A
1	rs2353430	0	239257592	A	G
1	rs2353431	0	239257617	G	C
1	rs6429125	0	239257661	C	T
1	rs6429126	0	239257851	G	A
1	rs2353432	0	239258161	G	A
1	rs7552074	0	239258433	A	G
1	rs7540689	0	239258491	C	T
1	rs2175167	0	239258969	T	G
1	rs12080823	0	239259263	G	A
1	rs10925818	0	239259358	C	T
1	rs41448945	0	239260094	T	G
1	rs57242569	0	239260188	A	C
1	rs57022255	0	239260279	G	A
1	rs58517775	0	239260798	C	T
1	rs7526593	0	239261101	G	A
1	rs12410287	0	239261262	C	T
1	rs12039788	0	239261678	G	A
1	rs41366748	0	239261802	G	A
1	rs73121590	0	239261922	G	A
1	rs73121592	0	239262012	A	T
1	rs142876347	0	239262055	A	C
1	rs16837758	0	239262486	A	G
1	rs16837760	0	239262585	G	A
1	rs16837761	0	239262781	A	G
1	rs61834602	0	239263041	C	T
1	rs16837764	0	239263134	G	A
1	rs16837766	0	239263935	C	T
1	rs1027897	0	239263991	G	A
1	rs61834604	0	239264018	A	G
1	rs74900977	0	239264714	C	T
1	rs112993444	0	239264993	G	A
1	rs111847400	0	239265231	G	A
1	rs112764761	0	239265243	T	C
1	rs61834605	0	239265380	C	T
1	rs183406178	0	239265425	G	A
1	rs61834606	0	239265525	C	T
1	rs61834607	0	239265724	A	T
1	rs11805939	0	239265755	T	C
1	rs61834610	0	239266324	C	A
1	rs55758828	0	239266342	T	C
1	rs61834612	0	239266416	C	T
1	rs368585347	0	239266623	G	A
1	rs61834616	0	239266875	A	G
1	rs143142037	0	239266943	A	G
1	rs112514298	0	239267004	G	A
1	rs56113657	0	239267074	G	A
1	rs55698104	0	239267115	G	A
1	rs56095644	0	239267212	G	A
1	rs55738940	0	239267240	C	T
1	rs56170575	0	239267348	A	C
1	rs12085168	0	239268145	G	C
1	rs10925822	0	239268491	A	G
1	rs75453619	0	239269299	G	A
1	rs79817123	0	239270616	A	G
1	rs6688258	0	239271039	G	C
1	rs1509687	0	239271085	C	G
1	rs1509686	0	239271146	G	A
1	rs4659902	0	239271778	A	C
1	rs12040128	0	239272488	G	A
1	rs147376711	0	239272702	C	T
1	rs17640659	0	239273035	C	T
1	rs146809381	0	239274066	G	C
1	rs59857131	0	239274117	C	A
1	rs10925825	0	239274126	T	C
1	rs906909	0	239274252	A	T
1	rs75188483	0	239275006	G	A
1	rs10495440	0	239275579	C	T
1	rs115551323	0	239276163	G	A
1	rs61834623	0	239276319	C	T
1	rs78255650	0	239276674	G	T
1	rs1567400	0	239277139	T	C
1	rs7534102	0	239277475	A	G
1	rs147182097	0	239278320	C	A
1	rs148665341	0	239278433	G	A
1	rs17640830	0	239278524	A	C
1	rs16837792	0	239278576	G	A
1	rs12062750	0	239278738	C	T
1	rs12093246	0	239278760	G	C
1	rs139574914	0	239279400	G	A
1	rs10925826	0	239279435	A	C
1	rs145293110	0	239279550	A	G
1	rs10925827	0	239280072	G	A
1	rs1396903	0	239280356	G	T
1	rs17640950	0	239281167	A	G
1	rs10495439	0	239283303	T	C
1	rs61834637	0	239283621	G	A
1	rs139806850	0	239284767	G	A
1	rs2354177	0	239284830	G	A
1	rs12567748	0	239285052	A	G
1	rs112065593	0	239286212	G	A
1	rs1116047	0	239287014	C	T
1	rs61834638	0	239288557	T	C
1	rs59284565	0	239289085	G	C
1	rs16837806	0	239289134	C	A
1	rs16837808	0	239289175	A	G
1	rs115771202	0	239289614	C	G
1	rs10495438	0	239289619	T	A
1	rs117713370	0	239289890	G	A
1	rs79369609	0	239289960	A	T
1	rs76459879	0	239290075	C	T
1	rs2136522	0	239291689	A	G
1	rs6700154	0	239291834	C	T
1	rs10399701	0	239291835	G	T
1	rs78719545	0	239292575	A	C
1	rs6670325	0	239292966	T	C
1	rs149363153	0	239294922	A	G
1	rs6685861	0	239295096	G	A
1	rs11799565	0	239296151	T	A
1	rs1848752	0	239296644	C	T
1	rs4515774	0	239296690	C	T
1	rs1912231	0	239296958	C	T
1	rs10802749	0	239297296	C	T
1	rs10495437	0	239297423	C	T
1	rs10925828	0	239297872	A	G
1	rs4659903	0	239298202	A	C
1	rs11583250	0	239298749	C	T
1	rs76353431	0	239298985	A	G
1	rs12035510	0	239299272	C	A
1	rs143602272	0	239299316	G	A
1	rs80232734	0	239299815	A	T
1	rs10754665	0	239300094	A	C
1	rs1509700	0	239300559	A	T
1	rs10925829	0	239300889	G	C
1	rs10802750	0	239301480	A	T
1	rs10802751	0	239301935	A	T
1	rs12066864	0	239301959	T	G
1	rs72752626	0	239303222	G	A
1	rs6687182	0	239303744	A	G
1	rs6429127	0	239303768	A	G
1	rs72752627	0	239303934	A	C
1	rs6678255	0	239304867	C	T
1	rs1848751	0	239305236	C	T
1	rs10802753	0	239305836	A	G
1	rs6696842	0	239306049	T	C
1	rs1858175	0	239306319	A	G
1	rs6657123	0	239306468	G	A
1	rs16837837	0	239306871	A	G
1	rs116993169	0	239307062	A	T
1	rs7522272	0	239307432	C	T
1	rs7536500	0	239307620	T	A
1	rs72752632	0	239307765	A	T
1	rs12123149	0	239307775	A	G
1	rs6670575	0	239308236	C	A
1	rs7537019	0	239308411	A	T
1	rs6670952	0	239308616	C	T
1	rs12728455	0	239308787	T	C
1	rs10925831	0	239308963	G	A
1	rs17641746	0	239309106	T	C
1	rs12564195	0	239309498	T	C
1	rs6676949	0	239309679	C	T
1	rs2354178	0	239310416	G	A
1	rs12034054	0	239310531	G	C
1	rs7419201	0	239311068	G	A
1	rs1509699	0	239311128	G	A
1	rs79099921	0	239311631	C	A
1	rs16837859	0	239311763	A	G
1	rs10754666	0	239312627	C	T
1	rs7538373	0	239312630	C	A
1	rs7517294	0	239312688	G	A
1	rs7541537	0	239313573	C	A
1	rs147409598	0	239314365	T	C
1	rs12030334	0	239314615	T	C
1	rs12084421	0	239315018	C	T
1	rs117177160	0	239315395	G	A
1	rs191097559	0	239316279	G	A
1	rs2136521	0	239316750	C	T
1	rs2175169	0	239316952	C	T
1	rs79814208	0	239317053	C	T
1	rs4659904	0	239317135	A	G
1	rs12032515	0	239317238	A	G
1	rs79159451	0	239319621	G	A
1	rs139646396	0	239320165	C	T
1	rs10127928	0	239320797	C	T
1	rs12132104	0	239320854	T	C
1	rs10925832	0	239321213	T	C
1	rs7526587	0	239321257	G	A
1	rs9787221	0	239323771	C	T
1	rs9787223	0	239323855	C	T
1	rs79894095	0	239324169	C	T
1	rs74148977	0	239324565	A	T
1	rs78907675	0	239325193	T	C
1	rs12038495	0	239325758	G	A
1	rs7542621	0	239326310	G	A
1	rs7520449	0	239326686	T	C
1	rs113541353	0	239327007	A	G
1	rs79534318	0	239327084	T	C
1	rs75007311	0	239327341	A	C
1	rs1980004	0	239327385	G	A
1	rs116145737	0	239327550	C	T
1	rs6666998	0	239328267	A	G
1	rs2136523	0	239328343	T	A
1	rs67954494	0	239328962	A	G
1	rs73106122	0	239329278	A	G
1	rs12138491	0	239329782	G	T
1	rs7530534	0	239330142	T	A
1	rs72752653	0	239330626	G	A
1	rs115119275	0	239330818	T	G
1	rs55874128	0	239330950	C	T
1	rs61401098	0	239331155	G	A
1	rs12562059	0	239331179	C	T
1	rs61834643	0	239331419	A	C
1	rs6668037	0	239332114	C	T
1	rs7536909	0	239332184	T	C
1	rs76680970	0	239332289	G	A
1	rs10802754	0	239332553	T	G
1	rs78477280	0	239332738	T	G
1	rs7525973	0	239333127	C	T
1	rs61834644	0	239334857	C	T
1	rs61834645	0	239334887	C	T
1	rs72752660	0	239334956	G	C
1	rs12741621	0	239335208	A	T
1	rs10754667	0	239336071	A	C
1	rs10802755	0	239336512	C	T
1	rs10802756	0	239336602	T	C
1	rs6429130	0	239337365	T	G
1	rs1828307	0	239337956	A	G
1	rs1112902	0	239338464	A	C
1	rs1112903	0	239338587	A	G
1	rs1396902	0	239338795	C	T
1	rs6686907	0	239339558	A	G
1	rs12143589	0	239340123	G	A
1	rs113043162	0	239340733	G	A
1	rs6692802	0	239340736	A	C
1	rs6680593	0	239340854	C	A
1	rs12123406	0	239341507	C	T
1	rs10925835	0	239341528	G	A
1	rs10737832	0	239341587	G	A
1	rs10737833	0	239341804	T	A
1	rs6684104	0	239342006	C	T
1	rs6684115	0	239342028	C	T
1	rs7514881	0	239342486	G	C
1	rs925291	0	239342756	C	T
1	rs925292	0	239342930	G	A
1	rs6687737	0	239343203	C	A
1	rs6687940	0	239343438	C	T
1	rs6700447	0	239343465	A	G
1	rs6700460	0	239343503	A	G
1	rs6703086	0	239343728	A	G
1	rs12038672	0	239344447	A	G
1	rs12049273	0	239345128	C	G
1	rs10925836	0	239345481	T	C
1	rs79173101	0	239345625	C	T
1	rs967290	0	239345792	A	G
1	rs7527654	0	239346445	G	A
1	rs12041342	0	239346462	T	G
1	rs79756811	0	239346909	T	C
1	rs7537248	0	239347528	C	G
1	rs60719626	0	239349481	T	G
1	rs75006678	0	239349552	G	A
1	rs12044393	0	239349982	T	A
1	rs2664055	0	239349993	A	C
1	rs2664056	0	239350538	G	T
1	rs2664057	0	239350728	G	A
1	rs16837978	0	239350816	G	A
1	rs2664058	0	239351050	T	G
1	rs74862824	0	239351116	G	T
1	rs73108236	0	239351151	G	A
1	rs9428457	0	239351433	A	G
1	rs9428458	0	239351491	A	T
1	rs9428459	0	239351552	T	G
1	rs17287547	0	239352713	A	G
1	rs2820013	0	239354088	T	C
1	rs11578312	0	239354761	C	T
1	rs10925837	0	239355364	A	G
1	rs2039801	0	239356155	T	G
1	rs1509698	0	239357178	G	A
1	rs74834941	0	239358068	T	C
1	rs12047173	0	239358245	A	G
1	rs2820006	0	239358801	A	T
1	rs2820005	0	239358813	G	T
1	rs10802757	0	239359436	T	C
1	rs12022004	0	239363299	G	C
1	rs112579265	0	239363355	T	C
1	rs12029360	0	239363562	C	T
1	rs2820011	0	239363563	A	G
1	rs112300789	0	239365254	T	C
1	rs192203141	0	239365271	G	A
1	rs58281714	0	239366184	C	A
1	rs10158413	0	239370397	G	A
1	rs17642796	0	239371117	A	G
1	rs150967424	0	239372900	A	T
1	rs61636946	0	239373488	A	G
1	rs61132648	0	239373628	G	A
1	rs16838021	0	239375010	A	C
1	rs10802758	0	239376927	T	C
1	rs7521497	0	239377627	C	T
1	rs10925839	0	239379011	C	A
1	rs74930900	0	239379158	T	C
1	rs58467447	0	239380881	C	T
1	rs112320913	0	239380932	G	A
1	rs2820004	0	239381919	G	A
1	rs2790661	0	239382027	A	G
1	rs16838036	0	239383418	A	G
1	rs79832666	0	239383998	G	T
1	rs2105233	0	239384288	A	G
1	rs73109719	0	239384985	G	T
1	rs144075467	0	239385086	T	G
1	rs79394057	0	239385350	C	T
1	rs79490244	0	239386100	T	C
1	rs12126728	0	239386598	A	G
1	rs2790658	0	239386875	T	C
1	rs73109721	0	239387123	C	A
1	rs76300436	0	239387551	C	T
1	rs2095917	0	239387809	T	C
1	rs139528248	0	239391438	G	A
1	rs1339737	0	239391770	G	A
1	rs2790656	0	239392528	G	A
1	rs2820054	0	239393118	A	C
1	rs2493996	0	239394705	G	A
1	rs12046312	0	239396344	C	T
1	rs80167242	0	239396636	T	C
1	rs1339738	0	239397104	C	T
1	rs187522801	0	239399186	C	G
1	rs2820017	0	239400528	T	C
1	rs13375734	0	239400550	T	C
1	rs1004788	0	239402555	A	G
1	rs10925856	0	239403091	C	T
1	rs78657488	0	239403302	T	C
1	rs75355275	0	239404262	G	A
1	rs2790647	0	239408138	G	A
1	rs2790646	0	239409551	T	C
1	rs75405235	0	239410254	A	G
1	rs2486666	0	239411896	G	A
1	rs16838100	0	239412602	G	C
1	rs78341769	0	239413890	A	T
1	rs79130941	0	239414007	C	T
1	rs2790645	0	239414759	A	G
1	rs73109749	0	239414917	A	T
1	rs10925857	0	239416769	T	C
1	rs2494002	0	239417534	G	A
1	rs2820023	0	239417927	T	C
1	rs2790643	0	239418603	A	G
1	rs145005658	0	239418667	T	C
1	rs2790642	0	239418671	C	A
1	rs72752680	0	239419002	A	G
1	rs114474190	0	239419202	C	G
1	rs2790641	0	239419204	A	C
1	rs2790640	0	239419259	A	G
1	rs2790639	0	239419375	G	A
1	rs2820024	0	239419650	C	A
1	rs2790638	0	239420601	T	C
1	rs2790637	0	239420614	G	A
1	rs2820025	0	239420812	A	T
1	rs56376509	0	239421974	T	A
1	rs2790636	0	239423270	T	C
1	rs2790634	0	239423655	G	A
1	rs2820026	0	239423724	C	T
1	rs2820027	0	239424808	C	T
1	rs1538624	0	239426327	T	A
1	rs2790633	0	239426899	C	T
1	rs2820028	0	239427364	C	G
1	rs2790632	0	239427430	G	A
1	rs2790631	0	239427449	A	C
1	rs2486665	0	239427805	G	T
1	rs2820029	0	239427898	T	C
1	rs10925859	0	239428370	C	G
1	rs2790630	0	239428730	A	G
1	rs2820030	0	239429042	T	C
1	rs140504406	0	239429184	C	A
1	rs2790629	0	239429271	C	T
1	rs57742019	0	239429675	C	G
1	rs2994002	0	239429830	G	A
1	rs79171108	0	239429910	A	C
1	rs9428826	0	239430497	C	T
1	rs2820031	0	239430759	A	T
1	rs2820032	0	239430798	G	A
1	rs2820033	0	239431245	T	C
1	rs57963909	0	239431647	G	A
1	rs2790628	0	239431736	C	G
1	rs2790627	0	239431802	T	A
1	rs2790626	0	239432110	A	G
1	rs2820034	0	239432335	G	A
1	rs61837671	0	239432863	G	A
1	rs2820035	0	239433771	C	G
1	rs2790624	0	239433828	G	A
1	rs2820036	0	239434804	A	G
1	rs77162235	0	239435464	C	G
1	rs2790623	0	239435476	C	T
1	rs2790622	0	239436135	A	C
1	rs2820037	0	239436542	A	T
1	rs2820038	0	239436607	C	T
1	rs2820039	0	239436666	T	C
1	rs2820040	0	239436876	G	A
1	rs2494001	0	239437118	A	T
1	rs2494000	0	239437121	G	C
1	rs9428827	0	239437200	C	T
1	rs10925860	0	239437722	G	A
1	rs2820041	0	239437737	A	C
1	rs2820042	0	239437829	A	G
1	rs2820043	0	239438115	C	G
1	rs2820044	0	239438375	G	A
1	rs1339730	0	239438693	G	A
1	rs1416824	0	239439085	T	C
1	rs2790620	0	239439173	G	A
1	rs1416825	0	239439269	G	C
1	rs2820046	0	239439310	T	A
1	rs2493999	0	239440091	C	G
1	rs2493998	0	239440442	A	C
1	rs77361668	0	239440690	T	A
1	rs76451739	0	239440691	C	A
1	rs9428463	0	239441802	C	A
1	rs9428464	0	239441812	C	T
1	rs9428465	0	239441940	T	A
1	rs2790670	0	239442090	C	T
1	rs2790669	0	239442161	C	A
1	rs73111660	0	239442389	T	C
1	rs73111662	0	239442442	G	A
1	rs73111663	0	239442484	T	C
1	rs2820047	0	239442744	A	T
1	rs73111665	0	239443988	T	G
1	rs77428663	0	239444189	G	A
1	rs79104019	0	239444194	T	A
1	rs1591900	0	239444711	G	C
1	rs7514901	0	239444753	T	A
1	rs2820048	0	239444964	T	G
1	rs7546328	0	239445204	C	T
1	rs73111670	0	239445395	C	T
1	rs73111671	0	239445442	A	G
1	rs4659906	0	239445792	C	T
1	rs10925863	0	239445802	G	A
1	rs4659907	0	239445837	A	G
1	rs57979761	0	239445974	C	G
1	rs59993374	0	239445983	G	T
1	rs2820049	0	239446693	A	G
1	rs2820050	0	239446740	T	G
1	rs79106709	0	239446912	T	C
1	rs1339733	0	239447507	C	A
1	rs138506027	0	239447512	A	G
1	rs77289651	0	239447763	A	G
1	rs76218065	0	239447981	G	C
1	rs2790644	0	239448326	T	C
1	rs56691090	0	239448544	G	A
1	rs16838171	0	239448547	C	T
1	rs2790625	0	239449875	G	T
1	rs2820052	0	239450832	G	A
1	rs4659908	0	239451796	C	T
1	rs16838192	0	239453106	C	T
1	rs17583418	0	239454362	G	T
1	rs111484148	0	239454492	A	G
1	rs7515892	0	239454832	C	T
1	rs79789184	0	239455950	T	C
1	rs117106431	0	239457246	C	T
1	rs7411488	0	239458280	G	A
1	rs4579742	0	239460167	A	T
1	rs12032663	0	239463126	T	C
1	rs58994924	0	239463195	T	A
1	rs12748947	0	239463528	T	C
1	rs12073764	0	239463941	A	T
1	rs7512158	0	239463985	C	T
1	rs117879004	0	239464660	G	C
1	rs10802759	0	239465486	T	G
1	rs6684249	0	239465541	G	A
1	rs10925865	0	239465679	C	T
1	rs17644359	0	239466136	C	T
1	rs7518749	0	239466287	C	T
1	rs4568821	0	239466347	A	G
1	rs10733122	0	239466838	C	T
1	rs10733124	0	239467083	A	G
1	rs10925866	0	239467144	T	C
1	rs144287876	0	239468034	T	A
1	rs10802760	0	239468210	C	A
1	rs16838197	0	239468345	T	C
1	rs16838201	0	239468556	T	A
1	rs10925867	0	239469734	T	G
1	rs6682523	0	239469851	G	A
1	rs111435127	0	239471050	G	A
1	rs4570412	0	239471272	C	T
1	rs144206077	0	239471787	T	C
1	rs12041476	0	239472077	T	C
1	rs6429133	0	239472183	G	C
1	rs6689735	0	239472254	G	C
1	rs10495435	0	239473113	T	C
1	rs12040449	0	239473409	G	A
1	rs12047674	0	239473442	C	A
1	rs4659539	0	239473681	A	C
1	rs10495434	0	239473965	G	T
1	rs12737036	0	239474146	T	A
1	rs17583977	0	239474391	G	A
1	rs72752690	0	239474934	T	C
1	rs7530393	0	239474954	C	T
1	rs4131653	0	239475031	C	T
1	rs12039240	0	239475286	A	T
1	rs12021599	0	239475535	C	G
1	rs10495433	0	239475740	T	C
1	rs10495432	0	239475761	G	A
1	rs6679516	0	239475798	C	T
1	rs10495431	0	239475925	C	T
1	rs4233476	0	239476141	C	T
1	rs6692301	0	239476145	A	C
1	rs6703608	0	239476369	G	C
1	rs12239974	0	239476494	G	A
1	rs10925868	0	239476669	A	T
1	rs10925869	0	239476853	G	A
1	rs72752694	0	239478354	T	A
1	rs12042304	0	239479003	A	C
1	rs57817718	0	239479730	A	T
1	rs6702543	0	239481427	G	A
1	rs72752696	0	239481936	C	T
1	rs138329954	0	239483077	A	T
1	rs75117996	0	239483323	G	C
1	rs12042595	0	239483346	T	C
1	rs72752698	0	239483714	T	A
1	rs115639005	0	239483995	C	T
1	rs73113485	0	239484215	A	G
1	rs12139059	0	239484597	A	T
1	rs78004773	0	239485765	C	T
1	rs12048070	0	239486397	G	T
1	rs72752700	0	239486485	T	C
1	rs11810036	0	239487016	A	G
1	rs141671481	0	239488357	A	T
1	rs12022007	0	239488433	G	A
1	rs10495430	0	239489151	G	C
1	rs16838263	0	239489667	G	A
1	rs76343960	0	239489672	A	G
1	rs77758292	0	239489687	G	T
1	rs16838264	0	239490229	G	A
1	rs75269780	0	239490324	G	A
1	rs57338947	0	239490488	G	T
1	rs4072663	0	239490983	T	C
1	rs12145602	0	239491209	A	G
1	rs4659909	0	239491288	G	A
1	rs76063279	0	239491774	C	T
1	rs6661899	0	239491834	A	C
1	rs6672904	0	239491837	G	T
1	rs4517336	0	239492387	C	A
1	rs72754603	0	239493087	A	G
1	rs117353775	0	239494859	A	G
1	rs115203867	0	239495180	C	T
1	rs4390163	0	239495889	C	T
1	rs117318222	0	239495967	C	A
1	rs72754605	0	239496435	G	A
1	rs72754606	0	239496462	G	C
1	rs12049599	0	239496469	A	G
1	rs12024841	0	239497207	G	A
1	rs68032203	0	239497691	A	G
1	rs4573503	0	239498465	C	A
1	rs9428828	0	239498915	T	C
1	rs144403307	0	239499867	T	C
1	rs148861475	0	239499919	C	T
1	rs12061810	0	239499947	A	G
1	rs116426102	0	239499993	C	T
1	rs151137860	0	239500070	A	G
1	rs7526159	0	239500200	A	C
1	rs72754611	0	239500608	T	C
1	rs79053839	0	239501048	G	T
1	rs12026416	0	239501404	A	G
1	rs74355080	0	239502465	G	A
1	rs78249064	0	239502912	G	A
1	rs72754612	0	239503080	C	T
1	rs75239556	0	239503136	T	C
1	rs7549254	0	239504374	G	A
1	rs112907109	0	239504419	A	C
1	rs74837379	0	239505050	G	A
1	rs79368388	0	239505659	A	C
1	rs10925871	0	239506077	G	A
1	rs115379547	0	239506819	C	A
1	rs4399142	0	239507278	G	A
1	rs10158639	0	239507300	G	T
1	rs6688778	0	239507438	G	T
1	rs4319313	0	239507520	C	A
1	rs144915446	0	239508663	T	C
1	rs10737834	0	239508681	T	C
1	rs74149033	0	239509094	C	T
1	rs7551236	0	239510175	G	A
1	rs80023306	0	239510434	C	T
1	rs73115180	0	239511269	G	A
1	rs77230095	0	239511280	A	C
1	rs75195282	0	239511369	C	T
1	rs4525028	0	239511799	C	G
1	rs73115183	0	239512653	T	C
1	rs116655878	0	239513159	C	T
1	rs114254341	0	239513206	A	C
1	rs79693004	0	239514475	A	G
1	rs10925872	0	239514632	C	T
1	rs79843432	0	239514826	A	G
1	rs10925873	0	239515374	C	T
1	rs73115187	0	239515745	A	G
1	rs73115189	0	239515759	A	C
1	rs10925874	0	239516152	T	C
1	rs117910104	0	239516221	T	C
1	rs113636888	0	239516419	C	A
1	rs112457568	0	239516512	C	T
1	rs111829061	0	239516542	T	G
1	rs75813306	0	239516604	C	G
1	rs115426849	0	239516698	T	G
1	rs148937600	0	239516779	T	C
1	rs4345794	0	239517219	C	A
1	rs73115192	0	239517768	T	G
1	rs75779887	0	239518002	C	G
1	rs73115195	0	239518312	A	C
1	rs137870747	0	239518651	C	A
1	rs4659541	0	239518692	C	G
1	rs4259633	0	239518710	A	T
1	rs142376737	0	239518754	T	C
1	rs73115197	0	239518841	G	C
1	rs12036333	0	239519066	G	A
1	rs6700381	0	239519108	A	G
1	rs75466882	0	239520096	C	T
1	rs74837470	0	239520174	T	C
1	rs115504559	0	239520255	A	C
1	rs75716807	0	239520788	T	C
1	rs115161345	0	239522161	C	T
1	rs79230360	0	239522779	C	T
1	rs73115199	0	239523234	G	C
1	rs76788919	0	239523345	T	A
1	rs12079382	0	239524238	G	C
1	rs74149040	0	239524316	T	C
1	rs116000390	0	239524324	T	A
1	rs78474551	0	239524723	C	T
1	rs74149041	0	239524781	A	G
1	rs142941887	0	239524829	G	T
1	rs77889865	0	239525553	G	T
1	rs79258751	0	239527041	T	C
1	rs73117103	0	239527318	T	C
1	rs150139682	0	239527327	G	A
1	rs75778441	0	239527337	G	A
1	rs73117106	0	239527990	A	G
1	rs66588531	0	239528259	T	G
1	rs12095822	0	239528444	C	T
1	rs72754623	0	239529207	A	G
1	rs59321474	0	239529316	A	G
1	rs73117113	0	239529373	G	A
1	rs72754624	0	239529528	C	G
1	rs72754626	0	239530602	T	C
1	rs1317950	0	239530742	A	G
1	rs72754627	0	239530806	T	A
1	rs72754629	0	239530823	A	T
1	rs72754630	0	239530851	A	G
1	rs80110474	0	239530878	T	C
1	rs55750412	0	239531330	C	T
1	rs115998707	0	239531373	C	T
1	rs1574555	0	239531503	C	T
1	rs1574554	0	239531666	A	G
1	rs58334053	0	239531908	A	T
1	rs60588491	0	239531946	C	T
1	rs1938237	0	239531983	G	A
1	rs76951433	0	239532049	A	T
1	rs61834665	0	239533479	C	A
1	rs4372236	0	239534196	C	T
1	rs4307554	0	239534259	G	A
1	rs80220083	0	239534720	C	T
1	rs1938234	0	239535366	C	T
1	rs1938233	0	239535411	A	G
1	rs4497194	0	239535513	A	G
1	rs4314874	0	239535660	G	A
1	rs4497195	0	239535688	A	C
1	rs2354396	0	239536074	C	T
1	rs2354397	0	239536302	T	C
1	rs66523063	0	239536710	G	T
1	rs78079983	0	239536794	T	C
1	rs12562060	0	239536963	C	A
1	rs12566874	0	239537021	A	G
1	rs10754668	0	239537159	A	G
1	rs147799173	0	239537479	G	C
1	rs79941436	0	239537882	A	G
1	rs10802761	0	239537973	T	A
1	rs11800276	0	239538090	C	T
1	rs11808381	0	239538192	A	C
1	rs72754637	0	239538233	G	A
1	rs11808725	0	239538277	A	G
1	rs148077532	0	239538313	C	G
1	rs11809111	0	239538726	T	C
1	rs72754640	0	239538913	A	G
1	rs10925875	0	239539778	G	C
1	rs10737836	0	239540263	A	G
1	rs117657130	0	239540378	G	T
1	rs12563138	0	239541074	C	T
1	rs147610373	0	239541921	C	A
1	rs76772172	0	239542224	G	A
1	rs61834667	0	239543180	T	C
1	rs79211034	0	239543627	A	G
1	rs74566071	0	239544789	C	A
1	rs61834669	0	239546162	A	G
1	rs75128861	0	239547869	T	A
1	rs72754645	0	239548568	T	A
1	rs61834670	0	239548570	G	A
1	rs117549427	0	239550255	G	A
1	rs144539698	0	239550686	C	G
1	rs75533706	0	239551100	T	A
1	rs72754649	0	239552821	G	T
1	rs6701390	0	239553017	C	T
1	rs116910538	0	239554248	G	A
1	rs6429136	0	239554520	T	C
1	rs12562702	0	239554858	C	T
1	rs6675386	0	239555593	T	C
1	rs60093138	0	239556578	A	G
1	rs56202307	0	239557727	A	G
1	rs4130463	0	239559348	C	T
1	rs7552265	0	239559469	A	G
1	rs4394643	0	239559631	G	A
1	rs1319123	0	239560096	A	G
1	rs77890683	0	239560283	A	T
1	rs1319122	0	239560469	A	T
1	rs1938228	0	239560549	T	C
1	rs72754652	0	239561212	G	C
1	rs4659912	0	239562309	T	C
1	rs115455482	0	239562760	C	T
1	rs79942675	0	239562984	C	T
1	rs78260211	0	239563886	C	T
1	rs10802762	0	239564197	A	G
1	rs74722579	0	239564507	G	C
1	rs4659544	0	239564682	A	C
1	rs78686829	0	239564684	C	T
1	rs6658733	0	239564924	C	G
1	rs144578578	0	239565312	C	T
1	rs13376661	0	239565556	T	C
1	rs12691540	0	239565584	A	G
1	rs10925877	0	239567065	G	A
1	rs6663570	0	239568007	A	G
1	rs111607669	0	239569412	G	A
1	rs75628174	0	239569684	A	G
1	rs12026018	0	239570897	T	C
1	rs12123857	0	239570932	G	A
1	rs2883428	0	239571364	A	G
1	rs117110132	0	239571564	G	A
1	rs74771054	0	239572891	T	A
1	rs12117778	0	239572895	T	G
1	rs12118772	0	239573670	T	G
1	rs11577797	0	239574661	T	C
1	rs77474584	0	239575301	C	T
1	rs7541385	0	239575351	A	G
1	rs73114758	0	239575464	G	C
1	rs111743058	0	239575694	T	C
1	rs6678395	0	239575774	C	T
1	rs76521436	0	239576181	C	T
1	rs58191996	0	239576211	C	G
1	rs61182975	0	239576251	A	G
1	rs12120971	0	239576408	A	G
1	rs12124516	0	239576751	G	A
1	rs12727239	0	239576834	C	T
1	rs7519061	0	239577254	C	T
1	rs12133100	0	239577336	C	T
1	rs10925879	0	239578561	G	A
1	rs75241916	0	239579003	A	G
1	rs73114760	0	239579789	T	C
1	rs12137225	0	239581298	C	T
1	rs117604343	0	239581411	G	A
1	rs10802764	0	239581417	C	T
1	rs12129794	0	239581547	G	T
1	rs76334418	0	239581641	G	A
1	rs7538577	0	239583542	C	A
1	rs12123979	0	239584624	A	G
1	rs10802766	0	239585329	A	G
1	rs12125061	0	239585876	A	G
1	rs2354402	0	239585964	G	A
1	rs12137093	0	239586859	C	T
1	rs140872209	0	239587263	G	A
1	rs7548324	0	239587512	T	C
1	rs10925880	0	239587659	G	C
1	rs10802767	0	239589017	T	C
1	rs10925883	0	239589541	C	G
1	rs77360725	0	239589704	G	A
1	rs6429137	0	239589808	C	A
1	rs72754665	0	239589927	T	C
1	rs72754666	0	239589997	T	G
1	rs6429138	0	239590223	A	T
1	rs72754668	0	239591785	A	G
1	rs4557960	0	239592178	G	A
1	rs10925884	0	239592534	T	C
1	rs72754669	0	239592577	T	C
1	rs78340925	0	239592615	A	T
1	rs12128683	0	239593731	T	A
1	rs10925885	0	239593843	A	G
1	rs147990933	0	239594116	G	T
1	rs12139749	0	239594216	C	T
1	rs117622593	0	239594921	A	T
1	rs7536303	0	239595136	G	A
1	rs7536688	0	239595512	G	C
1	rs12141057	0	239595973	C	A
1	rs72754672	0	239596277	C	A
1	rs6696246	0	239597165	C	G
1	rs6662827	0	239597175	T	G
1	rs6671410	0	239597345	G	T
1	rs6699243	0	239597783	C	T
1	rs10925886	0	239597934	T	C
1	rs112532534	0	239598540	A	G
1	rs12134003	0	239598869	T	C
1	rs4659545	0	239599148	T	A
1	rs72754679	0	239600308	A	G
1	rs61834687	0	239600733	A	G
1	rs6676664	0	239601307	T	C
1	rs6685478	0	239601547	G	C
1	rs6687984	0	239601676	G	A
1	rs4233478	0	239601840	G	A
1	rs4263985	0	239601991	A	G
1	rs4617391	0	239602042	G	A
1	rs74559312	0	239602365	C	G
1	rs4486441	0	239603109	T	G
1	rs140235285	0	239603525	A	G
1	rs80221376	0	239603722	A	G
1	rs138610798	0	239604102	A	G
1	rs147437470	0	239604657	T	C
1	rs17645304	0	239606858	C	T
1	rs2354398	0	239608049	A	T
1	rs10925887	0	239608402	G	A
1	rs113971942	0	239609437	A	G
1	rs147030723	0	239609456	T	C
1	rs2354399	0	239609477	C	T
1	rs2354400	0	239609595	C	T
1	rs1938230	0	239609714	G	A
1	rs6698111	0	239610620	G	A
1	rs61595023	0	239610656	G	A
1	rs8179373	0	239610900	C	T
1	rs61834689	0	239611254	G	A
1	rs58291256	0	239611319	A	G
1	rs12141123	0	239611507	A	G
1	rs6693126	0	239611812	A	T
1	rs6681143	0	239612188	C	T
1	rs12086449	0	239612814	T	C
1	rs12118164	0	239613166	C	T
1	rs117677435	0	239613433	C	A
1	rs61834709	0	239613451	T	C
1	rs79328810	0	239613690	C	T
1	rs6666589	0	239615365	G	A
1	rs6669508	0	239615940	G	A
1	rs148601791	0	239616225	C	T
1	rs61834710	0	239616512	A	G
1	rs2354395	0	239616730	A	G
1	rs10925888	0	239617831	A	G
1	rs7513717	0	239617971	G	A
1	rs61834712	0	239618225	A	G
1	rs7551209	0	239618371	T	A
1	rs6661441	0	239618810	G	A
1	rs61834714	0	239619004	C	T
1	rs34584779	0	239619387	C	T
1	rs12144838	0	239619618	T	C
1	rs60374536	0	239619939	T	C
1	rs61834716	0	239620629	A	T
1	rs61834717	0	239620822	T	C
1	rs76616666	0	239620947	G	C
1	rs74149074	0	239621277	C	T
1	rs10802768	0	239622368	A	G
1	rs7519143	0	239622561	T	A
1	rs58463672	0	239622939	A	G
1	rs12048639	0	239622971	G	A
1	rs16838358	0	239623317	A	G
1	rs17584748	0	239623704	T	C
1	rs16838359	0	239624017	T	C
1	rs10754670	0	239624352	C	G
1	rs58716948	0	239624515	G	T
1	rs61834720	0	239625061	C	T
1	rs16838363	0	239626368	C	T
1	rs10802769	0	239626654	G	C
1	rs10925889	0	239626755	A	G
1	rs7517458	0	239626849	T	G
1	rs12117089	0	239627451	A	G
1	rs12120600	0	239628056	G	A
1	rs61834721	0	239630452	A	C
1	rs10802770	0	239631858	G	T
1	rs10754671	0	239632055	T	C
1	rs61834722	0	239632087	G	A
1	rs1938235	0	239633070	T	C
1	rs7522967	0	239633075	C	T
1	rs61834723	0	239633100	G	C
1	rs1938236	0	239633385	T	A
1	rs77611755	0	239634790	G	C
1	rs10157644	0	239635117	T	G
1	rs77933864	0	239635318	T	G
1	rs61834724	0	239636494	G	A
1	rs80016078	0	239638506	T	G
1	rs79993105	0	239638879	T	C
1	rs12136103	0	239640268	C	A
1	rs12125436	0	239641202	A	G
1	rs75732623	0	239641596	C	A
1	rs75056001	0	239641624	C	T
1	rs72754702	0	239642878	A	T
1	rs12117673	0	239643713	A	C
1	rs72756703	0	239644286	G	T
1	rs76206319	0	239645691	G	A
1	rs77047706	0	239646186	C	T
1	rs10802771	0	239648140	A	G
1	rs79258705	0	239648526	C	A
1	rs12128278	0	239650284	G	A
1	rs58532785	0	239651511	C	T
1	rs7549234	0	239651695	C	G
1	rs58734274	0	239651698	T	C
1	rs35192591	0	239651748	G	A
1	rs116496568	0	239652081	A	G
1	rs74592861	0	239655419	G	T
1	rs75278246	0	239655431	C	T
1	rs79656461	0	239656305	A	G
1	rs77219640	0	239657703	T	C
1	rs116669504	0	239658090	C	T
1	rs946355	0	239658611	G	A
1	rs946356	0	239658835	C	G
1	rs1796835	0	239658863	T	C
1	rs7516042	0	239659006	G	A
1	rs10495443	0	239659401	G	A
1	rs12033290	0	239659454	A	G
1	rs75628150	0	239659889	G	T
1	rs116022290	0	239660170	C	G
1	rs1338909	0	239660436	G	C
1	rs17585014	0	239661743	T	C
1	rs1796829	0	239661819	T	C
1	rs16838380	0	239662832	A	G
1	rs115733946	0	239662993	C	T
1	rs60281676	0	239664225	G	A
1	rs2354403	0	239665184	G	A
1	rs12034093	0	239665808	A	G
1	rs2354404	0	239666113	T	C
1	rs2354405	0	239666568	G	A
1	rs1782350	0	239667109	T	C
1	rs1796828	0	239667800	G	A
1	rs182680917	0	239667851	A	G
1	rs12239665	0	239668981	A	G
1	rs139538216	0	239670297	C	A
1	rs11807305	0	239670937	A	G
1	rs6675823	0	239671473	T	C
1	rs20437	0	239671951	C	T
1	rs20438	0	239672106	G	T
1	rs1796834	0	239673857	G	A
1	rs78284167	0	239674688	C	T
1	rs77964775	0	239674774	A	G
1	rs74784265	0	239674814	A	G
1	rs74149085	0	239675501	T	C
1	rs1782349	0	239676235	T	G
1	rs12136288	0	239676392	T	C
1	rs1782357	0	239677004	A	G
1	rs12058126	0	239677185	C	T
1	rs12136673	0	239677755	A	T
1	rs12118163	0	239678115	C	A
1	rs1782356	0	239678866	G	T
1	rs1796833	0	239679244	G	A
1	rs1796832	0	239679427	T	C
1	rs1796831	0	239679435	T	G
1	rs1796830	0	239679543	A	C
1	rs12138748	0	239679786	A	T
1	rs9428835	0	239679881	G	A
1	rs9428836	0	239679930	A	G
1	rs9428837	0	239680378	A	G
1	rs10925900	0	239680428	C	T
1	rs9428474	0	239680519	T	C
1	rs9428475	0	239680901	T	C
1	rs9428838	0	239683289	T	C
1	rs12041334	0	239683556	A	G
1	rs1782351	0	239684015	G	A
1	rs1796836	0	239684050	C	T
1	rs111599671	0	239684263	G	T
1	rs12119752	0	239684585	C	A
1	rs76262955	0	239684679	A	G
1	rs79076243	0	239684688	C	T
1	rs12142001	0	239685061	G	A
1	rs11587861	0	239685285	A	G
1	rs1782352	0	239685709	C	T
1	rs2248922	0	239686177	G	A
1	rs10925901	0	239686199	T	C
1	rs2248916	0	239686210	G	A
1	rs10925902	0	239686637	T	G
1	rs1625158	0	239686660	C	G
1	rs10925903	0	239686818	T	C
1	rs1628671	0	239687073	T	C
1	rs12240097	0	239687232	T	C
1	rs116971226	0	239687975	T	C
1	rs75473548	0	239688028	C	T
1	rs1782353	0	239688069	A	G
1	rs1796837	0	239688078	T	C
1	rs1782354	0	239688116	T	C
1	rs1782355	0	239688387	G	T
1	rs9428476	0	239688488	A	C
1	rs12728618	0	239689684	C	T
1	rs1218672	0	239689973	T	C
1	rs79134329	0	239690223	C	A
1	rs12564240	0	239690740	C	A
1	rs1218671	0	239690844	T	G
1	rs1218670	0	239691201	T	C
1	rs10925904	0	239691250	G	A
1	rs10925905	0	239691252	A	T
1	rs1218668	0	239691273	T	A
1	rs1218667	0	239691469	T	C
1	rs1218666	0	239691760	T	C
1	rs1218665	0	239692107	C	T
1	rs10925906	0	239692170	G	A
1	rs1218664	0	239692648	C	T
1	rs1310402	0	239693194	A	G
1	rs72756737	0	239693209	T	A
1	rs1218663	0	239694101	A	C
1	rs34987466	0	239695245	C	A
1	rs116006025	0	239695259	T	A
1	rs138784551	0	239695666	G	A
1	rs12023096	0	239695745	G	A
1	rs1977746	0	239695872	T	C
1	rs6676678	0	239696381	T	C
1	rs12097468	0	239696892	A	G
1	rs12057489	0	239696984	T	C
1	rs10802772	0	239697499	A	G
1	rs142178410	0	239697508	A	G
1	rs80272406	0	239697735	T	A
1	rs1899610	0	239697958	C	T
1	rs4514231	0	239698012	T	C
1	rs10925907	0	239698862	A	G
```
