## Supplementary material for "Characterization of shared and ancestry-specific signals driving complex traits using multi-ancestry fine-mapping": s2_snps.txt

```
rs10802704
rs491708
rs487974
rs75135717
rs2820211
rs17546393
rs614091
rs80121408
rs78428022
rs75529114
rs707198
rs707197
rs508528
rs10737829
rs114852378
rs115253828
rs805927
rs72761462
rs515344
rs16837074
rs12126899
rs518305
rs59186854
rs490745
rs491556
rs72761464
rs493449
rs6429083
rs497141
rs519899
rs6662476
rs522678
rs523623
rs789104
rs56372581
rs72761466
rs613620
rs11800010
rs56192646
rs55861843
rs55946825
rs142960869
rs629365
rs477325
rs4659528
rs505953
rs10925680
rs508723
rs112696662
rs574392
rs574280
rs12123113
rs546811
rs117505591
rs72761469
rs16837084
rs117468839
rs76850974
rs623636
rs637728
rs567178
rs567090
rs567088
rs640574
rs640948
rs7546773
rs7532781
rs654506
rs10925683
rs56151262
rs16837097
rs11585185
rs12083086
rs789375
rs548382
rs526612
rs7539657
rs10925684
rs7539675
rs521972
rs7552158
rs789099
rs7542167
rs7544553
rs78322188
rs6688977
rs6688978
rs16837111
rs6429084
rs6429085
rs6429086
rs6429087
rs6429088
rs10925685
rs12031580
rs7548360
rs7556203
rs7513654
rs7537013
rs7548563
rs61650246
rs78552953
rs74629677
rs10925686
rs10802705
rs10802706
rs6686603
rs11579322
rs16837115
rs150968021
rs12072066
rs12072125
rs10925687
rs668238
rs10754641
rs111980914
rs10754642
rs112815966
rs7515247
rs10754643
rs10754644
rs7513183
rs564639
rs11803645
rs12071247
rs7513643
rs7513649
rs7516101
rs560229
rs74406106
rs4659531
rs4659532
rs2392864
rs1002725
rs1002726
rs117916585
rs12130374
rs10925688
rs10802707
rs10925690
rs10925691
rs10925692
rs149399037
rs113064184
rs616530
rs7539205
rs78693677
rs1327898
rs73121903
rs1327899
rs10925693
rs10925694
rs1002812
rs10925695
rs2078306
rs1002811
rs7511818
rs116233900
rs7519757
rs7519764
rs7512016
rs73121909
rs73121910
rs11588641
rs646969
rs145785021
rs10925696
rs73121911
rs648701
rs10925697
rs7548562
rs7525520
rs7517499
rs150952988
rs7525720
rs7525823
rs7515669
rs149665114
rs10925698
rs10925700
rs10925701
rs74987348
rs16837128
rs73121917
rs16837130
rs4659533
rs148319276
rs16837132
rs505941
rs113714917
rs616137
rs117778557
rs12129603
rs478168
rs617535
rs628242
rs628294
rs117883440
rs76024330
rs630524
rs471926
rs471748
rs560406
rs77404986
rs631810
rs631830
rs139064470
rs74988015
rs644285
rs496357
rs56666168
rs117489416
rs12142926
rs79610605
rs573817
rs789144
rs789143
rs112840143
rs149276689
rs2793131
rs2653910
rs694019
rs541613
rs117443618
rs582608
rs539780
rs10925702
rs512266
rs510638
rs79841426
rs10925703
rs610009
rs111366322
rs612272
rs113680745
rs117475819
rs624912
rs563894
rs77321326
rs76049085
rs77459426
rs655252
rs655695
rs656514
rs658348
rs504506
rs116896639
rs503503
rs673848
rs9970021
rs684822
rs12089098
rs79820475
rs686145
rs12130428
rs551267
rs594360
rs606572
rs606586
rs114948799
rs609718
rs482697
rs74993844
rs652252
rs73121939
rs707194
rs112736601
rs80337170
rs10157993
rs683070
rs499370
rs113395118
rs193163445
rs57492313
rs6429090
rs607591
rs529673
rs6686921
rs6429091
rs1532742
rs559047
rs79719732
rs562711
rs144302020
rs77404329
rs649970
rs651372
rs114764980
rs663328
rs546490
rs79240150
rs666489
rs573290
rs574043
rs575883
rs576000
rs117403356
rs12060430
rs679939
rs680023
rs12137467
rs680818
rs115960174
rs585622
rs142061701
rs146321607
rs498677
rs586565
rs588748
rs599625
rs526130
rs600497
rs527947
rs556315
rs7414356
rs12047571
rs617394
rs113843582
rs16837190
rs74384320
rs12092198
rs59627173
rs12085878
rs4659879
rs4659534
rs4659880
rs4659881
rs76434363
rs6698481
rs535914
rs79785368
rs6698902
rs6698914
rs147210316
rs142794725
rs6704378
rs79022804
rs113311612
rs12088968
rs140688637
rs7522772
rs7522858
rs145304411
rs597856
rs2793130
rs75243990
rs78791352
rs614831
rs630447
rs10925711
rs572934
rs115385640
rs16837200
rs548096
rs542565
rs34700344
rs61829289
rs517690
rs1393640
rs672919
rs1393639
rs484638
rs34326716
rs483883
rs7517081
rs7517092
rs150548027
rs687851
rs10802709
rs7520477
rs562061
rs35468150
rs71644942
rs72763341
rs72763342
rs533866
rs58651565
rs475109
rs474167
rs2494076
rs10925712
rs554372
rs590734
rs192857313
rs10925713
rs6673250
rs12049547
rs1327894
rs522165
rs516880
rs6676733
rs12072825
rs490351
rs117171606
rs574819
rs634971
rs570292
rs114194175
rs649812
rs80228648
rs514426
rs663236
rs115583660
rs510798
rs114531941
rs2174075
rs2174074
rs1027666
rs1027665
rs116200169
rs2134458
rs149468874
rs1964047
rs2014476
rs1027664
rs80053335
rs138399779
rs9970821
rs11578324
rs10925714
rs1502872
rs6672862
rs6685814
rs144197154
rs2018733
rs4659883
rs7545013
rs16837260
rs1502871
rs10754645
rs142652727
rs1502869
rs34804661
rs6681102
rs12758974
rs113041361
rs117536646
rs12028270
rs957331
rs1393642
rs116787705
rs1910298
rs1910297
rs12135706
rs115060275
rs117831778
rs12126796
rs12072733
rs12072859
rs151095022
rs66584000
rs12126773
rs141997323
rs111428997
rs10925715
rs10925716
rs12069954
rs12085041
rs12030115
rs76225133
rs7511801
rs10925717
rs76194638
rs12042289
rs12077272
rs117888558
rs145111973
rs146835555
rs12089291
rs12080136
rs12075518
rs12076703
rs12080390
rs147194716
rs10925718
rs12081906
rs12083018
rs12078390
rs12079435
rs12079675
rs12087315
rs12073218
rs12087364
rs12076767
rs12072222
rs74232397
rs12127220
rs12138175
rs150018765
rs79749733
rs75404278
rs75743604
rs12088796
rs12088842
rs12074763
rs12073790
rs117830278
rs10442671
rs145944877
rs12078080
rs12094645
rs112030868
rs6701063
rs78513261
rs78750603
rs77800870
rs77481365
rs117763855
rs10925719
rs73106279
rs73106280
rs12729311
rs10925720
rs10925721
rs73106285
rs12037171
rs7533022
rs116909699
rs12143379
rs12132382
rs10925722
rs10925723
rs12080364
rs12080422
rs12081646
rs12085256
rs189748240
rs6686236
rs78825123
rs77346898
rs73106296
rs6694689
rs6703482
rs6703491
rs6692722
rs12139605
rs10495418
rs12022824
rs6678175
rs6683670
rs12137542
rs1553385
rs16837283
rs7548327
rs12139407
rs17615500
rs12726612
rs61829327
rs12090387
rs16837291
rs73107703
rs12091546
rs73107706
rs150686982
rs12144076
rs147494887
rs12754806
rs9662746
rs75054619
rs7547641
rs12140478
rs187604962
rs12090580
rs12087145
rs188100056
rs12090686
rs117828927
rs12138197
rs2062767
rs1016295
rs138455777
rs150637614
rs16837297
rs12144717
rs1910294
rs1910295
rs1910296
rs7546766
rs7546888
rs10925726
rs140329699
rs61829331
rs78443662
rs79779942
rs61829332
rs34265605
rs74511775
rs10925727
rs141883803
rs79258837
rs1948812
rs1948811
rs74148691
rs118173044
rs1963064
rs149929518
rs77272580
rs76015367
rs116897821
rs147779365
rs12568834
rs12047703
rs12047708
rs1502862
rs10925728
rs78905473
rs12023903
rs7533386
rs7526594
rs7549855
rs80056009
rs75613902
rs2174076
rs7519909
rs12023609
rs80236850
rs74322238
rs76640584
rs12035023
rs12027889
rs12025372
rs144872286
rs16837306
rs75529986
rs2841397
rs12025546
rs12131883
rs10925730
rs16837311
rs16837312
rs79779409
rs572253037
rs139569476
rs12021773
rs77296628
rs117319458
rs2653914
rs116967876
rs6665384
rs12118073
rs2841370
rs3001432
rs2841373
rs138261723
rs12121833
rs2841377
rs12562714
rs12562532
rs10925732
rs10754647
rs116916722
rs76017353
rs2841381
rs10802712
rs10802713
rs78855527
rs10802714
rs10802715
rs117538156
rs6698518
rs2653912
rs6686355
rs6698753
rs6686364
rs2841389
rs2820209
rs12059705
rs769355
rs10754648
rs10754649
rs10754650
rs10802716
rs10802717
rs10802718
rs10802719
rs12123455
rs12131133
rs2841390
rs2841391
rs2841392
rs12120078
rs76403028
rs2841393
rs2841394
rs72632875
rs72632876
rs72632877
rs72632878
rs72632879
rs72632880
rs2841395
rs72632881
rs72632882
rs72632883
rs10802720
rs1875646
rs12402917
rs12068834
rs78907488
rs2202213
rs10925735
rs10925736
rs6683519
rs6670770
rs2653913
rs6694464
rs2820210
rs12126891
rs6683738
rs115459474
rs74148435
rs12405150
rs117322566
rs147865892
rs6675135
rs2202214
rs117410488
rs2202215
rs78140167
rs72763389
rs1847213
rs11807360
rs76784455
rs12028971
rs12039396
rs4379668
rs982625
rs2820208
rs982283
rs1910299
rs6664780
rs12748168
rs12729155
rs10925738
rs10925739
rs12735197
rs4659536
rs141944596
rs7526633
rs117516522
rs6682110
rs12021723
rs11587527
rs7538845
rs11585898
rs80236266
rs12749736
rs72765208
rs4659885
rs7545268
rs77872903
rs12041407
rs6675406
rs12567372
rs7530041
rs4518888
rs12750776
rs12746802
rs10925740
rs12747660
rs10925741
rs12757700
rs10925742
rs11587228
rs16837362
rs192418511
rs74232398
rs4593808
rs12744326
rs17552002
rs77724211
rs10159091
rs111658379
rs75227825
rs4601573
rs10158871
rs10159256
rs10158118
rs10158881
rs10159273
rs10802722
rs80253594
rs10925743
rs78315858
rs10925744
rs10157524
rs10158346
rs10925745
rs10925746
rs10802723
rs4387170
rs7522120
rs4630118
rs10802724
rs10802725
rs10802726
rs10802727
rs10802728
rs4131405
rs4512633
rs12067208
rs55633700
rs10925747
rs57387300
rs77477499
rs79345319
rs78745534
rs10925748
rs10754652
rs10925749
rs12145075
rs10925750
rs10925752
rs12141866
rs12145275
rs12123186
rs12146067
rs10754653
rs79990363
rs75717631
rs74148784
rs10925753
rs55710158
rs75132646
rs10802729
rs6662397
rs6677661
rs11576313
rs7532360
rs7515401
rs12058132
rs77270723
rs2689158
rs2689157
rs117084657
rs2841398
rs2689156
rs2841399
rs2091076
rs2091077
rs2091078
rs2689154
rs2841402
rs3001435
rs3001436
rs2689151
rs2689150
rs2689149
rs117719705
rs2689148
rs79747024
rs2049317
rs2841403
rs118037496
rs2689147
rs117151734
rs2689146
rs34242988
rs2689145
rs2841404
rs75701929
rs74819476
rs2494766
rs7531688
rs75377626
rs12027229
rs2462010
rs12120235
rs74625695
rs3001437
rs3011584
rs2841406
rs1523420
rs2689161
rs2689174
rs2841407
rs79389673
rs12123692
rs12124475
rs6676996
rs2689173
rs138503982
rs17617562
rs12733461
rs116209718
rs2689172
rs2689171
rs10925754
rs3011566
rs3011567
rs10925755
rs10925756
rs3001438
rs3011568
rs17552683
rs3011569
rs3001439
rs17617693
rs12754272
rs3011570
rs3011571
rs3011572
rs111971345
rs7549568
rs17617783
rs3011576
rs2462012
rs2841408
rs35443910
rs2841409
rs2841410
rs2841411
rs6700662
rs2841412
rs12124106
rs75502411
rs79515040
rs74151422
rs7521603
rs2140422
rs1589688
rs61830578
rs2689183
rs12136105
rs2841414
rs2689182
rs2462011
rs34059424
rs6694953
rs142701247
rs116650189
rs2689181
rs12408234
rs2841415
rs1916623
rs1916622
rs12139157
rs1357520
rs1357519
rs6429100
rs10802730
rs61830581
rs10925758
rs10925759
rs10754654
rs11583195
rs2841416
rs2689178
rs16837416
rs10925760
rs2841417
rs2689177
rs2689128
rs2689129
rs2689130
rs2689131
rs2689132
rs71644945
rs77414721
rs12743249
rs1916625
rs2841340
rs1523434
rs2689133
rs73107780
rs17618334
rs61830608
rs61830610
rs17553509
rs66907380
rs72765252
rs61830611
rs61830612
rs61830613
rs2689134
rs2255516
rs1581470
rs6663844
rs3001431
rs79016051
rs6664293
rs6667023
rs2689127
rs2841342
rs1523433
rs1523432
rs16837442
rs2689126
rs6429101
rs6429102
rs7533979
rs182671008
rs145925917
rs7542176
rs2689125
rs79427859
rs2841343
rs2841344
rs7537899
rs7538016
rs2841345
rs61830616
rs2689124
rs55672149
rs1523431
rs35024245
rs35664373
rs2841346
rs6678845
rs6663641
rs11589518
rs113792066
rs16837451
rs4313384
rs74599860
rs140232403
rs3011577
rs3011578
rs71644948
rs148171190
rs1474322
rs76804027
rs12084392
rs2689191
rs1464644
rs6693951
rs1464643
rs1464642
rs1464641
rs2841347
rs117601028
rs73109924
rs2841348
rs73109927
rs11584953
rs71644949
rs75384979
rs2841349
rs550373670
rs2841350
rs2841351
rs2841352
rs2689190
rs2841353
rs2841354
rs2841355
rs73109933
rs73109935
rs2689189
rs2841357
rs2689188
rs2841359
rs6429103
rs2841360
rs2689187
rs2841361
rs2689186
rs2841362
rs2462013
rs12136776
rs2689185
rs61830626
rs3011580
rs3011581
rs2841364
rs2841365
rs112921211
rs2689164
rs77598483
rs111878683
rs1983430
rs12727083
rs1523427
rs35285223
rs12093152
rs35729605
rs7417116
rs6429104
rs6429105
rs2841366
rs76323622
rs2689163
rs10925763
rs12086208
rs17554606
rs77269501
rs17554620
rs79341342
rs75143416
rs78565379
rs10925765
rs146560643
rs1474323
rs17619413
rs10802731
rs2841367
rs150500767
rs2841368
rs12096431
rs2841369
rs16837493
rs2689160
rs2689159
rs61829063
rs12410328
rs6670218
rs78478796
rs1464640
rs72765266
rs17554984
rs61829064
rs61829065
rs12096094
rs2689168
rs16837499
rs2689169
rs7525155
rs61829066
rs57089600
rs11805202
rs11805209
rs61829068
rs118051152
rs72765271
rs61829069
rs72765273
rs6657516
rs2841371
rs56103548
rs3001433
rs116923036
rs74383130
rs61829071
rs6664301
rs76801219
rs1523428
rs74151437
rs192663962
rs2689175
rs2177387
rs2248199
rs57589666
rs12402020
rs147273297
rs61829073
rs2841375
rs61829074
rs61829075
rs61829076
rs11800806
rs74826253
rs61829078
rs3011587
rs7532241
rs10925771
rs12406780
rs12067397
rs12407187
rs12403511
rs12403574
rs72765281
rs16837514
rs61829079
rs3011588
rs3011589
rs61829080
rs61829083
rs78324729
rs74706377
rs2841378
rs72765284
rs61829085
rs1996915
rs6680877
rs61829086
rs61829087
rs74151441
rs10925772
rs61829088
rs74151442
rs12403680
rs12407075
rs2689167
rs2860479
rs1916621
rs7540902
rs112463628
rs117245685
rs6668774
rs6668785
rs6657594
rs6668797
rs61829111
rs10082281
rs80096544
rs111507421
rs12072871
rs74151443
rs61829112
rs61829113
rs113427019
rs7355172
rs74148803
rs3011591
rs61829114
rs78210781
rs74148804
rs78334720
rs12133291
rs78952417
rs79437759
rs72765290
rs12078473
rs74148805
rs1983433
rs61829116
rs61829117
rs952972
rs2841380
rs61829118
rs7518759
rs7552279
rs61829119
rs7529401
rs869035
rs869036
rs74148810
rs61829120
rs3011592
rs3011593
rs61829121
rs3011594
rs3001434
rs72765293
rs113361833
rs3011595
rs111328043
rs61829122
rs76017456
rs79164995
rs112463909
rs13375241
rs10925774
rs61829123
rs13375179
rs13375184
rs13376303
rs13375524
rs13375525
rs77468659
rs117550293
rs113934638
rs112548772
rs112643211
rs113543750
rs112732431
rs78218506
rs77099790
rs76241185
rs2689135
rs61829124
rs7520625
rs7520942
rs2689136
rs2689137
rs61829125
rs2253567
rs149138525
rs75948565
rs79341945
rs61829126
rs16837535
rs6670132
rs2140421
rs76325964
rs6672686
rs79481222
rs74779056
rs61829127
rs12084192
rs1403690
rs61829128
rs7532815
rs116375610
rs7530412
rs16837545
rs2841382
rs7533116
rs61829129
rs74934595
rs2841383
rs2689138
rs2689139
rs61829130
rs2689140
rs7522884
rs6429108
rs61829132
rs7536976
rs7547220
rs7547225
rs7547332
rs7537268
rs7525671
rs112832989
rs61829133
rs148383731
rs113307349
rs114719688
rs2689141
rs111586755
rs115154442
rs112410980
rs61829134
rs144349227
rs61829135
rs7531719
rs139739070
rs7553449
rs7553893
rs7546325
rs7546333
rs7517672
rs7529531
rs7539828
rs150096764
rs79450761
rs115554325
rs142295557
rs2841384
rs77423070
rs59348957
rs113500525
rs2948890
rs145325404
rs144992163
rs9428737
rs143077263
rs112829769
rs145203245
rs111584664
rs2689170
rs111704068
rs112723135
rs10925775
rs61829158
rs3011564
rs3011565
rs112682321
rs78272758
rs2841385
rs2689142
rs74148813
rs75454902
rs75378839
rs12239982
rs1523416
rs2841387
rs1523417
rs12239070
rs61830460
rs7517551
rs940208
rs940209
rs1523418
rs79782689
rs1523419
rs61830461
rs61830462
rs61830463
rs1403692
rs78800115
rs59651617
rs2246030
rs2245936
rs61830464
rs2222480
rs7550073
rs1949748
rs78618232
rs112710353
rs6701585
rs2689143
rs112006408
rs6692928
rs2689144
rs10495424
rs77579158
rs74148815
rs75964957
rs6671827
rs3915050
rs9287226
rs192623515
rs55942601
rs9428414
rs9428738
rs9428739
rs138091236
rs76584611
rs9428741
rs10802734
rs77235298
rs9428742
rs76219611
rs1589686
rs55940268
rs1589687
rs9428743
rs9428744
rs10754655
rs117686250
rs9428746
rs142902569
rs9428747
rs11801878
rs2049321
rs9428748
rs568120128
rs1965498
rs112388622
rs6673984
rs9428749
rs9428750
rs2049319
rs1916620
rs1916619
rs1916618
rs2049318
rs9428751
rs9428752
rs9428753
rs9428754
rs7533049
rs7543375
rs10754656
rs6682305
rs6684893
rs6669892
rs6669990
rs4268347
rs9428755
rs9428756
rs117075006
rs1523425
rs7555690
rs9428757
rs57579054
rs74745885
rs9428415
rs6695968
rs6683644
rs12118121
rs9428758
rs9428759
rs9428416
rs1523424
rs1523423
rs1523422
rs1523421
rs6699789
rs4320775
rs4428877
rs6690106
rs9428760
rs79051791
rs78193289
rs61830490
rs61830491
rs9428761
rs77424300
rs55842333
rs2352736
rs57995037
rs9428762
rs4146496
rs61830494
rs4146495
rs74148821
rs61830495
rs111858951
rs12121331
rs9428417
rs1949749
rs6689380
rs6681044
rs4132463
rs11807252
rs78537073
rs6429109
rs7551773
rs143789912
rs9428763
rs142630150
rs113490299
rs111254097
rs6686368
rs141696271
rs138358842
rs11802283
rs112223732
rs35578654
rs35341129
rs61830502
rs112832221
rs6656312
rs146217301
rs190849889
rs78909077
rs6667704
rs79287288
rs7514773
rs148297439
rs144892944
rs4274049
rs55937704
rs61830503
rs7411474
rs112646021
rs10495426
rs12141996
rs10754657
rs2353417
rs10754658
rs9428765
rs9428418
rs16837575
rs112188578
rs6666371
rs6669477
rs1915277
rs9428767
rs12079807
rs1915279
rs116135420
rs9428768
rs9428769
rs55758171
rs9428770
rs112591125
rs9428420
rs9428771
rs79923240
rs9428421
rs6665412
rs6676535
rs9428422
rs11584922
rs9428423
rs1915251
rs190186905
rs10925781
rs9428772
rs1915254
rs12083665
rs1915255
rs1915256
rs9428424
rs7521534
rs7533462
rs6669578
rs9428773
rs80079440
rs7536375
rs12568889
rs13375596
rs1915269
rs1915268
rs1915267
rs1915266
rs9428425
rs9428774
rs6689433
rs9428775
rs74148842
rs9428426
rs9428427
rs9428776
rs75346270
rs9428777
rs78381088
rs9970399
rs9428428
rs111715473
rs150449563
rs112425727
rs6669307
rs74148844
rs9970786
rs9428429
rs12567954
rs34987402
rs9428430
rs9428431
rs113177748
rs12084528
rs74148848
rs13373921
rs9428778
rs9428779
rs12087472
rs17621459
rs9428780
rs12240007
rs61708907
rs6429111
rs7514939
rs117708825
rs74148850
rs61831684
rs10925783
rs4659887
rs9428432
rs76182360
rs4659889
rs12737031
rs9428783
rs61831685
rs11799567
rs1915262
rs10436940
rs4659890
rs9428434
rs74645031
rs10436941
rs141000962
rs141698238
rs9428785
rs74148856
rs9428435
rs74148857
rs9428786
rs61831687
rs2222320
rs74148858
rs9428436
rs74148859
rs111940228
rs9428437
rs75393987
rs7527785
rs10925784
rs74148860
rs77937722
rs1317107
rs1317108
rs79005908
rs1879365
rs12023560
rs12752615
rs6682752
rs74148861
rs1915258
rs74148862
rs12024484
rs9428787
rs7532950
rs1879364
rs1949579
rs12756440
rs78127462
rs13374113
rs9428788
rs111312389
rs9428789
rs9428790
rs113455899
rs7531142
rs7528915
rs76854267
rs13374330
rs13375346
rs113577248
rs9428438
rs13374347
rs13375362
rs193273633
rs6692184
rs75857995
rs12124650
rs10732303
rs12564331
rs9428791
rs12085698
rs111680670
rs76018811
rs2883158
rs12031357
rs10925786
rs75074859
rs6656982
rs16837612
rs60271472
rs9428793
rs2139665
rs7545286
rs74914378
rs59107905
rs9428794
rs58819769
rs58042232
rs7527198
rs6429112
rs74148863
rs6429113
rs9428797
rs79777830
rs9428439
rs7550128
rs9428798
rs75618657
rs10925787
rs61836494
rs61836495
rs79074426
rs9428440
rs10737830
rs74148864
rs9428799
rs79129266
rs10802737
rs9428800
rs1574985
rs9428801
rs78540130
rs61168933
rs9428802
rs9428441
rs75780167
rs9428803
rs9428804
rs117931970
rs1915275
rs9428442
rs9428805
rs77176846
rs11811351
rs9428444
rs9428446
rs2353422
rs6699410
rs9428806
rs9428447
rs7547884
rs74148883
rs9428448
rs9428807
rs9428449
rs9428808
rs76747138
rs10802738
rs16837628
rs16837631
rs7527594
rs16837639
rs9428809
rs16837642
rs9428810
rs4659538
rs111814172
rs9428450
rs1915278
rs10495427
rs74148886
rs74148887
rs9428811
rs77584558
rs61836497
rs9428812
rs61836498
rs76013470
rs1915273
rs2139671
rs74148888
rs16837650
rs7550512
rs12062666
rs9428813
rs9428451
rs10925790
rs9428452
rs1915272
rs1915271
rs6656235
rs6667544
rs16837664
rs9428453
rs9428814
rs7531298
rs117630011
rs144909832
rs9428815
rs1915270
rs12145112
rs9428816
rs9428817
rs9428818
rs4659894
rs1915263
rs1915264
rs1915265
rs9428819
rs9428820
rs182858325
rs61836513
rs1915245
rs77672012
rs1915246
rs10925792
rs9428821
rs12145809
rs11581693
rs6668849
rs1915247
rs145620058
rs2139666
rs9428454
rs1915249
rs3920315
rs7525031
rs2139667
rs9428822
rs9428455
rs6678336
rs16837703
rs12118040
rs12129112
rs7535743
rs17622574
rs7548207
rs7538045
rs57205679
rs10925793
rs185257914
rs7413871
rs10495428
rs10495429
rs12132497
rs80345603
rs2353424
rs61836515
rs12135505
rs2353420
rs7550941
rs6429115
rs56336619
rs1579170
rs10925794
rs72769113
rs61834560
rs11802622
rs6692031
rs10802739
rs61834561
rs10925795
rs12034964
rs11587347
rs10754660
rs12032903
rs10925797
rs10802740
rs10802741
rs10754661
rs10802742
rs4659895
rs4659896
rs6429117
rs6429118
rs12755389
rs6429119
rs6429120
rs6429121
rs117261175
rs6429122
rs6667563
rs6676327
rs2883159
rs2139668
rs10802743
rs10925798
rs4659897
rs1915252
rs12740368
rs10925799
rs12036323
rs10802744
rs12045898
rs74747064
rs28670059
rs10925800
rs10925801
rs1964065
rs1033023
rs1033022
rs1033021
rs12566968
rs77261656
rs12741951
rs12738180
rs2036776
rs12134449
rs2682350
rs61378617
rs12743136
rs1509697
rs1567399
rs12566832
rs10925802
rs12758081
rs4578207
rs4366306
rs4351628
rs10925803
rs10925804
rs10925805
rs12406403
rs12407306
rs12406686
rs12410156
rs10925806
rs1396900
rs5007292
rs10802745
rs10802746
rs12734786
rs6692638
rs6692642
rs1509701
rs138916014
rs12134729
rs7538518
rs6685164
rs6675230
rs1396901
rs12736994
rs6688183
rs2664051
rs12754904
rs12759966
rs12741374
rs6690909
rs12146140
rs10754662
rs10754663
rs10802747
rs61834567
rs6687744
rs12409036
rs12137920
rs12137922
rs10925807
rs6683053
rs6683054
rs1509695
rs1509694
rs4518891
rs6683676
rs12141704
rs12119613
rs3002294
rs12139955
rs3014886
rs150012372
rs1876846
rs74858758
rs1876845
rs73119610
rs12091078
rs79185821
rs10802748
rs7416744
rs7418228
rs1912230
rs74484960
rs74900738
rs11809081
rs11807623
rs58836406
rs7546733
rs2202905
rs12041748
rs7521754
rs61834577
rs7545552
rs1509692
rs10925808
rs10925809
rs12070081
rs16837731
rs7512952
rs989218
rs989217
rs12092103
rs1156168
rs7525377
rs78088708
rs80081700
rs12569309
rs7549078
rs117382905
rs12562815
rs10925810
rs10925811
rs10925812
rs117083222
rs2221723
rs1116888
rs116164116
rs976532
rs184051505
rs10925813
rs1912228
rs115394191
rs4579741
rs1116794
rs7416262
rs2175168
rs61834579
rs2202903
rs2202902
rs2202901
rs2136520
rs61834580
rs6677311
rs6682504
rs10925814
rs12084592
rs55930236
rs1828304
rs10925816
rs6429124
rs1509690
rs1509689
rs72752608
rs61834582
rs2883160
rs2353429
rs10495442
rs1543017
rs1543016
rs1543015
rs10495441
rs10925817
rs10754664
rs1588360
rs1588359
rs1605885
rs2353430
rs2353431
rs6429125
rs6429126
rs2353432
rs7552074
rs7540689
rs2175167
rs12080823
rs10925818
rs41448945
rs57242569
rs57022255
rs58517775
rs7526593
rs12410287
rs12039788
rs41366748
rs73121590
rs73121592
rs142876347
rs16837758
rs16837760
rs16837761
rs61834602
rs16837764
rs16837766
rs1027897
rs61834604
rs74900977
rs112993444
rs111847400
rs112764761
rs61834605
rs183406178
rs61834606
rs61834607
rs11805939
rs61834610
rs55758828
rs61834612
rs368585347
rs61834616
rs143142037
rs112514298
rs56113657
rs55698104
rs56095644
rs55738940
rs56170575
rs12085168
rs10925822
rs75453619
rs79817123
rs6688258
rs1509687
rs1509686
rs4659902
rs12040128
rs147376711
rs17640659
rs146809381
rs59857131
rs10925825
rs906909
rs75188483
rs10495440
rs115551323
rs61834623
rs78255650
rs1567400
rs7534102
rs147182097
rs148665341
rs17640830
rs16837792
rs12062750
rs12093246
rs139574914
rs10925826
rs145293110
rs10925827
rs1396903
rs17640950
rs10495439
rs61834637
rs139806850
rs2354177
rs12567748
rs112065593
rs1116047
rs61834638
rs59284565
rs16837806
rs16837808
rs115771202
rs10495438
rs117713370
rs79369609
rs76459879
rs2136522
rs6700154
rs10399701
rs78719545
rs6670325
rs149363153
rs6685861
rs11799565
rs1848752
rs4515774
rs1912231
rs10802749
rs10495437
rs10925828
rs4659903
rs11583250
rs76353431
rs12035510
rs143602272
rs80232734
rs10754665
rs1509700
rs10925829
rs10802750
rs10802751
rs12066864
rs72752626
rs6687182
rs6429127
rs72752627
rs6678255
rs1848751
rs10802753
rs6696842
rs1858175
rs6657123
rs16837837
rs116993169
rs7522272
rs7536500
rs72752632
rs12123149
rs6670575
rs7537019
rs6670952
rs12728455
rs10925831
rs17641746
rs12564195
rs6676949
rs2354178
rs12034054
rs7419201
rs1509699
rs79099921
rs16837859
rs10754666
rs7538373
rs7517294
rs7541537
rs147409598
rs12030334
rs12084421
rs117177160
rs191097559
rs2136521
rs2175169
rs79814208
rs4659904
rs12032515
rs79159451
rs139646396
rs10127928
rs12132104
rs10925832
rs7526587
rs9787221
rs9787223
rs79894095
rs74148977
rs78907675
rs12038495
rs7542621
rs7520449
rs113541353
rs79534318
rs75007311
rs1980004
rs116145737
rs6666998
rs2136523
rs67954494
rs73106122
rs12138491
rs7530534
rs72752653
rs115119275
rs55874128
rs61401098
rs12562059
rs61834643
rs6668037
rs7536909
rs76680970
rs10802754
rs78477280
rs7525973
rs61834644
rs61834645
rs72752660
rs12741621
rs10754667
rs10802755
rs10802756
rs6429130
rs1828307
rs1112902
rs1112903
rs1396902
rs6686907
rs12143589
rs113043162
rs6692802
rs6680593
rs12123406
rs10925835
rs10737832
rs10737833
rs6684104
rs6684115
rs7514881
rs925291
rs925292
rs6687737
rs6687940
rs6700447
rs6700460
rs6703086
rs12038672
rs12049273
rs10925836
rs79173101
rs967290
rs7527654
rs12041342
rs79756811
rs7537248
rs60719626
rs75006678
rs12044393
rs2664055
rs2664056
rs2664057
rs16837978
rs2664058
rs74862824
rs73108236
rs9428457
rs9428458
rs9428459
rs17287547
rs2820013
rs11578312
rs10925837
rs2039801
rs1509698
rs74834941
rs12047173
rs2820006
rs2820005
rs10802757
rs12022004
rs112579265
rs12029360
rs2820011
rs112300789
rs192203141
rs58281714
rs10158413
rs17642796
rs150967424
rs61636946
rs61132648
rs16838021
rs10802758
rs7521497
rs10925839
rs74930900
rs58467447
rs112320913
rs2820004
rs2790661
rs16838036
rs79832666
rs2105233
rs73109719
rs144075467
rs79394057
rs79490244
rs12126728
rs2790658
rs73109721
rs76300436
rs2095917
rs139528248
rs1339737
rs2790656
rs2820054
rs2493996
rs12046312
rs80167242
rs1339738
rs187522801
rs2820017
rs13375734
rs1004788
rs10925856
rs78657488
rs75355275
rs2790647
rs2790646
rs75405235
rs2486666
rs16838100
rs78341769
rs79130941
rs2790645
rs73109749
rs10925857
rs2494002
rs2820023
rs2790643
rs145005658
rs2790642
rs72752680
rs114474190
rs2790641
rs2790640
rs2790639
rs2820024
rs2790638
rs2790637
rs2820025
rs56376509
rs2790636
rs2790634
rs2820026
rs2820027
rs1538624
rs2790633
rs2820028
rs2790632
rs2790631
rs2486665
rs2820029
rs10925859
rs2790630
rs2820030
rs140504406
rs2790629
rs57742019
rs2994002
rs79171108
rs9428826
rs2820031
rs2820032
rs2820033
rs57963909
rs2790628
rs2790627
rs2790626
rs2820034
rs61837671
rs2820035
rs2790624
rs2820036
rs77162235
rs2790623
rs2790622
rs2820037
rs2820038
rs2820039
rs2820040
rs2494001
rs2494000
rs9428827
rs10925860
rs2820041
rs2820042
rs2820043
rs2820044
rs1339730
rs1416824
rs2790620
rs1416825
rs2820046
rs2493999
rs2493998
rs77361668
rs76451739
rs9428463
rs9428464
rs9428465
rs2790670
rs2790669
rs73111660
rs73111662
rs73111663
rs2820047
rs73111665
rs77428663
rs79104019
rs1591900
rs7514901
rs2820048
rs7546328
rs73111670
rs73111671
rs4659906
rs10925863
rs4659907
rs57979761
rs59993374
rs2820049
rs2820050
rs79106709
rs1339733
rs138506027
rs77289651
rs76218065
rs2790644
rs56691090
rs16838171
rs2790625
rs2820052
rs4659908
rs16838192
rs17583418
rs111484148
rs7515892
rs79789184
rs117106431
rs7411488
rs4579742
rs12032663
rs58994924
rs12748947
rs12073764
rs7512158
rs117879004
rs10802759
rs6684249
rs10925865
rs17644359
rs7518749
rs4568821
rs10733122
rs10733124
rs10925866
rs144287876
rs10802760
rs16838197
rs16838201
rs10925867
rs6682523
rs111435127
rs4570412
rs144206077
rs12041476
rs6429133
rs6689735
rs10495435
rs12040449
rs12047674
rs4659539
rs10495434
rs12737036
rs17583977
rs72752690
rs7530393
rs4131653
rs12039240
rs12021599
rs10495433
rs10495432
rs6679516
rs10495431
rs4233476
rs6692301
rs6703608
rs12239974
rs10925868
rs10925869
rs72752694
rs12042304
rs57817718
rs6702543
rs72752696
rs138329954
rs75117996
rs12042595
rs72752698
rs115639005
rs73113485
rs12139059
rs78004773
rs12048070
rs72752700
rs11810036
rs141671481
rs12022007
rs10495430
rs16838263
rs76343960
rs77758292
rs16838264
rs75269780
rs57338947
rs4072663
rs12145602
rs4659909
rs76063279
rs6661899
rs6672904
rs4517336
rs72754603
rs117353775
rs115203867
rs4390163
rs117318222
rs72754605
rs72754606
rs12049599
rs12024841
rs68032203
rs4573503
rs9428828
rs144403307
rs148861475
rs12061810
rs116426102
rs151137860
rs7526159
rs72754611
rs79053839
rs12026416
rs74355080
rs78249064
rs72754612
rs75239556
rs7549254
rs112907109
rs74837379
rs79368388
rs10925871
rs115379547
rs4399142
rs10158639
rs6688778
rs4319313
rs144915446
rs10737834
rs74149033
rs7551236
rs80023306
rs73115180
rs77230095
rs75195282
rs4525028
rs73115183
rs116655878
rs114254341
rs79693004
rs10925872
rs79843432
rs10925873
rs73115187
rs73115189
rs10925874
rs117910104
rs113636888
rs112457568
rs111829061
rs75813306
rs115426849
rs148937600
rs4345794
rs73115192
rs75779887
rs73115195
rs137870747
rs4659541
rs4259633
rs142376737
rs73115197
rs12036333
rs6700381
rs75466882
rs74837470
rs115504559
rs75716807
rs115161345
rs79230360
rs73115199
rs76788919
rs12079382
rs74149040
rs116000390
rs78474551
rs74149041
rs142941887
rs77889865
rs79258751
rs73117103
rs150139682
rs75778441
rs73117106
rs66588531
rs12095822
rs72754623
rs59321474
rs73117113
rs72754624
rs72754626
rs1317950
rs72754627
rs72754629
rs72754630
rs80110474
rs55750412
rs115998707
rs1574555
rs1574554
rs58334053
rs60588491
rs1938237
rs76951433
rs61834665
rs4372236
rs4307554
rs80220083
rs1938234
rs1938233
rs4497194
rs4314874
rs4497195
rs2354396
rs2354397
rs66523063
rs78079983
rs12562060
rs12566874
rs10754668
rs147799173
rs79941436
rs10802761
rs11800276
rs11808381
rs72754637
rs11808725
rs148077532
rs11809111
rs72754640
rs10925875
rs10737836
rs117657130
rs12563138
rs147610373
rs76772172
rs61834667
rs79211034
rs74566071
rs61834669
rs75128861
rs72754645
rs61834670
rs117549427
rs144539698
rs75533706
rs72754649
rs6701390
rs116910538
rs6429136
rs12562702
rs6675386
rs60093138
rs56202307
rs4130463
rs7552265
rs4394643
rs1319123
rs77890683
rs1319122
rs1938228
rs72754652
rs4659912
rs115455482
rs79942675
rs78260211
rs10802762
rs74722579
rs4659544
rs78686829
rs6658733
rs144578578
rs13376661
rs12691540
rs10925877
rs6663570
rs111607669
rs75628174
rs12026018
rs12123857
rs2883428
rs117110132
rs74771054
rs12117778
rs12118772
rs11577797
rs77474584
rs7541385
rs73114758
rs111743058
rs6678395
rs76521436
rs58191996
rs61182975
rs12120971
rs12124516
rs12727239
rs7519061
rs12133100
rs10925879
rs75241916
rs73114760
rs12137225
rs117604343
rs10802764
rs12129794
rs76334418
rs7538577
rs12123979
rs10802766
rs12125061
rs2354402
rs12137093
rs140872209
rs7548324
rs10925880
rs10802767
rs10925883
rs77360725
rs6429137
rs72754665
rs72754666
rs6429138
rs72754668
rs4557960
rs10925884
rs72754669
rs78340925
rs12128683
rs10925885
rs147990933
rs12139749
rs117622593
rs7536303
rs7536688
rs12141057
rs72754672
rs6696246
rs6662827
rs6671410
rs6699243
rs10925886
rs112532534
rs12134003
rs4659545
rs72754679
rs61834687
rs6676664
rs6685478
rs6687984
rs4233478
rs4263985
rs4617391
rs74559312
rs4486441
rs140235285
rs80221376
rs138610798
rs147437470
rs17645304
rs2354398
rs10925887
rs113971942
rs147030723
rs2354399
rs2354400
rs1938230
rs6698111
rs61595023
rs8179373
rs61834689
rs58291256
rs12141123
rs6693126
rs6681143
rs12086449
rs12118164
rs117677435
rs61834709
rs79328810
rs6666589
rs6669508
rs148601791
rs61834710
rs2354395
rs10925888
rs7513717
rs61834712
rs7551209
rs6661441
rs61834714
rs34584779
rs12144838
rs60374536
rs61834716
rs61834717
rs76616666
rs74149074
rs10802768
rs7519143
rs58463672
rs12048639
rs16838358
rs17584748
rs16838359
rs10754670
rs58716948
rs61834720
rs16838363
rs10802769
rs10925889
rs7517458
rs12117089
rs12120600
rs61834721
rs10802770
rs10754671
rs61834722
rs1938235
rs7522967
rs61834723
rs1938236
rs77611755
rs10157644
rs77933864
rs61834724
rs80016078
rs79993105
rs12136103
rs12125436
rs75732623
rs75056001
rs72754702
rs12117673
rs72756703
rs76206319
rs77047706
rs10802771
rs79258705
rs12128278
rs58532785
rs7549234
rs58734274
rs35192591
rs116496568
rs74592861
rs75278246
rs79656461
rs77219640
rs116669504
rs946355
rs946356
rs1796835
rs7516042
rs10495443
rs12033290
rs75628150
rs116022290
rs1338909
rs17585014
rs1796829
rs16838380
rs115733946
rs60281676
rs2354403
rs12034093
rs2354404
rs2354405
rs1782350
rs1796828
rs182680917
rs12239665
rs139538216
rs11807305
rs6675823
rs20437
rs20438
rs1796834
rs78284167
rs77964775
rs74784265
rs74149085
rs1782349
rs12136288
rs1782357
rs12058126
rs12136673
rs12118163
rs1782356
rs1796833
rs1796832
rs1796831
rs1796830
rs12138748
rs9428835
rs9428836
rs9428837
rs10925900
rs9428474
rs9428475
rs9428838
rs12041334
rs1782351
rs1796836
rs111599671
rs12119752
rs76262955
rs79076243
rs12142001
rs11587861
rs1782352
rs2248922
rs10925901
rs2248916
rs10925902
rs1625158
rs10925903
rs1628671
rs12240097
rs116971226
rs75473548
rs1782353
rs1796837
rs1782354
rs1782355
rs9428476
rs12728618
rs1218672
rs79134329
rs12564240
rs1218671
rs1218670
rs10925904
rs10925905
rs1218668
rs1218667
rs1218666
rs1218665
rs10925906
rs1218664
rs1310402
rs72756737
rs1218663
rs34987466
rs116006025
rs138784551
rs12023096
rs1977746
rs6676678
rs12097468
rs12057489
rs10802772
rs142178410
rs80272406
rs1899610
rs4514231
rs10925907
```
