## Supplementary material for "Characterization of shared and ancestry-specific signals driving complex traits using multi-ancestry fine-mapping": susiex_nc3.cs80.cs

```
CS_ID	SNP	BP	REF_ALLELE	ALT_ALLELE	REF_FRQ	BETA	SE	-LOG10P	CS_PIP	OVRL_PIP
1	rs11587347	239198959	G,G	C,C	0.903579,0.946429	0.047342,0.040718	0.00669838,0.0189842	11.8026,1.49531	0.699225	0.699247
1	rs72769124	239210058	A,NA	C,NA	0.903579,NA	0.047342,NA	0.00669838,NA	11.8026,NA	0.300724	0.300835
2	rs76747138	239155348	A,A	T,T	0.90159,0.89881	0.0142159,-0.0341412	0.00663768,0.0141743	1.4919,1.7956	0.0100989	0.020056
2	rs150248018	238835154	C,NA	T,NA	0.987078,NA	0.0503225,NA	0.0175062,NA	2.39298,NA	0.00890682	0.0177502
2	rs79074426	239139748	G,G	A,A	0.918489,0.900794	0.0115949,-0.0366309	0.00722595,0.0142995	0.964267,1.98228	0.00608899	0.0121185
2	rs79173101	239345625	NA,T	NA,C	NA,0.986111	NA,-0.102763	NA,0.0365264	NA,2.30962	0.00548192	0.0109396
2	rs139573480	238927158	A,NA	G,NA	0.994036,NA	0.0690176,NA	0.0256781,NA	2.14313,NA	0.00538764	0.0107524
2	rs12058126	239677185	T,T	C,C	0.985089,0.96131	0.0564434,0.0245498	0.0163138,0.0221651	3.26722,0.5718	0.00509737	0.0101746
2	rs148639989	238834209	A,NA	G,NA	0.987078,NA	0.0465726,NA	0.0175062,NA	2.10759,NA	0.00473916	0.00946413
2	rs79076243	239684688	T,T	C,C	0.978131,0.96131	0.0501287,0.0243869	0.0135185,0.0221651	3.68032,0.566666	0.00462022	0.00922092
2	rs76262955	239684679	G,G	A,A	0.978131,0.96131	0.0501287,0.0242482	0.0135185,0.0221651	3.68032,0.562308	0.00459246	0.00916563
2	rs139736570	238970740	G,NA	T,NA	0.991054,NA	0.0581305,NA	0.0209976,NA	2.2493,NA	0.00437495	0.00873602
2	rs79129266	239140333	T,T	C,C	0.920477,0.904762	0.0114406,-0.0357811	0.0073078,0.0145623	0.930113,1.85368	0.00427081	0.00850798
2	rs12240097	239687232	C,C	T,T	0.977137,0.96131	0.0479084,0.0236598	0.0132281,0.0221651	3.53365,0.543975	0.00399419	0.00797449
2	rs1396901	239215774	C,C	T,T	0.149105,0.061508	0.0222947,0.019548	0.0055508,0.0177919	4.22862,0.565593	0.00396087	0.0078837
2	rs16837631	239156678	T,T	C,C	0.920477,0.906746	0.0117991,-0.0343863	0.0073078,0.0147003	0.973064,1.71383	0.0038832	0.00773746
2	rs7522967	239633075	T,T	C,C	0.748509,0.867063	0.00960238,0.0309751	0.00455701,0.0125908	1.45466,1.85733	0.00384281	0.00767761
2	rs12117089	239627451	G,G	A,A	0.756461,0.860119	0.00837012,0.032596	0.0046064,0.0123238	1.15985,2.08778	0.00372839	0.00744962
2	rs113186682	239689200	C,NA	G,NA	0.978131,NA	0.0460065,NA	0.0135185,NA	3.17655,NA	0.00362704	0.00724231
2	rs16837639	239156895	T,T	C,C	0.920477,0.906746	0.0115504,-0.0342689	0.0073078,0.0147003	0.943174,1.70456	0.00352077	0.00701677
2	rs142463195	238744345	G,NA	A,NA	0.988072,NA	0.04721,NA	0.0182119,NA	2.0207,NA	0.00347803	0.00694978
2	rs11811351	239149898	A,A	C,C	0.920477,0.906746	0.0118457,-0.0332283	0.0073078,0.0147003	0.97871,1.62346	0.00341956	0.00681535
2	rs75473548	239688028	T,T	C,C	0.978131,0.96131	0.0490301,0.0225711	0.0135185,0.0221651	3.54233,0.510707	0.00335937	0.00670882
2	rs146560643	238964912	G,G	A,A	0.812127,0.873016	0.0208734,-0.0200673	0.00506169,0.0128386	4.42869,0.927964	0.00315512	0.00629073
2	rs79134329	239690223	A,A	C,C	0.978131,0.96131	0.0486134,0.0230222	0.0135185,0.0221651	3.4907,0.524388	0.00312621	0.00624396
2	rs10925906	239692170	A,A	G,G	0.978131,0.96131	0.0483358,0.0233358	0.0135185,0.0221651	3.45653,0.533987	0.00298373	0.00595984
2	rs10925903	239686818	C,C	T,T	0.978131,0.96131	0.048382,0.0228417	0.0135185,0.0221651	3.46221,0.518897	0.00295266	0.00589784
2	rs2682350	239211095	A,A	G,G	0.137177,0.051587	0.0217226,0.0288824	0.00574696,0.0193257	3.8043,0.86953	0.00286869	0.00571537
2	rs6684115	239342028	T,T	C,C	0.112326,0.201389	-0.0194633,0.00687557	0.00626142,0.010659	2.72568,0.284919	0.00285352	0.00570354
2	rs138784551	239695666	A,A	G,G	0.977137,0.96131	0.046321,0.0242627	0.0132281,0.0221651	3.3351,0.562763	0.00284528	0.00568376
2	rs61834722	239632087	A,A	G,G	0.973161,0.958333	0.0393178,0.0213471	0.0122339,0.0213919	2.88283,0.497127	0.00282148	0.00564059
2	rs6663358	239567567	A,NA	T,NA	0.964215,NA	-0.0290695,NA	0.0106439,NA	2.19981,NA	0.00279934	0.00559411
2	rs117931970	239146017	NA,G	NA,A	NA,0.965278	NA,-0.0608298	NA,0.0233493	NA,2.03708	0.00278883	0.00557269
2	rs6700447	239343465	G,G	A,A	0.117296,0.202381	-0.0189257,0.007455	0.00614455,0.0106395	2.68414,0.315608	0.00272003	0.00543705
2	rs6429104	238961417	C,C	A,A	0.806163,0.847222	0.0220324,-0.013603	0.00500161,0.0118816	4.9757,0.598157	0.0025774	0.00514121
2	rs10925765	238964441	T,T	A,A	0.812127,0.874008	0.0205169,-0.0198812	0.00506169,0.0128817	4.29685,0.911006	0.00254178	0.00506966
2	rs12097468	239696892	G,G	A,A	0.978131,0.96131	0.0471065,0.025056	0.0135185,0.0221651	3.30726,0.587882	0.00248047	0.00495595
2	rs6692642	239214393	T,T	G,G	0.156064,0.141865	0.0212822,0.00205803	0.00544795,0.0122515	4.02846,0.0621828	0.00241824	0.00481826
2	rs10802745	239214257	C,C	T,T	0.156064,0.141865	0.0212822,0.00205803	0.00544795,0.0122515	4.02846,0.0621828	0.00241824	0.00481826
2	rs6692638	239214388	A,A	G,G	0.156064,0.141865	0.0212822,0.00205803	0.00544795,0.0122515	4.02846,0.0621828	0.00241824	0.00481826
2	rs10802746	239214272	G,G	T,T	0.156064,0.141865	0.0212822,0.00210971	0.00544795,0.0122515	4.02846,0.0638486	0.00241765	0.00481709
2	rs6666589	239615365	A,A	G,G	0.974155,0.959325	0.0401888,0.0195922	0.0124606,0.0216401	2.90014,0.437384	0.00240143	0.00480126
2	rs58191996	239576211	G,G	C,C	0.897614,0.962302	-0.0181589,0.00240737	0.0065219,0.0224433	2.27047,0.0387788	0.00238834	0.00477338
2	rs925291	239342756	T,T	C,C	0.116302,0.202381	-0.0187712,0.0074395	0.00616728,0.0106395	2.63133,0.314791	0.00233929	0.00467691
2	rs116426102	239499993	NA,T	NA,C	NA,0.979167	NA,-0.0693958	NA,0.0299292	NA,1.69008	0.00229054	0.00457849
2	rs17565308	239227453	A,NA	T,NA	0.937376,NA	0.0208515,NA	0.0081604,NA	1.97418,NA	0.00224404	0.00448253
2	rs10737833	239341804	A,A	T,T	0.116302,0.202381	-0.0186806,0.0073395	0.00616728,0.0106395	2.61015,0.309541	0.0022293	0.00445725
2	rs117686250	239039693	NA,T	NA,C	NA,0.996032	NA,-0.165762	NA,0.0679934	NA,1.83054	0.00221365	0.00442443
2	rs10925763	238962668	T,T	G,G	0.805169,0.847222	0.0216309,-0.0139132	0.00499191,0.0118816	4.83279,0.616897	0.00220735	0.00440404
2	rs16837416	238930549	NA,G	NA,A	NA,0.871032	NA,-0.0327321	NA,0.012754	NA,1.9882	0.00218336	0.0043628
2	rs10737832	239341587	A,A	G,G	0.116302,0.202381	-0.0185899,0.00758454	0.00616728,0.0106395	2.58906,0.322459	0.00216598	0.00433079
2	rs35963813	239225157	T,NA	C,NA	0.937376,NA	0.0207131,NA	0.0081604,NA	1.95309,NA	0.00212594	0.00424683
2	rs77235298	239036235	NA,T	NA,G	NA,0.940476	NA,-0.0457097	NA,0.0180669	NA,1.94288	0.0021198	0.0042356
2	rs117318222	239495967	NA,A	NA,C	NA,0.979167	NA,-0.0682874	NA,0.0299292	NA,1.6476	0.00211912	0.0042362
2	rs16838363	239626368	T,T	C,C	0.974155,0.960318	0.0393949,0.0212527	0.0124606,0.0218976	2.80431,0.47916	0.00210957	0.00421831
2	rs6690909	239216264	C,C	T,T	0.149105,0.138889	0.0217906,0.00152203	0.0055508,0.0123606	4.06302,0.0447936	0.00208921	0.00416308
2	rs75964957	239032385	NA,G	NA,A	NA,0.941468	NA,-0.0459061	NA,0.0182098	NA,1.93168	0.00208531	0.00416674
2	rs6685164	239215521	G,G	A,A	0.149105,0.141865	0.0217879,0.00236822	0.0055508,0.0122515	4.06215,0.0722586	0.00207632	0.00413738
2	rs73114760	239579789	C,C	T,T	0.897614,0.962302	-0.0178505,0.000742074	0.0065219,0.0224433	2.2076,0.0116091	0.00207607	0.00414993
2	rs142701247	238926247	NA,A	NA,C	NA,0.973214	NA,-0.0638445	NA,0.0264757	NA,1.79888	0.00205619	0.00411055
2	rs1567399	239211820	T,T	C,C	0.663022,0.546627	0.0237512,-0.00682781	0.00418287,0.00858677	7.86609,0.370057	0.00202856	0.0040591
2	rs12741374	239216239	G,G	A,A	0.149105,0.140873	0.0217424,0.00291631	0.0055508,0.0122874	4.0474,0.0902344	0.00202558	0.00403641
2	rs111773673	239267357	A,NA	G,NA	0.936382,NA	0.0193032,NA	0.00810069,NA	1.76506,NA	0.00195958	0.00391483
2	rs12759966	239216238	T,T	C,C	0.149105,0.140873	0.0216511,0.00286482	0.0055508,0.0122874	4.01781,0.0884993	0.0019306	0.00384738
2	rs6682752	239110659	NA,A	NA,G	NA,0.940476	NA,-0.0448401	NA,0.0180669	NA,1.88377	0.00192668	0.00385012
2	rs116483816	238868023	T,NA	C,NA	0.985089,NA	0.0401807,NA	0.0163138,NA	1.86079,NA	0.00192424	0.00384788
2	rs16837628	239156403	A,A	G,G	0.925447,0.906746	0.0100222,-0.0345492	0.00752717,0.0147003	0.73747,1.72673	0.0019011	0.00379319
2	rs16838359	239624017	C,C	T,T	0.973161,0.959325	0.0376757,0.0212326	0.0122339,0.0216401	2.68348,0.486107	0.00190099	0.00380208
2	rs58716948	239624515	T,T	G,G	0.973161,0.959325	0.0376356,0.0214137	0.0122339,0.0216401	2.6787,0.491606	0.00189754	0.00379519
2	rs12754904	239216186	A,A	G,G	0.149105,0.137897	0.0216078,0.00320235	0.0055508,0.0123978	4.00384,0.0989908	0.00188793	0.00376245
2	rs7538518	239215314	G,G	A,A	0.149105,0.141865	0.0216036,0.0022131	0.0055508,0.0122515	4.0025,0.0671964	0.00188576	0.00375816
2	rs6688183	239216054	G,G	A,A	0.149105,0.140873	0.0215597,0.00267522	0.0055508,0.0122874	3.98834,0.0821548	0.00184082	0.0036687
2	rs1033023	239209134	A,A	T,T	0.664016,0.539683	0.0238126,-0.0058687	0.00418592,0.0085764	7.89283,0.306453	0.00183551	0.00367376
2	rs6699410	239151401	A,A	G,G	0.957256,0.905754	0.0166038,-0.033418	0.00977441,0.0146307	1.04878,1.65041	0.00182174	0.00363396
2	rs28670059	239208470	C,C	A,A	0.664016,0.539683	0.0238126,-0.00576955	0.00418592,0.0085764	7.89283,0.300056	0.00181811	0.00363898
2	rs6692802	239340736	C,C	A,A	0.116302,0.201389	-0.0181892,0.00786268	0.00616728,0.010659	2.4969,0.336559	0.00181801	0.00363568
2	rs12736600	239578633	C,NA	G,NA	0.962227,NA	-0.0259701,NA	0.0103707,NA	1.91104,NA	0.00180799	0.00361473
2	rs78540130	239143422	C,C	T,T	0.957256,0.907738	0.0170256,-0.032821	0.00977441,0.0147711	1.08866,1.5803	0.00179735	0.00358531
2	rs12405815	239428843	T,NA	C,NA	0.981113,NA	-0.0314121,NA	0.0145245,NA	1.51478,NA	0.00175533	0.00350856
2	rs77584558	239161994	C,C	T,T	0.942346,0.90377	0.0114436,-0.0348354	0.00848241,0.014495	0.751274,1.78917	0.00175174	0.00349552
2	rs6687744	239217915	T,T	G,G	0.150099,0.137897	0.0214576,0.00378969	0.00553562,0.0123978	3.97442,0.11927	0.00175071	0.00348934
2	rs10754663	239217259	G,G	C,C	0.149105,0.137897	0.0214251,0.00339616	0.0055508,0.0123978	3.94512,0.105608	0.00171775	0.00342372
2	rs6669508	239615940	A,A	G,G	0.974155,0.959325	0.0387525,0.0190868	0.0124606,0.0216401	2.72797,0.422771	0.00170619	0.00341239
2	rs16838358	239623317	G,G	A,A	0.973161,0.959325	0.0371899,0.0211881	0.0122339,0.0216401	2.6259,0.484759	0.00170199	0.0034044
2	rs72754656	239568891	G,NA	A,NA	0.964215,NA	-0.0271248,NA	0.0106439,NA	1.96569,NA	0.00169622	0.00339154
2	rs61378617	239211231	A,A	G,G	0.664016,0.539683	0.0237196,-0.00566542	0.00418592,0.0085764	7.83644,0.293385	0.00169365	0.00338976
2	rs7517458	239626849	G,G	T,T	0.973161,0.959325	0.0369851,0.0215924	0.0122339,0.0216401	2.60182,0.497057	0.00165298	0.00330643
2	rs6683053	239219237	A,A	T,T	0.149105,0.138889	0.0213338,0.00433949	0.0055508,0.0123606	3.91594,0.139343	0.00164802	0.00328489
2	rs12748321	239581198	C,NA	G,NA	0.961233,NA	-0.025523,NA	0.0102422,NA	1.89605,NA	0.00162812	0.00325521
2	rs12085698	239122179	NA,T	NA,C	NA,0.941468	NA,-0.043563	NA,0.0182098	NA,1.77614	0.00161367	0.00322516
2	rs12096431	238970096	C,C	T,T	0.817097,0.875	0.0190201,-0.0196656	0.00511437,0.0129254	3.69887,0.892311	0.00161182	0.00321672
2	rs6683054	239219240	C,C	T,T	0.149105,0.138889	0.0212857,0.00433949	0.0055508,0.0123606	3.90063,0.139343	0.00160787	0.00320495
2	rs111599671	239684263	T,T	G,G	0.978131,0.99504	0.0475188,-0.0162977	0.0135185,0.0608454	3.35694,0.103027	0.00159245	0.00318277
2	rs58463672	239622939	G,G	A,A	0.973161,0.958333	0.0368649,0.0208982	0.0122339,0.0213919	2.58774,0.483321	0.00158425	0.00316906
2	rs78618232	239028466	NA,A	NA,G	NA,0.940476	NA,-0.0431008	NA,0.0180669	NA,1.76827	0.00158343	0.00316481
2	rs6675230	239215747	T,T	C,C	0.149105,0.141865	0.0212377,0.0022131	0.0055508,0.0122515	3.88535,0.0671964	0.00156081	0.0031113
2	rs74148857	239103022	NA,A	NA,G	NA,0.9375	NA,-0.0419712	NA,0.0176595	NA,1.75775	0.00154202	0.0030821
2	rs78334720	239000107	G,G	A,A	0.946322,0.874008	0.0183643,-0.0223553	0.00877248,0.0128817	1.43993,1.08268	0.00151889	0.00302796
2	rs6429130	239337365	G,G	T,T	0.117296,0.1875	-0.0176441,0.0106143	0.00614455,0.0109519	2.38878,0.478262	0.00151123	0.00302261
2	rs1509694	239219594	C,C	T,T	0.149105,0.136905	0.0211464,0.00483243	0.0055508,0.0124355	3.85641,0.15641	0.00150451	0.00299914
2	rs1509695	239219551	T,T	G,G	0.149105,0.137897	0.0211464,0.00466266	0.0055508,0.0123978	3.85641,0.150671	0.00150186	0.00299388
2	rs6661441	239618810	A,A	G,G	0.973161,0.959325	0.0367846,0.0202712	0.0122339,0.0216401	2.57835,0.457312	0.00150172	0.00300409
2	rs35734680	238926569	A,NA	C,NA	0.939364,NA	0.0160155,NA	0.00828432,NA	1.27402,NA	0.00149681	0.00299307
2	rs7551209	239618371	A,A	T,T	0.973161,0.959325	0.0367443,0.0201807	0.0122339,0.0216401	2.57365,0.454637	0.00148341	0.00296747
2	rs61834717	239620822	C,C	T,T	0.973161,0.959325	0.0367443,0.0199578	0.0122339,0.0216401	2.57365,0.448072	0.00147104	0.00294275
2	rs7540902	238994341	A,A	C,C	0.946322,0.874008	0.0183257,-0.0220532	0.00877248,0.0128817	1.43524,1.06097	0.00145785	0.00290638
2	rs61834716	239620629	T,T	A,A	0.973161,0.959325	0.0366996,0.0199103	0.0122339,0.0216401	2.56843,0.446678	0.00145409	0.00290886
2	rs7513717	239617971	A,A	G,G	0.973161,0.959325	0.0366593,0.0200474	0.0122339,0.0216401	2.56374,0.450706	0.00144872	0.00289813
2	rs10802731	238965836	T,T	G,G	0.817097,0.875	0.0187534,-0.0199727	0.00511437,0.0129254	3.60978,0.912608	0.00144729	0.00288868
2	rs187998757	239040553	A,NA	T,NA	0.984095,NA	0.0338847,NA	0.0158037,NA	1.49451,NA	0.00143992	0.00287646
2	rs76018811	239124140	NA,T	NA,C	NA,0.944444	NA,-0.0433876	NA,0.0186617	NA,1.69736	0.00143476	0.00286788
2	rs74149074	239621277	T,T	C,C	0.973161,0.939484	0.0374512,0.0118557	0.0122339,0.0179277	2.65679,0.293782	0.00142858	0.00285781
2	rs60374536	239619939	C,C	T,T	0.973161,0.959325	0.036619,0.0198201	0.0122339,0.0216401	2.55905,0.444034	0.00142389	0.00284849
2	rs56170575	239267348	C,C	A,A	0.723658,0.659722	0.0187778,0.00843221	0.00442129,0.00902206	4.66447,0.455952	0.00139083	0.00278026
2	rs2354395	239616730	G,G	A,A	0.973161,0.959325	0.0364982,0.0198618	0.0122339,0.0216401	2.54502,0.445256	0.00138899	0.00277871
2	rs192639656	238766213	T,NA	G,NA	0.99006,NA	0.0386521,NA	0.01993,NA	1.28022,NA	0.00138697	0.00277395
2	rs78907488	238857032	NA,T	NA,G	NA,0.951389	NA,-0.0429624	NA,0.0198773	NA,1.51335	0.00133531	0.0026702
2	rs1915258	239111090	NA,G	NA,A	NA,0.059524	NA,0.0413884	NA,0.0180669	NA,1.65812	0.00132541	0.00264947
2	rs7528915	239117150	NA,T	NA,A	NA,0.059524	NA,0.0411286	NA,0.0180669	NA,1.64172	0.0012903	0.00257935
2	rs1912231	239296958	T,T	C,C	0.238569,0.309524	-0.018781,-0.0130266	0.00463892,0.00924659	4.28794,0.798891	0.00128461	0.00256955
2	rs61834723	239633100	C,C	G,G	0.974155,0.959325	0.0371031,0.0204747	0.0124606,0.0216401	2.53689,0.463348	0.00128232	0.00256543
2	rs6693126	239611812	T,T	A,A	0.974155,0.959325	0.0373804,0.0188192	0.0124606,0.0216401	2.56852,0.41511	0.00125596	0.00251247
2	rs6687940	239343438	T,T	C,C	0.371769,0.27877	-0.0108032,0.00192523	0.00409113,0.0095333	2.08223,0.0757425	0.00123962	0.00247882
2	rs925292	239342930	A,A	G,G	0.371769,0.27877	-0.0108032,0.00186597	0.00409113,0.0095333	2.08223,0.0732358	0.0012387	0.00247699
2	rs6681143	239612188	T,T	C,C	0.974155,0.959325	0.0373005,0.0187765	0.0124606,0.0216401	2.55938,0.413894	0.00123303	0.00246663
2	rs75346270	239087494	NA,C	NA,T	NA,0.940476	NA,-0.0406291	NA,0.0180669	NA,1.6104	0.00122764	0.00245418
2	rs61834720	239625061	T,T	C,C	0.974155,0.959325	0.0365436,0.0221827	0.0124606,0.0216401	2.47368,0.515235	0.00122131	0.00244344
2	rs7552279	239003107	T,T	C,C	0.945328,0.875	0.0176424,-0.0213585	0.00869693,0.0129254	1.3716,1.00681	0.00121796	0.0024286
2	rs74148810	239004066	A,A	G,G	0.945328,0.875	0.0175994,-0.021473	0.00869693,0.0129254	1.36646,1.01478	0.00121656	0.00242581
2	rs10754667	239336071	C,C	A,A	0.116302,0.189484	-0.0172349,0.0110047	0.00616728,0.0109078	2.28425,0.504413	0.00121127	0.00242291
2	rs112820295	239698550	T,NA	C,NA	0.987078,NA	0.0452703,NA	0.0175062,NA	2.01275,NA	0.00121023	0.00242012
2	rs7529401	239003323	A,A	G,G	0.945328,0.875	0.0175994,-0.0214069	0.00869693,0.0129254	1.36646,1.01018	0.00120895	0.00241064
2	rs11809081	239222504	A,A	G,G	0.644135,0.527778	0.0185582,-0.00506708	0.0041296,0.00856258	5.15543,0.256487	0.00120682	0.00241075
2	rs76978009	239197430	C,NA	T,NA	0.94831,NA	0.0155024,NA	0.00893021,NA	1.08316,NA	0.00120353	0.00240517
2	rs58819769	239133634	NA,T	NA,C	NA,0.945437	NA,-0.0417097	NA,0.0188207	NA,1.57381	0.00118003	0.00235905
2	rs6700460	239343503	G,G	A,A	0.371769,0.27877	-0.0107089,0.00196464	0.00409113,0.0095333	2.05279,0.0774161	0.0011643	0.0023283
2	rs111328043	239005685	T,T	C,C	0.945328,0.875	0.0173543,-0.021526	0.00869693,0.0129254	1.3373,1.01849	0.00114234	0.00227796
2	rs9428770	239078247	T,T	C,C	0.916501,0.998016	-0.0190878,0.217168	0.00714714,0.0960615	2.12092,1.62384	0.00111655	0.00223105
2	rs6703086	239343728	G,G	A,A	0.370775,0.277778	-0.0106698,0.00212595	0.00409337,0.00954375	2.03885,0.0842183	0.00111642	0.00223261
2	rs74148804	238999788	A,A	G,G	0.945328,0.874008	0.0172683,-0.0213044	0.00869693,0.0128817	1.32715,1.00807	0.00109898	0.00219157
2	rs16837499	238976548	NA,A	NA,G	NA,0.944444	NA,-0.040604	NA,0.0186617	NA,1.52914	0.00109713	0.00219345
2	rs113427019	238998384	A,A	G,G	0.945328,0.874008	0.0172297,-0.0213524	0.00869693,0.0128817	1.3226,1.01142	0.00109235	0.00217836
2	rs28372463	239311045	T,NA	A,NA	0.806163,NA	-0.017048,NA	0.00500161,NA	3.18495,NA	0.00108963	0.00217788
2	rs16837514	238989478	A,A	G,G	0.946322,0.874008	0.0172597,-0.0220052	0.00877248,0.0128817	1.30867,1.05755	0.00108202	0.00215781
2	rs2841408	238923563	C,C	A,A	0.577535,0.666667	0.0143484,-0.0070712	0.00400272,0.00906796	3.47172,0.361004	0.00108128	0.00216279
2	rs61595023	239610656	A,A	G,G	0.974155,0.959325	0.0366739,0.0186865	0.0124606,0.0216401	2.48832,0.411331	0.00107791	0.00215647
2	rs7519143	239622561	A,A	T,T	0.974155,0.959325	0.0360231,0.0216849	0.0124606,0.0216401	2.41561,0.499889	0.00107511	0.0021511
2	rs61836494	239138680	T,T	C,C	0.838966,0.939484	-0.0173267,-0.0335962	0.00537909,0.0179277	2.89384,1.21515	0.00105982	0.00211643
2	rs12072871	238997594	A,A	T,T	0.945328,0.874008	0.017148,-0.0212515	0.00869693,0.0128817	1.313,1.00438	0.00105803	0.00210998
2	rs9428794	239133002	NA,G	NA,A	NA,0.054563	NA,0.0405351	NA,0.0188208	NA,1.505	0.00105532	0.00210988
2	rs7537248	239347528	G,G	C,C	0.351889,0.352183	-0.0125533,0.00179806	0.00414011,0.00894938	2.61467,0.0753251	0.00104591	0.00209181
2	rs58042232	239133766	NA,A	NA,T	NA,0.945437	NA,-0.0403352	NA,0.0188207	NA,1.49346	0.00103583	0.00207095
2	rs6668774	238995757	A,A	G,G	0.945328,0.874008	0.0170621,-0.0212035	0.00869693,0.0128817	1.30295,1.00104	0.00102885	0.00205185
2	rs12078473	239001244	C,C	T,T	0.945328,0.875	0.0170621,-0.0211741	0.00869693,0.0129254	1.30295,0.994028	0.00101996	0.00203414
2	rs61834721	239630452	C,C	A,A	0.974155,0.959325	0.0357042,0.0219129	0.0124606,0.0216401	2.38037,0.506895	0.00101713	0.00203514
2	rs78284167	239674688	NA,T	NA,C	NA,0.964286	NA,-0.0441255	NA,0.0230345	NA,1.25639	0.00100692	0.0020139
2	rs75269780	239490324	NA,A	NA,G	NA,0.978175	NA,-0.055488	NA,0.0292559	NA,1.23751	0.00100489	0.00200995
2	rs12239665	239668981	G,G	A,A	0.770378,0.866071	0.00769919,0.0270666	0.0047009,0.0125513	0.993701,1.50798	0.000996966	0.00199439
2	rs16838380	239662832	G,G	A,A	0.770378,0.866071	0.00756712,0.0273787	0.0047009,0.0125513	0.968755,1.53524	0.00099233	0.00198513
2	rs2841393	238855427	C,C	A,A	0.250497,0.142857	-0.0106326,-0.00517615	0.00456301,0.0122159	1.70339,0.17278	0.000980327	0.00196096
2	rs1218671	239690844	G,G	T,T	0.670974,0.758929	-0.0101261,-0.00846153	0.00420796,0.00999379	1.79292,0.401019	0.00096377	0.00192767
2	rs2841411	238924022	C,C	A,A	0.578529,0.678571	0.014286,-0.006532	0.00400399,0.00915299	3.44393,0.322899	0.000959408	0.0019191
2	rs78478796	238974561	NA,A	NA,G	NA,0.944444	NA,-0.0391158	NA,0.0186617	NA,1.44276	0.000954542	0.00190854
2	rs61834709	239613451	C,C	T,T	0.975149,0.959325	0.037122,0.0191439	0.0127009,0.0216401	2.45979,0.424415	0.000951425	0.00190352
2	rs78322188	238719844	NA,C	NA,T	NA,0.901786	NA,0.0284782	NA,0.0143636	NA,1.32417	0.00093269	0.00186554
2	rs2841410	238923868	T,T	A,A	0.578529,0.678571	0.0141719,-0.0070249	0.00400399,0.00915299	3.39688,0.353807	0.000926454	0.00185323
2	rs79053839	239501048	NA,T	NA,G	NA,0.979167	NA,-0.0551723	NA,0.0299292	NA,1.18531	0.000926013	0.00185224
2	rs9428802	239144913	A,A	G,G	0.171968,0.178571	-0.00829925,0.00992423	0.00523953,0.0111612	0.946151,0.42723	0.000917439	0.0018312
2	rs117550293	239007099	NA,C	NA,T	NA,0.97123	NA,-0.0509863	NA,0.0255725	NA,1.3356	0.000917299	0.00183481
2	rs568120128	239044091	NA,G	NA,A	NA,0.973214	NA,-0.0522994	NA,0.0264757	NA,1.31672	0.000901306	0.00180284
2	rs113543750	239007595	C,C	T,T	0.950298,0.981151	0.0204987,-0.0230216	0.00909753,0.0314332	1.61537,0.333551	0.000890943	0.00177687
2	rs116787705	238788621	NA,A	NA,C	NA,0.968254	NA,-0.0476653	NA,0.0243817	NA,1.29596	0.000890686	0.00178178
2	rs9428453	239166691	C,C	T,T	0.833002,0.940476	-0.0174294,-0.0318179	0.00530104,0.0180669	2.99599,1.10669	0.000888892	0.00177405
2	rs74566071	239544789	NA,A	NA,C	NA,0.959325	NA,-0.0410325	NA,0.0216401	NA,1.23701	0.000884411	0.00176906
2	rs75378839	239022095	A,A	G,G	0.952286,0.981151	0.0211348,-0.0237835	0.00927543,0.0314332	1.64412,0.347494	0.000883364	0.00176186
2	rs75454902	239022067	C,C	T,T	0.952286,0.981151	0.0211348,-0.0237392	0.00927543,0.0314332	1.64412,0.346678	0.000882691	0.00176051
2	rs6657594	238995813	G,G	A,A	0.950298,0.980159	0.0198258,-0.0306064	0.00909753,0.0306528	1.53294,0.497513	0.000872554	0.00174026
2	rs7517551	239024524	A,A	G,G	0.952286,0.981151	0.0210048,-0.0250077	0.00927543,0.0314332	1.62821,0.370311	0.00087096	0.00173714
2	rs9428818	239171877	C,C	T,T	0.054672,0.075397	-0.0159589,-0.0137627	0.00869693,0.0161901	1.17714,0.403087	0.000863998	0.00172681
2	rs61834714	239619004	T,T	C,C	0.974155,0.959325	0.0351361,0.0205943	0.0124606,0.0216401	2.31825,0.466913	0.000861369	0.0017236
2	rs77386325	238733753	A,NA	C,NA	0.976143,NA	0.0292393,NA	0.0129561,NA	1.6194,NA	0.00085359	0.00170735
2	rs72752650	239324636	A,NA	G,NA	0.934394,NA	0.0215152,NA	0.00798549,NA	2.15157,NA	0.000853019	0.00170614
2	rs112707350	239461362	C,NA	A,NA	0.977137,NA	0.0357934,NA	0.0132281,NA	2.16668,NA	0.000852942	0.00170578
2	rs111624094	239322850	T,NA	G,NA	0.934394,NA	0.0214575,NA	0.00798549,NA	2.14216,NA	0.000839771	0.00167965
2	rs117630011	239167151	NA,T	NA,C	NA,0.984127	NA,-0.0666626	NA,0.0342017	NA,1.29002	0.000836929	0.00167404
2	rs79820475	238744196	NA,T	NA,C	NA,0.933532	NA,-0.0316483	NA,0.0171606	NA,1.18611	0.000835955	0.00167222
2	rs61834712	239618225	G,G	A,A	0.974155,0.959325	0.035018,0.0203713	0.0124606,0.0216401	2.30544,0.460276	0.000834295	0.00166944
2	rs77008511	239459591	C,NA	T,NA	0.977137,NA	0.0356548,NA	0.0132281,NA	2.153,NA	0.000833824	0.00166756
2	rs187981105	239493543	A,NA	G,NA	0.997018,NA	-0.0731054,NA	0.0362599,NA	1.35868,NA	0.000827779	0.00165591
2	rs115554325	239016967	G,G	A,A	0.950298,0.981151	0.0200932,-0.0246585	0.00909753,0.0314332	1.56543,0.363749	0.000817788	0.00163109
2	rs115224148	239368304	A,NA	G,NA	0.979125,NA	0.0265087,NA	0.0138296,NA	1.25757,NA	0.000817061	0.00163401
2	rs61836513	239175194	T,T	C,C	0.83499,0.941468	-0.0172072,-0.0322314	0.00532652,0.0182098	2.90804,1.11506	0.000815355	0.00162743
2	rs74466438	239456389	A,NA	C,NA	0.978131,NA	0.0370266,NA	0.0135185,NA	2.21017,NA	0.000813796	0.00162764
2	rs17640659	239273035	T,T	C,C	0.854871,0.884921	0.0279686,0.00963184	0.00561322,0.0133953	6.20256,0.325954	0.000811762	0.00162469
2	rs113161745	239459464	C,NA	T,NA	0.977137,NA	0.0354718,NA	0.0132281,NA	2.135,NA	0.000809359	0.00161866
2	rs4601573	238890738	T,T	C,C	0.732604,0.522817	-0.00951898,-0.0142138	0.00446712,0.00855827	1.48021,1.01436	0.000808021	0.00161677
2	rs6429127	239303768	G,G	A,A	0.936382,0.987103	0.0166432,-0.0618655	0.00810069,0.0378862	1.39877,0.989344	0.000805334	0.00161033
2	rs35867969	239320841	A,NA	G,NA	0.935388,NA	0.0216104,NA	0.00804241,NA	2.14216,NA	0.000801741	0.00160362
2	rs1964065	239209060	C,C	A,A	0.145129,0.130952	0.019785,0.00693862	0.00561322,0.0126714	3.37269,0.233602	0.000801296	0.00159866
2	rs1033021	239209262	G,G	A,A	0.145129,0.12996	0.0197623,0.00725179	0.00561322,0.0127124	3.36607,0.245366	0.000799134	0.00159436
2	rs13375184	239006704	T,T	A,A	0.950298,0.981151	0.0201015,-0.023151	0.00909753,0.0314332	1.56645,0.335905	0.000798542	0.00159274
2	rs112039219	239455738	T,NA	G,NA	0.978131,NA	0.0368857,NA	0.0135185,NA	2.19643,NA	0.000795829	0.00159172
2	rs78952417	239000643	T,T	A,A	0.950298,0.981151	0.0201015,-0.0228775	0.00909753,0.0314332	1.56645,0.330936	0.00079494	0.00158556
2	rs113566597	239678411	C,NA	A,NA	0.954274,NA	0.0251501,NA	0.00946506,NA	2.10346,NA	0.000793722	0.00158778
2	rs66472252	239316662	A,NA	G,NA	0.935388,NA	0.021568,NA	0.00804241,NA	2.13531,NA	0.000792747	0.00158564
2	rs112732431	239007653	G,G	A,A	0.950298,0.981151	0.0200639,-0.0232557	0.00909753,0.0314332	1.56186,0.337814	0.000791606	0.00157891
2	rs112548772	239007234	A,A	G,G	0.950298,0.981151	0.0200639,-0.0232107	0.00909753,0.0314332	1.56186,0.336993	0.00079101	0.00157773
2	rs112643211	239007300	T,T	G,G	0.950298,0.981151	0.0200639,-0.0232107	0.00909753,0.0314332	1.56186,0.336993	0.00079101	0.00157773
2	rs13375524	239006967	C,C	G,G	0.950298,0.981151	0.0200639,-0.0232107	0.00909753,0.0314332	1.56186,0.336993	0.00079101	0.00157773
2	rs113934638	239007114	G,G	A,A	0.950298,0.981151	0.0200639,-0.0232107	0.00909753,0.0314332	1.56186,0.336993	0.00079101	0.00157773
2	rs13376303	239006937	A,A	C,C	0.950298,0.981151	0.0200639,-0.0231612	0.00909753,0.0314332	1.56186,0.336091	0.000790357	0.00157642
2	rs13375525	239007001	T,T	G,G	0.950298,0.981151	0.0201015,-0.0224878	0.00909753,0.0314332	1.56645,0.323899	0.000789925	0.00157556
2	rs61834710	239616512	G,G	A,A	0.974155,0.959325	0.0348504,0.0197359	0.0124606,0.0216401	2.28732,0.441573	0.00078815	0.00157713
2	rs143142037	239266943	NA,G	NA,A	NA,0.876984	NA,0.0235922	NA,0.0130145	NA,1.15572	0.000785969	0.00157221
2	rs76241185	239007901	G,G	A,A	0.950298,0.981151	0.0200221,-0.0232557	0.00909753,0.0314332	1.55676,0.337814	0.000782463	0.00156069
2	rs77099790	239007873	A,A	C,C	0.950298,0.981151	0.0200221,-0.0232557	0.00909753,0.0314332	1.55676,0.337814	0.000782463	0.00156069
2	rs144539698	239550686	NA,G	NA,C	NA,0.955357	NA,-0.0360208	NA,0.0206987	NA,1.08716	0.000781172	0.00156265
2	rs76325964	239010626	G,G	A,A	0.950298,0.981151	0.0199845,-0.0235531	0.00909753,0.0314332	1.55219,0.343258	0.00077824	0.00155228
2	rs75948565	239009713	A,A	G,G	0.950298,0.981151	0.0199845,-0.0235037	0.00909753,0.0314332	1.55219,0.342352	0.000777586	0.00155097
2	rs79341945	239009780	A,A	G,G	0.950298,0.981151	0.0199845,-0.0235037	0.00909753,0.0314332	1.55219,0.342352	0.000777586	0.00155097
2	rs78035176	239453425	A,NA	T,NA	0.978131,NA	0.0367354,NA	0.0135185,NA	2.18182,NA	0.000777185	0.00155445
2	rs12118772	239573670	G,G	T,T	0.723658,0.904762	0.00464635,0.0361728	0.00442129,0.0145623	0.532683,1.88634	0.000774199	0.00154899
2	rs10802749	239297296	T,T	C,C	0.38668,0.595238	-0.0123169,-0.0168828	0.00405994,0.00870879	2.61703,1.27942	0.0007718	0.00154419
2	rs4515774	239296690	NA,T	NA,C	NA,0.911706	NA,0.0279862	NA,0.0150664	NA,1.19902	0.000771482	0.00154325
2	rs12138491	239329782	T,T	G,G	0.404573,0.508929	0.00381908,0.0230847	0.00402835,0.00855071	0.464575,2.15868	0.00077025	0.00154084
2	rs7517672	239016734	G,G	C,C	0.950298,0.981151	0.0198976,-0.0243279	0.00909753,0.0314332	1.54163,0.357578	0.000770039	0.00153593
2	rs79481222	239010931	C,C	T,T	0.950298,0.981151	0.0199427,-0.0234094	0.00909753,0.0314332	1.54711,0.340624	0.000767411	0.00153069
2	rs13375241	239006380	C,C	T,T	0.950298,0.981151	0.0199845,-0.0224382	0.00909753,0.0314332	1.55219,0.323006	0.000764036	0.00152397
2	rs35443910	238923676	T,T	C,C	0.856859,0.970238	0.0195579,0.0235503	0.00564551,0.0251555	3.27447,0.456954	0.000760987	0.00152238
2	rs117261175	239203590	NA,A	NA,T	NA,0.97123	NA,-0.0487655	NA,0.0255725	NA,1.24774	0.000757181	0.00151458
2	rs74858905	239456296	G,NA	A,NA	0.978131,NA	0.0365589,NA	0.0135185,NA	2.16472,NA	0.000755965	0.00151202
2	rs112463909	239006350	C,C	A,A	0.950298,0.981151	0.0199427,-0.0224878	0.00909753,0.0314332	1.54711,0.323899	0.000755845	0.00150764
2	rs34242988	238910658	G,G	T,T	0.732604,0.516865	-0.00780595,-0.0169177	0.00446712,0.00855422	1.09386,1.3191	0.000755825	0.00151238
2	rs9428455	239182703	G,G	T,T	0.833002,0.941468	-0.016946,-0.0307983	0.00530104,0.0182098	2.857,1.04202	0.000753501	0.00150399
2	rs7520942	239008620	A,A	T,T	0.950298,0.981151	0.0198634,-0.0235391	0.00909753,0.0314332	1.53748,0.343	0.000752415	0.00150081
2	rs13375179	239006617	G,G	A,A	0.950298,0.981151	0.0199051,-0.0224878	0.00909753,0.0314332	1.54255,0.323899	0.000748026	0.00149206
2	rs111586755	239014779	G,G	A,A	0.950298,0.981151	0.019777,-0.0243151	0.00909753,0.0314332	1.52704,0.35734	0.000744697	0.00148542
2	rs12026018	239570897	C,C	T,T	0.83996,0.959325	0.0131263,0.0152326	0.00539257,0.0216401	1.82603,0.317412	0.000743926	0.00148798
2	rs115753422	239651414	G,NA	C,NA	0.964215,NA	-0.0235034,NA	0.0106439,NA	1.5649,NA	0.000742052	0.00148438
2	rs113307349	239014433	C,C	T,T	0.950298,0.981151	0.019777,-0.0240824	0.00909753,0.0314332	1.52704,0.353017	0.000741651	0.00147935
2	rs117505591	238712770	NA,T	NA,A	NA,0.939484	NA,0.0339547	NA,0.0179277	NA,1.23488	0.000738511	0.00147732
2	rs7533116	239012010	G,G	T,T	0.950298,0.981151	0.019777,-0.0235531	0.00909753,0.0314332	1.52704,0.343258	0.000734907	0.00146591
2	rs111704068	239019105	T,T	C,C	0.950298,0.981151	0.0196606,-0.0253255	0.00909753,0.0314332	1.51303,0.376317	0.000734661	0.00146542
2	rs1393642	238788351	NA,A	NA,G	NA,0.030754	NA,0.0454003	NA,0.0247591	NA,1.17586	0.000734343	0.00146912
2	rs7536976	239013940	T,T	A,A	0.950298,0.981151	0.0197396,-0.0238942	0.00909753,0.0314332	1.52253,0.349538	0.000731667	0.00145945
2	rs7522884	239013579	T,T	C,C	0.950298,0.981151	0.0197396,-0.0238942	0.00909753,0.0314332	1.52253,0.349538	0.000731667	0.00145945
2	rs67573267	239312364	G,NA	T,NA	0.936382,NA	0.0216036,NA	0.00810069,NA	2.11601,NA	0.000729868	0.00145991
2	rs115414917	239624531	C,NA	A,NA	0.989066,NA	0.040044,NA	0.0190121,NA	1.45366,NA	0.000729547	0.00145949
2	rs12759541	239311895	A,NA	C,NA	0.941352,NA	0.0224562,NA	0.00841466,NA	2.11836,NA	0.000725523	0.00145127
2	rs112304500	239454332	C,NA	T,NA	0.978131,NA	0.0362826,NA	0.0135185,NA	2.13808,NA	0.000724141	0.00144839
2	rs7547225	239014001	A,A	G,G	0.950298,0.981151	0.0196606,-0.0244583	0.00909753,0.0314332	1.51303,0.360009	0.00072314	0.00144246
2	rs111891225	239453733	A,NA	G,NA	0.978131,NA	0.0362374,NA	0.0135185,NA	2.13374,NA	0.000719092	0.0014383
2	rs7547220	239013994	A,A	G,G	0.950298,0.981151	0.019619,-0.0245523	0.00909753,0.0314332	1.50804,0.361763	0.000716175	0.00142858
2	rs67867771	239314165	A,NA	G,NA	0.940358,NA	0.022008,NA	0.00834865,NA	2.07643,NA	0.000714396	0.00142902
2	rs113335870	239450942	T,NA	C,NA	0.978131,NA	0.0361759,NA	0.0135185,NA	2.12784,NA	0.000712295	0.00142471
2	rs114719688	239014440	A,A	G,G	0.950298,0.981151	0.019619,-0.0241764	0.00909753,0.0314332	1.50804,0.354761	0.000711412	0.00141908
2	rs7547332	239014111	A,A	G,G	0.950298,0.981151	0.019619,-0.0240331	0.00909753,0.0314332	1.50804,0.352105	0.000709628	0.00141553
2	rs7529531	239016747	G,G	A,A	0.950298,0.981151	0.0195775,-0.0246093	0.00909753,0.0314332	1.50306,0.36283	0.000708827	0.00141393
2	rs7537268	239014183	C,C	A,A	0.950298,0.981151	0.0195775,-0.0246015	0.00909753,0.0314332	1.50306,0.362683	0.000708727	0.00141373
2	rs74540304	239452870	C,NA	T,NA	0.978131,NA	0.036142,NA	0.0135185,NA	2.12459,NA	0.000708577	0.00141727
2	rs7553893	239016303	A,A	G,G	0.950298,0.981151	0.0195775,-0.0245647	0.00909753,0.0314332	1.50306,0.361995	0.000708259	0.0014128
2	rs7546333	239016619	C,C	T,T	0.950298,0.981151	0.0195775,-0.0245647	0.00909753,0.0314332	1.50306,0.361995	0.000708259	0.0014128
2	rs58532785	239651511	T,T	C,C	0.958251,0.97619	-0.023767,0.0267031	0.00988495,0.0280389	1.79047,0.467354	0.000706524	0.00141341
2	rs139739070	239015843	T,T	G,G	0.950298,0.981151	0.0195775,-0.0244217	0.00909753,0.0314332	1.50306,0.359326	0.000706452	0.0014092
2	rs2354400	239609595	T,T	C,C	0.976143,0.962302	0.0364424,0.0223957	0.0129561,0.0224433	2.30875,0.497113	0.00070566	0.00141188
2	rs112832989	239014359	C,C	G,G	0.950298,0.981151	0.0195775,-0.0241271	0.00909753,0.0314332	1.50306,0.353847	0.000702784	0.00140189
2	rs2354177	239284830	A,A	G,G	0.604374,0.375	0.012949,0.0165177	0.00404338,0.00882973	2.86571,1.21192	0.000701995	0.00140448
2	rs150096764	239016882	G,G	A,A	0.950298,0.980159	0.0195401,-0.0239983	0.00909753,0.0306528	1.49858,0.36283	0.000701942	0.00140022
2	rs7539828	239016839	A,A	G,G	0.950298,0.981151	0.0195401,-0.0246093	0.00909753,0.0314332	1.49858,0.36283	0.000701645	0.00139962
2	rs143077263	239018403	A,A	G,G	0.950298,0.981151	0.0194985,-0.0251761	0.00909753,0.0314332	1.49361,0.373489	0.000700969	0.00139827
2	rs116755255	239649310	A,NA	T,NA	0.964215,NA	-0.0231987,NA	0.0106439,NA	1.53325,NA	0.000698936	0.00139816
2	rs115928453	239447533	C,NA	T,NA	0.978131,NA	0.0360349,NA	0.0135185,NA	2.11435,NA	0.000696997	0.00139412
2	rs113500525	239017726	T,T	C,C	0.950298,0.981151	0.0194985,-0.024846	0.00909753,0.0314332	1.49361,0.367267	0.000696738	0.00138984
2	rs115203867	239495180	NA,T	NA,C	NA,0.978175	NA,-0.0488959	NA,0.0292559	NA,1.02384	0.000694957	0.00139024
2	rs77616433	239446838	A,NA	G,NA	0.978131,NA	0.0359895,NA	0.0135185,NA	2.11002,NA	0.000692167	0.00138446
2	rs112723135	239019233	A,A	G,G	0.950298,0.981151	0.0194196,-0.0253255	0.00909753,0.0314332	1.48421,0.376317	0.00068803	0.00137248
2	rs111584664	239019021	A,A	G,G	0.950298,0.981151	0.0194196,-0.0252766	0.00909753,0.0314332	1.48421,0.375389	0.000687404	0.00137123
2	rs74779056	239011027	G,G	A,A	0.950298,0.981151	0.0195401,-0.0234094	0.00909753,0.0314332	1.49858,0.340624	0.00068712	0.00137066
2	rs12083665	239080725	NA,C	NA,T	NA,0.886905	NA,-0.0258212	NA,0.0134972	NA,1.25386	0.00068548	0.00137081
2	rs144992163	239018360	G,G	C,C	0.950298,0.981151	0.0194196,-0.0250334	0.00909753,0.0314332	1.48421,0.370794	0.000684324	0.00136509
2	rs76574071	239448556	C,NA	A,NA	0.978131,NA	0.035911,NA	0.0135185,NA	2.10253,NA	0.000683896	0.00136793
2	rs77713841	239467651	T,NA	C,NA	0.957256,NA	0.0198222,NA	0.00977441,NA	1.37096,NA	0.000682249	0.00136485
2	rs58734274	239651698	C,C	T,T	0.958251,0.97619	-0.0238139,0.0249616	0.00988495,0.0280389	1.79611,0.427905	0.000681239	0.00136284
2	rs10925766	238966631	A,NA	C,NA	0.855865,NA	0.0193841,NA	0.00562927,NA	3.24083,NA	0.000680605	0.00136112
2	rs149138525	239009670	NA,G	NA,A	NA,0.96627	NA,0.040287	NA,0.023678	NA,1.05131	0.000679239	0.00135879
2	rs79426728	239279115	A,NA	G,NA	0.950298,NA	0.0164635,NA	0.00909753,NA	1.15275,NA	0.000677715	0.00135534
2	rs7534102	239277475	G,G	A,A	0.60338,0.375992	0.0126748,0.0167054	0.00404163,0.00882508	2.76641,1.23384	0.000677687	0.00135586
2	rs61836515	239190754	G,G	A,A	0.833002,0.941468	-0.0168024,-0.0301178	0.00530104,0.0182098	2.81637,1.00815	0.000676498	0.00135038
2	rs61830613	238935609	C,C	T,T	0.873757,0.975198	-0.0107403,0.0256599	0.00595306,0.0274863	1.14749,0.455268	0.000673108	0.00134466
2	rs67118623	239314920	C,NA	T,NA	0.936382,NA	0.0212874,NA	0.00810069,NA	2.06587,NA	0.000672985	0.00134617
2	rs142295557	239017105	C,C	A,A	0.950298,0.981151	0.0193822,-0.0246585	0.00909753,0.0314332	1.47976,0.363749	0.000672837	0.00134219
2	rs112829769	239018704	C,C	A,A	0.950298,0.981151	0.0193406,-0.0251385	0.00909753,0.0314332	1.47483,0.372778	0.000671183	0.0013389
2	rs75618657	239138356	T,T	C,C	0.918489,0.939484	-0.000173042,-0.0498996	0.00722595,0.0179277	0.00837764,2.26926	0.000669682	0.00133828
2	rs115060275	238790457	NA,C	NA,A	NA,0.97123	NA,-0.0451849	NA,0.0255725	NA,1.11216	0.000667532	0.00133549
2	rs7530412	239011728	G,G	A,A	0.950298,0.981151	0.0194196,-0.023598	0.00909753,0.0314332	1.48421,0.344082	0.000667149	0.00133086
2	rs10925877	239567065	A,A	G,G	0.859841,0.758929	0.0103614,0.0160739	0.00569534,0.00999379	1.16198,0.967583	0.00066555	0.00133135
2	rs16837792	239278576	A,A	G,G	0.60338,0.378968	0.0126323,0.0167258	0.00404163,0.0088114	2.75086,1.23905	0.000665292	0.00133107
2	rs12117778	239572895	G,G	T,T	0.730616,0.904762	0.00338652,0.0371466	0.00445666,0.0145623	0.349375,1.96877	0.000663111	0.00132682
2	rs2248199	238983639	G,G	A,A	0.786282,0.992063	0.0121246,0.0924003	0.00482314,0.0481747	1.92291,1.25879	0.000662112	0.00132463
2	rs112540130	239222776	T,NA	C,NA	0.950298,NA	0.017449,NA	0.00909753,NA	1.25875,NA	0.000660896	0.00132174
2	rs111428997	238794584	NA,C	NA,T	NA,0.970238	NA,-0.0434219	NA,0.0251555	NA,1.07405	0.000658668	0.00131777
2	rs12128683	239593731	A,A	T,T	0.765408,0.897817	0.00251045,0.0363446	0.00466591,0.014113	0.228744,1.99928	0.00065622	0.00131303
2	rs80079440	239083844	NA,A	NA,G	NA,0.884921	NA,-0.0252395	NA,0.0133953	NA,1.22521	0.000653737	0.00130736
2	rs13375596	239085255	NA,C	NA,T	NA,0.884921	NA,-0.0251888	NA,0.0133953	NA,1.22148	0.000650039	0.00129997
2	rs74148844	239089995	NA,T	NA,C	NA,0.883929	NA,-0.025095	NA,0.0133454	NA,1.22148	0.000648958	0.00129782
2	rs7533462	239083538	NA,G	NA,A	NA,0.884921	NA,-0.0251427	NA,0.0133953	NA,1.2181	0.000646703	0.0012933
2	rs1509701	239214483	G,G	A,A	0.166998,0.141865	0.0183267,0.00211862	0.00530104,0.0122515	3.26295,0.0641361	0.000645785	0.00128893
2	rs2353424	239188301	C,C	A,A	0.832008,0.941468	-0.0166719,-0.0302238	0.00528849,0.0182098	2.7908,1.01339	0.000643517	0.00128461
2	rs74148842	239086541	NA,G	NA,A	NA,0.884921	NA,-0.025092	NA,0.0133953	NA,1.21438	0.00064306	0.00128602
2	rs12137093	239586859	T,T	C,C	0.720676,0.899802	0.00341692,0.0359555	0.00440672,0.0142364	0.358416,1.93742	0.000641407	0.00128342
2	rs146871536	238764724	T,NA	C,NA	0.974155,NA	-0.000149647,NA	0.0124606,NA	0.0041815,NA	0.000639817	0.00127982
2	rs146835555	238798641	NA,A	NA,G	NA,0.970238	NA,-0.0428463	NA,0.0251555	NA,1.05296	0.000636517	0.00127347
2	rs1848752	239296644	T,T	C,C	0.138171,0.093254	-0.026706,-0.016525	0.00572955,0.0147003	5.50233,0.583428	0.000634993	0.00127074
2	rs74148848	239093167	NA,G	NA,C	NA,0.884921	NA,-0.0248984	NA,0.0133953	NA,1.20022	0.000629409	0.00125873
2	rs6665412	239079209	NA,G	NA,A	NA,0.886905	NA,-0.0250367	NA,0.0134972	NA,1.19653	0.000628143	0.0012562
2	rs112682321	239021223	C,C	A,A	0.952286,0.981151	0.0197612,-0.024996	0.00927543,0.0314332	1.47976,0.370089	0.000623539	0.00124398
2	rs61836495	239139082	A,A	T,T	0.83996,0.952381	-0.01829,-0.025039	0.00539257,0.0200728	3.15826,0.67316	0.00061967	0.00123688
2	rs61830608	238935164	T,T	C,C	0.873757,0.975198	-0.0105257,0.0257125	0.00595306,0.0274863	1.11327,0.456493	0.000619396	0.00123742
2	rs10925717	238796934	NA,G	NA,A	NA,0.970238	NA,-0.0423521	NA,0.0251555	NA,1.035	0.000618325	0.00123708
2	rs61830611	238935404	A,A	C,C	0.873757,0.975198	-0.0105257,0.0256139	0.00595306,0.0274863	1.11327,0.454199	0.000617525	0.00123368
2	rs61829290	238772108	T,NA	G,NA	0.969185,NA	0.0207541,NA	0.0114407,NA	1.15696,NA	0.000617355	0.00123515
2	rs1910297	238789002	NA,A	NA,T	NA,0.97123	NA,-0.0438257	NA,0.0255725	NA,1.06264	0.000616724	0.00123387
2	rs12089291	238798810	NA,T	NA,C	NA,0.970238	NA,-0.0423069	NA,0.0251555	NA,1.03336	0.000616696	0.00123382
2	rs72765252	238935394	C,C	A,A	0.873757,0.975198	-0.0105257,0.0255672	0.00595306,0.0274863	1.11327,0.453114	0.000616642	0.00123192
2	rs76225133	238796273	NA,C	NA,T	NA,0.970238	NA,-0.0422965	NA,0.0251555	NA,1.03299	0.000616324	0.00123308
2	rs145111973	238798543	NA,G	NA,T	NA,0.970238	NA,-0.0422093	NA,0.0251555	NA,1.02984	0.000613203	0.00122683
2	rs12737036	239474146	A,A	T,T	0.707753,0.593254	-0.0125781,-0.00290225	0.00434734,0.00870204	2.41879,0.131504	0.000612895	0.00122574
2	rs12079807	239075562	NA,T	NA,G	NA,0.888889	NA,-0.025231	NA,0.0136019	NA,1.19653	0.000612376	0.00122468
2	rs113424606	239265773	T,NA	C,NA	0.949304,NA	0.0167437,NA	0.00901262,NA	1.1993,NA	0.000612059	0.00122409
2	rs79287288	239065760	NA,A	NA,G	NA,0.885913	NA,-0.0247471	NA,0.0134459	NA,1.18246	0.000611868	0.00122367
2	rs61830612	238935554	A,A	G,G	0.874751,0.975198	-0.0104854,0.0251212	0.00597324,0.0274863	1.10131,0.442804	0.000610093	0.00121883
2	rs111554147	239264700	A,NA	T,NA	0.949304,NA	0.0167437,NA	0.00901262,NA	1.1993,NA	0.000610009	0.00122003
2	rs17618334	238935126	C,C	T,T	0.873757,0.975198	-0.0104836,0.0257125	0.00595306,0.0274863	1.10661,0.456493	0.000609273	0.00121721
2	rs61830610	238935229	C,C	T,T	0.873757,0.975198	-0.0104836,0.0256658	0.00595306,0.0274863	1.10661,0.455405	0.0006084	0.00121546
2	rs17553509	238935295	C,C	G,G	0.873757,0.975198	-0.0104836,0.0256139	0.00595306,0.0274863	1.10661,0.454199	0.000607432	0.00121353
2	rs61834561	239198199	G,G	T,T	0.833002,0.94246	-0.0168024,-0.0287905	0.00530104,0.0183564	2.81637,0.932616	0.000606396	0.0012105
2	rs7514939	239096163	NA,C	NA,T	NA,0.884921	NA,-0.0245571	NA,0.0133953	NA,1.17546	0.00060632	0.00121258
2	rs12076703	238799810	NA,C	NA,T	NA,0.970238	NA,-0.0419135	NA,0.0251555	NA,1.01918	0.000602786	0.001206
2	rs12075518	238799539	NA,G	NA,A	NA,0.970238	NA,-0.0418251	NA,0.0251555	NA,1.01601	0.000599721	0.00119987
2	rs12072733	238791509	NA,G	NA,T	NA,0.97123	NA,-0.0433026	NA,0.0255725	NA,1.04386	0.000598617	0.00119766
2	rs111298026	239264995	G,NA	A,NA	0.949304,NA	0.0166565,NA	0.00901262,NA	1.18988,NA	0.00059828	0.00119658
2	rs12080136	238799518	NA,T	NA,G	NA,0.970238	NA,-0.0417828	NA,0.0251555	NA,1.01449	0.000598264	0.00119695
2	rs11802622	239195698	T,T	A,A	0.833002,0.94246	-0.0167115,-0.029115	0.00530104,0.0183564	2.7908,0.948005	0.000598064	0.00119389
2	rs74355080	239502465	NA,A	NA,G	NA,0.979167	NA,-0.0467971	NA,0.0299292	NA,0.928435	0.000596762	0.00119386
2	rs12077272	238797557	NA,A	NA,G	NA,0.970238	NA,-0.0417263	NA,0.0251555	NA,1.01247	0.000596323	0.00119307
2	rs142941887	239524829	NA,T	NA,G	NA,0.958333	NA,-0.0345581	NA,0.0213919	NA,0.973843	0.000595398	0.00119114
2	rs17621971	239159694	C,NA	T,NA	0.958251,NA	0.0151097,NA	0.00988495,NA	0.898342,NA	0.000593945	0.00118791
2	rs66907380	238935378	C,C	T,T	0.872763,0.975198	-0.0104904,0.0255672	0.00593314,0.0274863	1.11327,0.453114	0.000592683	0.00118407
2	rs1796829	239661819	C,C	T,T	0.958251,0.97123	-0.0241717,0.011405	0.00988495,0.0255725	1.83944,0.183357	0.000590909	0.00118221
2	rs61829331	238828567	T,T	C,C	0.883698,0.99504	0.014655,0.00624706	0.00616728,0.0608454	1.75722,0.0370513	0.000589994	0.00118088
2	rs2462010	238912378	A,A	G,G	0.581511,0.675595	0.00596422,0.0191728	0.00400792,0.00913095	0.864162,1.44672	0.00058917	0.0011789
2	rs1910298	238788956	NA,C	NA,T	NA,0.97123	NA,-0.0430028	NA,0.0255725	NA,1.03317	0.000588582	0.00117758
2	rs1915275	239147791	G,G	A,A	0.833996,0.946429	-0.0181464,-0.024774	0.00531372,0.0189842	3.19531,0.716925	0.00058646	0.0011706
2	rs75505103	239160080	T,NA	C,NA	0.958251,NA	0.0150174,NA	0.00988495,NA	0.890395,NA	0.000582981	0.00116599
2	rs142449664	239465503	G,NA	A,NA	0.893638,NA	-0.0146367,NA	0.00641306,NA	1.6484,NA	0.000582056	0.00116438
2	rs6666371	239074071	NA,G	NA,A	NA,0.888889	NA,-0.0247391	NA,0.0136019	NA,1.16151	0.000581189	0.00116234
2	rs35453116	239395431	A,NA	G,NA	0.964215,NA	-0.0218118,NA	0.0106439,NA	1.3932,NA	0.000581176	0.00116279
2	rs114223278	238750173	A,NA	T,NA	0.971173,NA	0.00193253,NA	0.0118166,NA	0.0604357,NA	0.000579822	0.00115991
2	rs77289651	239447763	G,G	A,A	0.893638,0.992063	-0.0137279,0.0773924	0.00641306,0.0481747	1.49074,0.965913	0.000579578	0.00115936
2	rs10925716	238795509	NA,T	NA,G	NA,0.970238	NA,-0.0412262	NA,0.0251555	NA,0.994632	0.000579536	0.00115949
2	rs17564056	239163745	A,NA	G,NA	0.958251,NA	0.0149688,NA	0.00988495,NA	0.886225,NA	0.000577313	0.00115466
2	rs111510167	239265026	A,NA	T,NA	0.949304,NA	0.0164885,NA	0.00901262,NA	1.17182,NA	0.000576459	0.00115295
2	rs117831778	238791178	NA,T	NA,C	NA,0.981151	NA,-0.0538428	NA,0.0314332	NA,1.06185	0.000575255	0.00115093
2	rs112023577	239264931	A,NA	G,NA	0.949304,NA	0.0164776,NA	0.00901262,NA	1.17065,NA	0.000575078	0.00115019
2	rs4233476	239476141	T,T	C,C	0.707753,0.593254	-0.012443,-0.00316412	0.00434734,0.00870204	2.37603,0.144995	0.000571397	0.00114278
2	rs77087852	239577759	G,NA	A,NA	0.95328,NA	-0.0173879,NA	0.0093687,NA	1.19751,NA	0.000571054	0.00114252
2	rs4659902	239271778	C,C	A,A	0.605368,0.383929	0.0128229,0.0160494	0.00404514,0.00878946	2.81682,1.16843	0.000569052	0.00113862
2	rs12072859	238791795	NA,C	NA,T	NA,0.97123	NA,-0.0423798	NA,0.0255725	NA,1.01113	0.000568479	0.00113737
2	rs4131653	239475031	T,T	C,C	0.707753,0.594246	-0.012443,-0.00293623	0.00434734,0.0087054	2.37603,0.133181	0.000568258	0.0011365
2	rs9428798	239138065	A,A	G,G	0.858847,0.951389	-0.0188247,-0.0217607	0.00567854,0.0198773	3.03798,0.562846	0.000568233	0.00113447
2	rs12085041	238795721	NA,T	NA,C	NA,0.970238	NA,-0.040814	NA,0.0251555	NA,0.98004	0.000566204	0.00113283
2	rs61830616	238944430	A,A	G,G	0.875746,0.975198	-0.0102074,0.0256859	0.0059937,0.0274863	1.05274,0.455872	0.000564475	0.00112774
2	rs17621827	239154828	C,NA	A,NA	0.958251,NA	0.0148495,NA	0.00988495,NA	0.876027,NA	0.000563687	0.00112741
2	rs10925715	238795204	NA,A	NA,G	NA,0.970238	NA,-0.0407285	NA,0.0251555	NA,0.977023	0.000563493	0.0011274
2	rs138868516	238882971	C,NA	A,NA	0.949304,NA	-0.0205607,NA	0.00901262,NA	1.64726,NA	0.000560043	0.00112064
2	rs2140422	238925179	G,G	A,A	0.856859,0.970238	0.0188179,0.0234439	0.00564551,0.0251555	3.06634,0.454251	0.000559137	0.00111868
2	rs75167256	239150123	C,NA	A,NA	0.958251,NA	0.014806,NA	0.00988495,NA	0.87232,NA	0.000558817	0.00111768
2	rs2841390	238855281	A,A	G,G	0.249503,0.05754	-0.00983557,0.00124249	0.00456906,0.0183564	1.50381,0.0240928	0.000555897	0.00111223
2	rs10495432	239475761	A,A	G,G	0.707753,0.594246	-0.0123935,-0.00308456	0.00434734,0.0087054	2.36045,0.140806	0.000554663	0.00110932
2	rs17584748	239623704	C,C	T,T	0.954274,0.970238	-0.0217343,0.00823299	0.00946506,0.0251555	1.66433,0.128746	0.000553536	0.00110755
2	rs113086757	239149688	G,NA	A,NA	0.958251,NA	0.0147576,NA	0.00988495,NA	0.86821,NA	0.000553468	0.00110698
2	rs76249996	239582634	T,NA	C,NA	0.952286,NA	-0.0172495,NA	0.00927543,NA	1.20115,NA	0.000553319	0.00110705
2	rs35852026	239680061	A,NA	G,NA	0.965209,NA	-0.0201394,NA	0.0107893,NA	1.20791,NA	0.000550371	0.00110105
2	rs79747024	238909438	NA,A	NA,G	NA,0.93254	NA,-0.0285964	NA,0.017043	NA,1.02981	0.000550158	0.00110065
2	rs12141123	239611507	G,G	A,A	0.784294,0.900794	0.0036513,0.0346007	0.00480694,0.0142995	0.349206,1.80875	0.000549535	0.00109959
2	rs145620058	239178120	NA,T	NA,C	NA,0.934524	NA,0.028187	NA,0.0172809	NA,0.98772	0.0005494	0.0010991
2	rs76616666	239620947	C,C	G,G	0.954274,0.97123	-0.0216467,0.00877851	0.00946506,0.0255725	1.65374,0.135852	0.000543105	0.00108668
2	rs1523423	239053925	NA,T	NA,G	NA,0.890873	NA,-0.0239547	NA,0.0137097	NA,1.09372	0.000542013	0.00108402
2	rs150210727	239446841	G,NA	C,NA	0.978131,NA	0.0317407,NA	0.0135185,NA	1.72406,NA	0.000541528	0.00108357
2	rs113959298	239266601	T,NA	C,NA	0.950298,NA	0.0165103,NA	0.00909753,NA	1.15768,NA	0.000540684	0.0010814
2	rs79812870	239157834	T,NA	A,NA	0.958251,NA	0.0146385,NA	0.00988495,NA	0.85812,NA	0.000540559	0.00108117
2	rs141795354	239265107	G,NA	A,NA	0.985089,NA	-0.0393165,NA	0.0163138,NA	1.79719,NA	0.000540234	0.00108072
2	rs6690106	239054773	NA,T	NA,C	NA,0.890873	NA,-0.0239076	NA,0.0137097	NA,1.09051	0.000539439	0.00107887
2	rs77611755	239634790	C,C	G,G	0.958251,0.974206	-0.0239928,0.00895611	0.00988495,0.0269663	1.81771,0.130888	0.000535991	0.00107235
2	rs116252815	239579271	A,NA	C,NA	0.95328,NA	-0.0170822,NA	0.0093687,NA	1.16587,NA	0.000535606	0.00107161
2	rs946637	239435377	C,NA	T,NA	0.903579,NA	-0.0145292,NA	0.00669838,NA	1.52176,NA	0.000534507	0.00106923
2	rs112618429	239139790	G,NA	A,NA	0.958251,NA	0.0145691,NA	0.00988495,NA	0.85227,NA	0.000533216	0.00106649
2	rs16837652	239164829	A,NA	G,NA	0.958251,NA	0.0145462,NA	0.00988495,NA	0.850345,NA	0.000530822	0.0010617
2	rs57579054	239052561	NA,C	NA,T	NA,0.890873	NA,-0.0237095	NA,0.0137097	NA,1.07707	0.000528821	0.00105765
2	rs75271870	239139744	A,NA	G,NA	0.958251,NA	0.0145208,NA	0.00988495,NA	0.848205,NA	0.000528175	0.00105641
2	rs113256394	239265422	T,NA	C,NA	0.950298,NA	0.0163767,NA	0.00909753,NA	1.14363,NA	0.000525463	0.00105097
2	rs74620574	239264360	C,NA	A,NA	0.949304,NA	0.016046,NA	0.00901262,NA	1.12487,NA	0.000523564	0.00104719
2	rs77414721	238932563	NA,C	NA,T	NA,0.946429	NA,-0.0321723	NA,0.0189842	NA,1.04511	0.000522815	0.00104565
2	rs77441314	239294958	C,NA	T,NA	0.950298,NA	0.0155647,NA	0.00909753,NA	1.05996,NA	0.00052175	0.00104352
2	rs142876347	239262055	NA,C	NA,A	NA,0.990079	NA,0.0626028	NA,0.0431319	NA,0.833685	0.000521375	0.00104311
2	rs75143416	238963549	A,A	C,C	0.869781,0.939484	0.0192453,-0.0316413	0.00587486,0.0179277	2.97742,1.11029	0.000517715	0.00103545
2	rs80228648	238779169	NA,T	NA,C	NA,0.975198	NA,-0.0453817	NA,0.0274863	NA,1.00557	0.000515379	0.00103115
2	rs10925822	239268491	G,G	A,A	0.740557,0.665675	0.0173961,0.00945679	0.00451065,0.00906124	3.93951,0.527761	0.000514985	0.00103018
2	rs111877210	239203259	C,NA	G,NA	0.959245,NA	0.0134726,NA	0.00999958,NA	0.749878,NA	0.000514763	0.0010296
2	rs17645304	239606858	T,T	C,C	0.766402,0.896825	0.00264972,0.0345074	0.00467279,0.0140528	0.243609,1.85181	0.000513617	0.00102775
2	rs2253567	239009487	A,A	C,C	0.786282,0.992063	0.0123086,0.082865	0.00482314,0.0481747	1.97016,1.06847	0.000511656	0.00102371
2	rs3011567	238919619	G,G	A,A	0.197813,0.49504	0.00142868,0.0230915	0.00496334,0.00854977	0.11156,2.1601	0.000511408	0.00102308
2	rs78349837	239248419	A,NA	C,NA	0.945328,NA	0.0166189,NA	0.00869693,NA	1.25167,NA	0.000511112	0.00102228
2	rs2049319	239046766	G,G	A,A	0.291252,0.006944	-0.00806399,-0.103663	0.0043517,0.0514768	1.19468,1.35624	0.000510728	0.00102158
2	rs9428801	239143213	C,C	T,T	0.833996,0.946429	-0.0177872,-0.0249148	0.00531372,0.0189842	3.08848,0.722651	0.000509656	0.00101741
2	rs148390547	239141038	A,NA	G,NA	0.958251,NA	0.0142889,NA	0.00988495,NA	0.828823,NA	0.000504806	0.00100968
2	rs115583660	238779680	NA,T	NA,A	NA,0.975198	NA,-0.0449118	NA,0.0274863	NA,0.990272	0.000503666	0.00100772
2	rs113041361	238787883	NA,A	NA,T	NA,0.975198	NA,-0.0448977	NA,0.0274863	NA,0.989815	0.00050332	0.00100703
2	rs61834689	239611254	A,A	G,G	0.975149,0.959325	0.0339107,0.018326	0.0127009,0.0216401	2.11998,0.401127	0.000502872	0.0010063
2	rs1567400	239277139	C,C	T,T	0.604374,0.375	0.0122223,0.0167606	0.00404338,0.00882973	2.60129,1.23905	0.000502704	0.00100587
2	rs12119613	239220010	T,T	C,C	0.690855,0.526786	0.0245657,-0.00395812	0.00427824,0.00856165	8.02894,0.191208	0.000501786	0.00101232
2	rs61836498	239162689	C,C	T,T	0.833996,0.945437	-0.0177439,-0.0247564	0.00531372,0.0188207	3.07573,0.72496	0.000501597	0.00100133
2	rs114194175	238778369	NA,G	NA,A	NA,0.975198	NA,-0.0448214	NA,0.0274863	NA,0.98734	0.000501456	0.0010033
2	rs148601791	239616225	T,T	C,C	0.954274,0.973214	-0.0213421,0.00878833	0.00946506,0.0264757	1.6172,0.130806	0.000499888	0.00100023
2	rs6684249	239465541	A,A	G,G	0.717694,0.59623	-0.0126244,0.00102318	0.00439248,0.00871223	2.39233,0.0426274	0.000498751	0.000997503
2	rs77698810	239257912	G,NA	A,NA	0.951292,NA	0.0164298,NA	0.00918509,NA	1.1328,NA	0.000498011	0.00099614
2	rs72754679	239600308	G,G	A,A	0.766402,0.896825	0.00264972,0.0343034	0.00467279,0.0140528	0.243609,1.83431	0.000497841	0.000996189
2	rs9428747	239042172	C,C	A,A	0.290258,0.006944	-0.00829734,-0.098726	0.00435609,0.0514768	1.24557,1.25864	0.000497518	0.000995147
2	rs72754672	239596277	A,A	C,C	0.766402,0.895833	0.00255934,0.0342135	0.00467279,0.0139934	0.233669,1.83904	0.000496627	0.000993764
2	rs112102940	239243423	C,NA	T,NA	0.945328,NA	0.0164819,NA	0.00869693,NA	1.23603,NA	0.000495922	0.000991913
2	rs112141601	239242886	T,NA	C,NA	0.945328,NA	0.0164819,NA	0.00869693,NA	1.23603,NA	0.000495922	0.000991913
2	rs10495437	239297423	T,T	C,C	0.632207,0.689484	-0.015341,-0.0131744	0.00410023,0.00923845	3.73773,0.812882	0.000494338	0.000989584
2	rs35341980	239218780	C,NA	T,NA	0.950298,NA	0.0140989,NA	0.00909753,NA	0.916491,NA	0.000494338	0.000988698
2	rs61836497	239162008	G,G	A,A	0.833996,0.945437	-0.0176963,-0.0248074	0.00531372,0.0188207	3.06173,0.727061	0.00049344	0.00098506
2	rs9428454	239179054	T,T	C,C	0.840954,0.944444	-0.0171191,-0.0278344	0.0054062,0.0186617	2.81178,0.867025	0.000493149	0.000984509
2	rs111607669	239569412	A,A	G,G	0.734592,0.904762	0.00403498,0.0349413	0.00447775,0.0145623	0.434712,1.78461	0.000492573	0.000985602
2	rs1116047	239287014	T,T	C,C	0.606362,0.37996	0.0125488,0.0152897	0.00404692,0.00880693	2.71448,1.0833	0.000492355	0.00098517
2	rs117708825	239096170	NA,G	NA,A	NA,0.981151	NA,0.0480611	NA,0.0314332	NA,0.898712	0.000490876	0.000982047
2	rs141287419	239468997	C,NA	T,NA	0.982107,NA	-0.0303513,NA	0.014915,NA	1.37824,NA	0.000490004	0.000980383
2	rs9428799	239140229	G,G	A,A	0.833996,0.946429	-0.0175188,-0.0260964	0.00531372,0.0189842	3.00984,0.771488	0.000489076	0.00097638
2	rs12141057	239595973	A,A	C,C	0.766402,0.895833	0.00246897,0.0342135	0.00467279,0.0139934	0.22385,1.83904	0.000488682	0.000977871
2	rs9428440	239139999	T,T	C,C	0.833002,0.946429	-0.0175202,-0.0261856	0.00530104,0.0189842	3.02245,0.775232	0.000488021	0.000974281
2	rs116754428	239588669	T,NA	C,NA	0.95328,NA	-0.0166247,NA	0.0093687,NA	1.11929,NA	0.000487582	0.00097555
2	rs112532534	239598540	G,G	A,A	0.766402,0.896825	0.00274013,0.0340495	0.00467279,0.0140528	0.253672,1.81264	0.00048716	0.000974816
2	rs9428808	239154813	A,A	G,G	0.833996,0.945437	-0.0175621,-0.0255227	0.00531372,0.0188207	3.02245,0.756792	0.000486868	0.000971965
2	rs79993105	239638879	C,C	T,T	0.957256,0.970238	-0.0234127,0.0102005	0.00977441,0.0251555	1.77973,0.164239	0.000486764	0.000973961
2	rs74784128	239217697	G,NA	A,NA	0.950298,NA	0.014006,NA	0.00909753,NA	0.907722,NA	0.000484827	0.000969683
2	rs78654835	239197945	C,NA	T,NA	0.959245,NA	0.0131577,NA	0.00999958,NA	0.725305,NA	0.000484681	0.000969446
2	rs61834713	239618387	T,NA	A,NA	0.976143,NA	0.0275746,NA	0.0129561,NA	1.4774,NA	0.000484271	0.000969038
2	rs12144838	239619618	C,C	T,T	0.784294,0.900794	0.00405087,0.0331209	0.00480694,0.0142995	0.398603,1.68727	0.000482663	0.000965802
2	rs1338909	239660436	C,C	G,G	0.691849,0.768849	-0.00956537,-0.00863622	0.00428205,0.0101399	1.59356,0.404087	0.00048226	0.000964809
2	rs2841371	238980587	A,A	C,C	0.786282,0.992063	0.0123327,0.0806989	0.00482314,0.0481747	1.9764,1.0273	0.000481822	0.000964027
2	rs12139157	238928467	T,T	C,C	0.857853,0.970238	0.0191029,0.0177843	0.00566193,0.0251555	3.13016,0.319137	0.000481168	0.000962714
2	rs79096200	239217514	T,NA	C,NA	0.950298,NA	0.0139595,NA	0.00909753,NA	0.903352,NA	0.00048016	0.000960351
2	rs71644945	238932382	G,G	T,T	0.867793,0.969246	0.0211121,0.0170023	0.0058372,0.0247591	3.52543,0.3078	0.000477264	0.000954828
2	rs9428449	239154467	C,C	T,T	0.833996,0.945437	-0.0175188,-0.0254716	0.00531372,0.0188207	3.00984,0.754649	0.000477159	0.000952595
2	rs111486719	239239939	C,NA	G,NA	0.945328,NA	0.0163026,NA	0.00869693,NA	1.21568,NA	0.000476881	0.000953839
2	rs77293203	239242678	A,NA	G,NA	0.945328,NA	0.0163026,NA	0.00869693,NA	1.21568,NA	0.000476881	0.000953839
2	rs117536646	238788089	NA,T	NA,C	NA,0.975198	NA,-0.0437303	NA,0.0274863	NA,0.952284	0.000475918	0.000952213
2	rs17623453	239252261	G,NA	T,NA	0.951292,NA	0.0162003,NA	0.00918509,NA	1.10917,NA	0.000474938	0.000950003
2	rs115639005	239483995	NA,T	NA,C	NA,0.978175	NA,-0.0410174	NA,0.0292559	NA,0.793419	0.00047452	0.000949363
2	rs114531941	238779945	NA,A	NA,G	NA,0.975198	NA,-0.0436533	NA,0.0274863	NA,0.949833	0.000474191	0.000948758
2	rs116787453	238788154	T,NA	C,NA	0.973161,NA	0.00275907,NA	0.0122339,NA	0.0853559,NA	0.000473732	0.000947706
2	rs6685861	239295096	A,A	G,G	0.632207,0.688492	-0.0154346,-0.012392	0.00410023,0.00923037	3.77728,0.746111	0.000473535	0.000947952
2	rs149468874	238780843	NA,T	NA,C	NA,0.975198	NA,-0.0436227	NA,0.0274863	NA,0.94886	0.000473508	0.000947391
2	rs77781441	239475394	A,NA	C,NA	0.977137,NA	0.031984,NA	0.0132281,NA	1.80657,NA	0.000471764	0.000943712
2	rs12139749	239594216	T,T	C,C	0.765408,0.894841	0.00264582,0.0338422	0.00466591,0.013935	0.243609,1.81935	0.000471298	0.000943088
2	rs1796828	239667800	A,A	G,G	0.958251,0.97619	-0.0221062,0.0260581	0.00988495,0.0280389	1.59638,0.452589	0.000469569	0.000939486
2	rs79509991	239474972	A,NA	G,NA	0.977137,NA	0.0319385,NA	0.0132281,NA	1.80247,NA	0.000468723	0.000937629
2	rs6688258	239271039	C,C	G,G	0.73161,0.659722	0.0168015,0.00991368	0.00446187,0.00902206	3.77945,0.565681	0.000467754	0.000935709
2	rs79191439	239237769	T,NA	C,NA	0.945328,NA	0.0162082,NA	0.00869693,NA	1.20504,NA	0.000467236	0.000934554
2	rs9428448	239153476	A,A	G,G	0.833996,0.945437	-0.0174711,-0.0254153	0.00531372,0.0188207	2.99599,0.752295	0.000466741	0.000931809
2	rs9428807	239153564	A,A	T,T	0.833996,0.945437	-0.0174711,-0.0254153	0.00531372,0.0188207	2.99599,0.752295	0.000466741	0.000931809
2	rs12118164	239613166	T,T	C,C	0.784294,0.900794	0.00369618,0.0334193	0.00480694,0.0142995	0.354639,1.71144	0.000466552	0.000933576
2	rs76440062	239476321	A,NA	G,NA	0.977137,NA	0.031888,NA	0.0132281,NA	1.79792,NA	0.000465372	0.000930928
2	rs111243657	239494391	C,NA	T,NA	0.980119,NA	0.038146,NA	0.0141639,NA	2.15012,NA	0.000465157	0.000930778
2	rs77704136	239583380	G,NA	T,NA	0.959245,NA	-0.0183927,NA	0.00999958,NA	1.18135,NA	0.000463738	0.000927854
2	rs112944184	239475430	T,NA	C,NA	0.981113,NA	0.0374019,NA	0.0145245,NA	1.99906,NA	0.000463726	0.000927888
2	rs79930989	239505485	T,NA	C,NA	0.95328,NA	0.0198303,NA	0.0093687,NA	1.46485,NA	0.000462846	0.000926049
2	rs112124003	239470322	T,NA	C,NA	0.976143,NA	0.0307436,NA	0.0129561,NA	1.75328,NA	0.000462611	0.000925418
2	rs9428806	239152195	A,A	G,G	0.833996,0.945437	-0.0174711,-0.0252568	0.00531372,0.0188207	2.99599,0.745677	0.000462552	0.000923449
2	rs2689175	238983100	C,C	T,T	0.786282,0.992063	0.0121718,0.0812756	0.00482314,0.0481747	1.93497,1.03818	0.000462457	0.000925292
2	rs12046312	239396344	NA,T	NA,C	NA,0.953373	NA,-0.0302525	NA,0.0202746	NA,0.867537	0.00046235	0.000925077
2	rs12744326	238889951	T,T	C,C	0.745527,0.503968	-0.0105024,-0.0109947	0.00453928,0.00854962	1.68432,0.702358	0.000459256	0.00091912
2	rs9428446	239150798	C,C	T,T	0.833996,0.946429	-0.0174711,-0.025311	0.00531372,0.0189842	2.99599,0.738871	0.000458999	0.000916357
2	rs9428805	239148313	C,C	T,T	0.833996,0.946429	-0.0175188,-0.0249341	0.00531372,0.0189842	3.00984,0.723438	0.00045808	0.000914515
2	rs78376163	239518780	C,NA	G,NA	0.974155,NA	-0.0274236,NA	0.0124606,NA	1.55677,NA	0.000457933	0.000916276
2	rs78331187	239518568	C,NA	T,NA	0.974155,NA	-0.0274236,NA	0.0124606,NA	1.55677,NA	0.000457933	0.000916276
2	rs72754665	239589927	C,C	T,T	0.764414,0.894841	0.00270607,0.0335368	0.00465908,0.013935	0.250755,1.7932	0.00045784	0.00091616
2	rs72754669	239592577	C,C	T,T	0.765408,0.894841	0.00251045,0.0337931	0.00466591,0.013935	0.228744,1.81513	0.000456978	0.00091444
2	rs1396903	239280356	T,T	G,G	0.218688,0.30754	0.0158664,0.0153783	0.00478316,0.00926307	3.04123,1.01377	0.000453956	0.000908535
2	rs2049321	239042965	G,G	A,A	0.290258,0.006944	-0.00816223,-0.097323	0.00435609,0.0514768	1.21492,1.23154	0.000452234	0.000904593
2	rs145203245	239018756	NA,C	NA,A	NA,0.889881	NA,-0.0227755	NA,0.0136555	NA,1.02072	0.000452042	0.000904136
2	rs9428441	239145811	T,T	C,C	0.833996,0.946429	-0.0174711,-0.0250229	0.00531372,0.0189842	2.99599,0.727061	0.000451721	0.000901832
2	rs77912313	239468703	G,NA	A,NA	0.976143,NA	0.0305551,NA	0.0129561,NA	1.73621,NA	0.000450226	0.000900648
2	rs78023564	239469556	C,NA	T,NA	0.976143,NA	0.0305551,NA	0.0129561,NA	1.73621,NA	0.000450226	0.000900648
2	rs138261723	238848723	NA,T	NA,A	NA,0.981151	NA,-0.0477676	NA,0.0314332	NA,0.890767	0.000448196	0.000896767
2	rs59348957	239017681	NA,T	NA,C	NA,0.889881	NA,-0.0226755	NA,0.0136555	NA,1.01411	0.000447889	0.000895835
2	rs1589687	239037402	A,A	G,G	0.290258,0.006944	-0.00793244,-0.0994296	0.00435609,0.0514768	1.16363,1.27233	0.000447697	0.000895528
2	rs20437	239671951	T,T	C,C	0.958251,0.97619	-0.0217467,0.0272024	0.00988495,0.0280389	1.55583,0.478911	0.000447398	0.000895136
2	rs79450761	239016965	NA,G	NA,C	NA,0.888889	NA,-0.0225867	NA,0.0136019	NA,1.01411	0.000447001	0.00089406
2	rs77423070	239017346	NA,C	NA,G	NA,0.889881	NA,-0.0226279	NA,0.0136555	NA,1.01096	0.000445933	0.000891923
2	rs61834560	239195587	A,A	G,G	0.840954,0.946429	-0.0172535,-0.0257062	0.0054062,0.0189842	2.84903,0.755205	0.000445215	0.000888816
2	rs138399779	238783037	NA,C	NA,G	NA,0.974206	NA,0.0362345	NA,0.0269663	NA,0.747036	0.000444879	0.000890073
2	rs75813306	239516604	NA,G	NA,C	NA,0.848214	NA,-0.0157919	NA,0.0119134	NA,0.732863	0.000442957	0.000886212
2	rs9287226	239033588	T,T	C,C	0.28827,0.006944	-0.00777644,-0.101613	0.00436498,0.0514768	1.12597,1.31527	0.000442388	0.00088493
2	rs116200169	238780744	NA,A	NA,G	NA,0.975198	NA,-0.0421206	NA,0.0274863	NA,0.901637	0.000441724	0.000883811
2	rs12120600	239628056	A,A	G,G	0.784294,0.900794	0.00391614,0.0327006	0.00480694,0.0142995	0.381687,1.65354	0.000441426	0.000883304
2	rs78686829	239564684	NA,T	NA,C	NA,0.9375	NA,-0.0240438	NA,0.0176595	NA,0.76108	0.000441026	0.000882327
2	rs9428741	239035952	C,C	A,A	0.28827,0.006944	-0.00791051,-0.100062	0.00436498,0.0514768	1.15525,1.28469	0.0004387	0.000877549
2	rs74559312	239602365	NA,G	NA,C	NA,0.948413	NA,-0.0256541	NA,0.0193256	NA,0.734349	0.000438027	0.0008764
2	rs146804401	239110779	C,NA	T,NA	0.981113,NA	0.024231,NA	0.0145245,NA	1.02109,NA	0.000437964	0.000876259
2	rs7532815	239011700	C,C	T,T	0.950298,0.981151	0.0176142,-0.0260556	0.00909753,0.0314332	1.27696,0.390246	0.000436321	0.00087066
2	rs72769113	239194799	C,C	A,A	0.840954,0.946429	-0.0171668,-0.0258703	0.0054062,0.0189842	2.82497,0.762032	0.000434703	0.000867848
2	rs11583195	238930016	C,C	T,T	0.856859,0.970238	0.0187701,0.016246	0.00564551,0.0251555	3.05313,0.285339	0.00043417	0.000868698
2	rs76028346	239477421	A,NA	G,NA	0.976143,NA	0.0321385,NA	0.0129561,NA	1.88215,NA	0.000434102	0.000868418
2	rs1474324	238965621	G,NA	A,NA	0.869781,NA	0.0195545,NA	0.00587486,NA	3.05892,NA	0.00043208	0.000864488
2	rs2883428	239571364	G,G	A,A	0.729622,0.904762	0.00289395,0.0354076	0.00445148,0.0145623	0.287669,1.8228	0.000431329	0.000863108
2	rs112138515	239493800	A,NA	G,NA	0.980119,NA	0.0375602,NA	0.0141639,NA	2.09658,NA	0.000430804	0.00086205
2	rs6670325	239292966	C,C	T,T	0.367793,0.311508	0.0152643,0.0123251	0.00410023,0.00923037	3.70545,0.74044	0.000430709	0.000862229
2	rs75453619	239269299	A,A	G,G	0.735586,0.659722	0.0168341,0.00902027	0.00448312,0.00902206	3.76107,0.498384	0.000428918	0.000858039
2	rs17622524	239184494	C,NA	T,NA	0.959245,NA	0.0124985,NA	0.00999958,NA	0.67503,NA	0.000428632	0.000857369
2	rs112087632	239177626	C,NA	T,NA	0.959245,NA	0.0124985,NA	0.00999958,NA	0.67503,NA	0.000428632	0.000857369
2	rs142630150	239062046	NA,G	NA,T	NA,0.97619	NA,-0.0426632	NA,0.0280389	NA,0.892395	0.000427162	0.000854444
2	rs1523416	239022848	T,T	C,C	0.799205,0.992063	0.0121752,0.0816298	0.00493553,0.0481747	1.86548,1.0449	0.00042707	0.000854502
2	rs10925835	239341528	A,A	G,G	0.685885,0.675595	-0.00856684,0.013259	0.00425961,0.00913095	1.35353,0.83423	0.000427044	0.000854134
2	rs3001434	239005080	C,C	T,T	0.786282,0.992063	0.0119407,0.0813219	0.00482314,0.0481747	1.87624,1.03906	0.000426194	0.00085275
2	rs112410980	239015098	NA,G	NA,C	NA,0.889881	NA,-0.0221276	NA,0.0136555	NA,0.978226	0.000426165	0.000852398
2	rs12123406	239341507	T,T	C,C	0.685885,0.675595	-0.00847361,0.0135256	0.00425961,0.00913095	1.33097,0.858459	0.000425836	0.000851723
2	rs521972	238719675	T,T	C,C	0.136183,0.152778	0.0103133,-0.00155341	0.00576457,0.0118816	1.13311,0.0477015	0.000423935	0.000848201
2	rs140232403	238948986	NA,A	NA,T	NA,0.946429	NA,0.0268717	NA,0.0189842	NA,0.804297	0.000423783	0.000847841
2	rs78088708	239234910	T,T	C,C	0.94334,0.980159	0.0158963,-0.0475932	0.00855199,0.0306528	1.20026,0.918992	0.000423329	0.000846754
2	rs74148813	239021943	NA,C	NA,T	NA,0.889881	NA,-0.0220275	NA,0.0136555	NA,0.971735	0.000423166	0.000846408
2	rs9428833	239597790	A,NA	C,NA	0.95328,NA	-0.0159109,NA	0.0093687,NA	1.04842,NA	0.000423085	0.00084653
2	rs1965498	239044391	G,G	A,A	0.290258,0.006944	-0.00825231,-0.0966173	0.00435609,0.0514768	1.23532,1.21803	0.000421466	0.000843075
2	rs35285223	238959937	C,C	G,G	0.857853,0.968254	0.0196777,0.018387	0.00566193,0.0243817	3.29241,0.346045	0.00042019	0.000840391
2	rs78420820	239491880	C,NA	T,NA	0.980119,NA	0.037365,NA	0.0141639,NA	2.0789,NA	0.000420092	0.000840617
2	rs181369227	239487077	G,NA	A,NA	0.980119,NA	0.0373462,NA	0.0141639,NA	2.0772,NA	0.000419076	0.000838586
2	rs78046768	239485003	G,NA	A,NA	0.980119,NA	0.0373462,NA	0.0141639,NA	2.0772,NA	0.000419076	0.000838586
2	rs59651617	239026834	NA,T	NA,G	NA,0.889881	NA,-0.0218999	NA,0.0136555	NA,0.96349	0.0004184	0.000836879
2	rs12093152	238959987	A,A	G,G	0.857853,0.968254	0.0196777,0.0182331	0.00566193,0.0243817	3.29241,0.342399	0.000418174	0.000836359
2	rs79708392	239482904	T,NA	C,NA	0.980119,NA	0.0373273,NA	0.0141639,NA	2.07549,NA	0.00041806	0.000836552
2	rs142861768	239490528	A,NA	T,NA	0.980119,NA	0.0373123,NA	0.0141639,NA	2.07414,NA	0.000417256	0.000834945
2	rs144036475	239486697	A,NA	G,NA	0.980119,NA	0.0372986,NA	0.0141639,NA	2.0729,NA	0.000416524	0.000833479
2	rs78421286	239486376	A,NA	C,NA	0.980119,NA	0.0372986,NA	0.0141639,NA	2.0729,NA	0.000416524	0.000833479
2	rs74864070	239230823	A,NA	T,NA	0.945328,NA	0.0156659,NA	0.00869693,NA	1.14476,NA	0.000416409	0.000832918
2	rs111815460	239481069	T,NA	C,NA	0.980119,NA	0.0372796,NA	0.0141639,NA	2.07118,NA	0.000415507	0.000831444
2	rs111850868	239485811	T,NA	A,NA	0.980119,NA	0.0372457,NA	0.0141639,NA	2.06813,NA	0.000413711	0.000827851
2	rs76897359	239485696	G,NA	A,NA	0.980119,NA	0.0372457,NA	0.0141639,NA	2.06813,NA	0.000413711	0.000827851
2	rs113707956	239269975	G,NA	A,NA	0.950298,NA	0.0151916,NA	0.00909753,NA	1.02252,NA	0.000413127	0.000826335
2	rs79785368	238763129	NA,C	NA,T	NA,0.970238	NA,-0.0345751	NA,0.0251555	NA,0.77134	0.000412251	0.000824849
2	rs34418010	239573720	A,NA	G,NA	0.970179,NA	-0.0216975,NA	0.0116239,NA	1.20793,NA	0.000412131	0.000824563
2	rs117916585	238727004	NA,A	NA,C	NA,0.950397	NA,0.0282589	NA,0.0196877	NA,0.820488	0.000411287	0.000822878
2	rs141944596	238876896	NA,A	NA,G	NA,0.947421	NA,-0.0272877	NA,0.0191524	NA,0.811844	0.000410838	0.000821981
2	rs190186905	239079943	NA,T	NA,C	NA,0.956349	NA,0.0284629	NA,0.0209218	NA,0.760226	0.000409718	0.000819721
2	rs116375610	239011703	G,G	A,A	0.950298,0.981151	0.0168565,-0.031661	0.00909753,0.0314332	1.19449,0.503324	0.000409564	0.00081732
2	rs144926327	239465815	A,NA	C,NA	0.978131,NA	0.0320099,NA	0.0135185,NA	1.74736,NA	0.000408347	0.000816889
2	rs113864058	239229277	G,NA	A,NA	0.945328,NA	0.0155717,NA	0.00869693,NA	1.13444,NA	0.000408316	0.000816735
2	rs79758348	239272015	A,NA	G,NA	0.951292,NA	0.0143472,NA	0.00918509,NA	0.927066,NA	0.000408194	0.000816504
2	rs58291256	239611319	G,G	A,A	0.974155,0.959325	0.0315142,0.0186001	0.0124606,0.0216401	1.94176,0.408875	0.000406746	0.000814049
2	rs12123857	239570932	A,A	G,G	0.73161,0.904762	0.00285579,0.0351558	0.00446187,0.0145623	0.28221,1.80213	0.000406712	0.000813856
2	rs7553449	239015878	NA,A	NA,G	NA,0.889881	NA,-0.0215791	NA,0.0136555	NA,0.942909	0.000406053	0.000812187
2	rs76680970	239332289	NA,A	NA,G	NA,0.96627	NA,-0.0326691	NA,0.023678	NA,0.775542	0.000405639	0.000811581
2	rs12136105	238925791	T,T	C,C	0.856859,0.970238	0.0178937,0.024349	0.00564551,0.0251555	2.81622,0.477458	0.000404927	0.000810203
2	rs7531719	239015842	NA,T	NA,C	NA,0.888889	NA,-0.021447	NA,0.0136019	NA,0.939864	0.000403891	0.000807864
2	rs16837545	239011801	NA,T	NA,C	NA,0.890873	NA,-0.0215642	NA,0.0137097	NA,0.93652	0.000403792	0.000807669
2	rs144302020	238754690	NA,T	NA,C	NA,0.972222	NA,-0.0333206	NA,0.0260119	NA,0.698532	0.00040378	0.000807897
2	rs113298764	239178941	C,NA	T,NA	0.959245,NA	0.0121693,NA	0.00999958,NA	0.650505,NA	0.000403757	0.000807625
2	rs76584611	239034751	NA,T	NA,C	NA,0.890873	NA,-0.0215383	NA,0.0137097	NA,0.934879	0.000402926	0.000805937
2	rs79022804	238764242	NA,A	NA,G	NA,0.970238	NA,-0.0340114	NA,0.0251555	NA,0.753598	0.000401432	0.000803204
2	rs6672686	239010693	NA,G	NA,A	NA,0.890873	NA,-0.0214941	NA,0.0137097	NA,0.932079	0.000401363	0.000802813
2	rs56095644	239267212	A,A	G,G	0.769384,0.659722	0.0172113,0.00804441	0.00469379,0.00902206	3.60982,0.428772	0.000401266	0.0008025
2	rs79322376	239175121	C,NA	T,NA	0.959245,NA	0.0121346,NA	0.00999958,NA	0.647942,NA	0.000401244	0.000802602
2	rs10495424	239031387	NA,G	NA,A	NA,0.890873	NA,-0.0214858	NA,0.0137097	NA,0.931556	0.000401112	0.000802309
2	rs55940268	239037358	NA,A	NA,G	NA,0.890873	NA,-0.0214858	NA,0.0137097	NA,0.931556	0.000401112	0.000802309
2	rs6701585	239029681	NA,G	NA,A	NA,0.890873	NA,-0.0214858	NA,0.0137097	NA,0.931556	0.000401112	0.000802309
2	rs74148815	239032019	NA,G	NA,A	NA,0.890873	NA,-0.0214858	NA,0.0137097	NA,0.931556	0.000401112	0.000802309
2	rs113429013	239271804	A,NA	G,NA	0.951292,NA	0.0142568,NA	0.00918509,NA	0.918573,NA	0.000401024	0.000802167
2	rs112778069	239177665	G,NA	C,NA	0.959245,NA	0.0121209,NA	0.00999958,NA	0.646933,NA	0.00040026	0.000800632
2	rs56113657	239267074	A,A	G,G	0.769384,0.659722	0.0172113,0.00799979	0.00469379,0.00902206	3.60982,0.425686	0.000399931	0.00079983
2	rs1782350	239667109	C,C	T,T	0.691849,0.760913	-0.00943153,-0.00672917	0.00428205,0.0100221	1.5587,0.299345	0.000398354	0.000796979
2	rs141883803	238829641	NA,C	NA,T	NA,0.953373	NA,0.0268754	NA,0.0202746	NA,0.732868	0.000397921	0.000796118
2	rs2841384	239017233	T,T	G,G	0.790258,0.992063	0.0125071,0.076662	0.00485638,0.0481747	1.99946,0.952592	0.000397252	0.000794846
2	rs149276489	238800357	A,NA	G,NA	0.969185,NA	0.00570386,NA	0.0114407,NA	0.208947,NA	0.000392929	0.000786102
2	rs192623515	239033903	NA,C	NA,T	NA,0.989087	NA,-0.0536471	NA,0.0411453	NA,0.716052	0.000391288	0.000782813
2	rs146340614	239439715	A,NA	G,NA	0.893638,NA	-0.0127787,NA	0.00641306,NA	1.33438,NA	0.000391064	0.000782392
2	rs12755579	238972808	A,NA	C,NA	0.869781,NA	0.0192289,NA	0.00587486,NA	2.97314,NA	0.000390862	0.000782038
2	rs76017456	239005752	NA,T	NA,C	NA,0.893849	NA,-0.0212502	NA,0.0138774	NA,0.900663	0.000388126	0.000776344
2	rs7549964	239276472	G,NA	T,NA	0.952286,NA	0.0143923,NA	0.00927543,NA	0.918135,NA	0.000387839	0.000775801
2	rs7549971	239276501	C,NA	T,NA	0.952286,NA	0.0143923,NA	0.00927543,NA	0.918135,NA	0.000387839	0.000775801
2	rs192418511	238889232	NA,C	NA,T	NA,0.97619	NA,-0.0388168	NA,0.0280389	NA,0.779268	0.000387584	0.000775487
2	rs183406178	239265425	NA,A	NA,G	NA,0.975198	NA,0.0340405	NA,0.0274863	NA,0.666454	0.000387146	0.000774539
2	rs12408234	238926821	T,T	C,C	0.854871,0.970238	0.0179279,0.0199732	0.00561322,0.0251555	2.8527,0.369365	0.000386297	0.000772916
2	rs12133291	239000239	NA,A	NA,G	NA,0.892857	NA,-0.0210614	NA,0.0138207	NA,0.894376	0.000384545	0.000769185
2	rs9428797	239136694	T,T	G,G	0.835984,0.907738	-0.015538,-0.0244173	0.00533946,0.0147711	2.44201,1.00736	0.000384362	0.000768155
2	rs11807623	239222595	T,T	A,A	0.65507,0.525794	0.0172326,-0.00435389	0.0041594,0.00856075	4.46509,0.213929	0.000384112	0.000767922
2	rs79843432	239514826	NA,G	NA,A	NA,0.972222	NA,0.0323081	NA,0.0260119	NA,0.669147	0.000383072	0.000766444
2	rs7518759	239003021	NA,G	NA,A	NA,0.893849	NA,-0.0210454	NA,0.0138774	NA,0.888107	0.000381624	0.000763345
2	rs74148803	238999412	NA,A	NA,G	NA,0.892857	NA,-0.0209594	NA,0.0138207	NA,0.888107	0.000381322	0.000762739
2	rs6664301	238982199	T,T	C,C	0.959245,0.875	0.0147033,-0.0232337	0.00999958,0.0129254	0.849377,1.14115	0.000379952	0.000758592
2	rs9428738	239034364	C,C	T,T	0.28827,0.006944	-0.00759314,-0.0988501	0.00436498,0.0514768	1.08652,1.26105	0.000379274	0.000758706
2	rs4659538	239158563	NA,C	NA,T	NA,0.074405	NA,-0.0181145	NA,0.0162889	NA,0.574945	0.000379211	0.000758721
2	rs74148805	239001276	NA,G	NA,A	NA,0.893849	NA,-0.020943	NA,0.0138774	NA,0.881858	0.000378441	0.00075698
2	rs74151443	238998034	NA,T	NA,C	NA,0.892857	NA,-0.0208574	NA,0.0138207	NA,0.881858	0.000378143	0.000756383
2	rs7547884	239153184	NA,G	NA,A	NA,0.074405	NA,-0.0180625	NA,0.0162889	NA,0.572708	0.000377844	0.000755986
2	rs11590041	238969768	G,NA	A,NA	0.870775,NA	0.0193397,NA	0.00589404,NA	2.98567,NA	0.000377116	0.000754543
2	rs1915273	239163262	NA,C	NA,T	NA,0.074405	NA,-0.0180031	NA,0.0162889	NA,0.570155	0.000376292	0.000752881
2	rs12137594	238758061	G,NA	A,NA	0.950298,NA	0.0115339,NA	0.00909753,NA	0.688523,NA	0.000376187	0.000752629
2	rs74837379	239505050	NA,A	NA,G	NA,0.848214	NA,-0.0141032	NA,0.0119134	NA,0.626195	0.000374028	0.000748335
2	rs111507421	238996800	NA,T	NA,C	NA,0.892857	NA,-0.0207068	NA,0.0138207	NA,0.872667	0.00037353	0.00074716
2	rs10925767	238971423	T,NA	G,NA	0.868787,NA	0.0189045,NA	0.00585591,NA	2.90469,NA	0.000371611	0.000743521
2	rs150449563	239088802	NA,A	NA,G	NA,0.965278	NA,0.0304078	NA,0.0233493	NA,0.714864	0.000371388	0.000743032
2	rs10925905	239691252	T,T	A,A	0.72167,0.789683	-0.00846391,-0.0115613	0.00441154,0.0104891	1.25935,0.568047	0.000370095	0.000740469
2	rs78341769	239413890	T,T	A,A	0.893638,0.992063	-0.0138652,0.0591853	0.00641306,0.0481747	1.51404,0.659084	0.000369664	0.00073956
2	rs12138314	238757897	C,NA	T,NA	0.950298,NA	0.0114396,NA	0.00909753,NA	0.6807,NA	0.000369409	0.000739071
2	rs12567954	239091856	NA,G	NA,A	NA,0.967262	NA,0.0313505	NA,0.0240217	NA,0.717011	0.0003692	0.00073866
2	rs74151437	238982543	NA,C	NA,T	NA,0.893849	NA,-0.0205868	NA,0.0138774	NA,0.86028	0.000368037	0.000736175
2	rs10495435	239473113	C,C	T,T	0.521869,0.309524	-0.00928125,0.0108353	0.00395809,0.00924659	1.72049,0.617496	0.000367714	0.000735524
2	rs74837470	239520174	NA,C	NA,T	NA,0.972222	NA,0.0313044	NA,0.0260119	NA,0.640552	0.000366814	0.00073392
2	rs10925768	238971553	T,NA	G,NA	0.868787,NA	0.0188565,NA	0.00585591,NA	2.89225,NA	0.000366315	0.000732927
2	rs10925770	238971642	C,NA	T,NA	0.868787,NA	0.0188565,NA	0.00585591,NA	2.89225,NA	0.000366315	0.000732927
2	rs10925769	238971639	C,NA	T,NA	0.868787,NA	0.0188565,NA	0.00585591,NA	2.89225,NA	0.000366315	0.000732927
2	rs150836171	239017969	T,NA	A,NA	0.866799,NA	0.0189551,NA	0.00581871,NA	2.94941,NA	0.00036598	0.000732244
2	rs79896739	239018287	T,NA	C,NA	0.866799,NA	0.0189551,NA	0.00581871,NA	2.94941,NA	0.00036598	0.000732244
2	rs147799173	239537479	NA,C	NA,G	NA,0.936508	NA,-0.0229516	NA,0.0175302	NA,0.720228	0.00036524	0.000730789
2	rs9428447	239152522	NA,G	NA,A	NA,0.074405	NA,-0.0175268	NA,0.0162889	NA,0.549861	0.000364232	0.000728756
2	rs663623	238704504	A,NA	C,NA	0.992048,NA	0.0381918,NA	0.0222601,NA	1.06441,NA	0.000363651	0.000727673
2	rs1474325	238960682	T,NA	C,NA	0.966203,NA	0.0160351,NA	0.0109412,NA	0.845374,NA	0.000362176	0.000724629
2	rs9919279	239420966	T,NA	C,NA	0.980119,NA	-0.0324087,NA	0.0141639,NA	1.655,NA	0.000361951	0.000724118
2	rs117083222	239239109	NA,T	NA,A	NA,0.970238	NA,0.0292259	NA,0.0251555	NA,0.610278	0.000361861	0.000723958
2	rs12755761	238972905	T,NA	C,NA	0.868787,NA	0.0188132,NA	0.00585591,NA	2.88108,NA	0.000361634	0.000723562
2	rs144075467	239385086	NA,G	NA,T	NA,0.996032	NA,-0.0807394	NA,0.0679934	NA,0.628846	0.000361432	0.000723128
2	rs57589666	238984246	NA,T	NA,C	NA,0.893849	NA,-0.0203329	NA,0.0138774	NA,0.845049	0.000360695	0.000721495
2	rs10802730	238929062	A,A	G,G	0.857853,0.970238	0.018264,0.0190068	0.00566193,0.0251555	2.90088,0.346878	0.000360111	0.000720543
2	rs10925901	239686199	C,C	T,T	0.722664,0.789683	-0.00818388,-0.012473	0.0044164,0.0104891	1.19468,0.630066	0.000359414	0.000719096
2	rs56103548	238980597	NA,C	NA,T	NA,0.893849	NA,-0.0202303	NA,0.0138774	NA,0.83893	0.000357801	0.000715708
2	rs9428742	239037210	C,C	T,T	0.209742,0.006944	-0.011893,-0.0795661	0.00485638,0.0514768	1.84382,0.912984	0.000356506	0.000713325
2	rs2353422	239150878	NA,A	NA,G	NA,0.074405	NA,-0.0172041	NA,0.0162889	NA,0.536281	0.000356435	0.000713158
2	rs12136288	239676392	C,C	T,T	0.725646,0.790675	-0.00844041,-0.0106037	0.0044312,0.0105074	1.24557,0.504603	0.000356175	0.00071261
2	rs74151442	238993155	NA,A	NA,C	NA,0.892857	NA,-0.0200989	NA,0.0138207	NA,0.836023	0.000355864	0.000711835
2	rs74151441	238992740	NA,G	NA,C	NA,0.892857	NA,-0.0200989	NA,0.0138207	NA,0.836023	0.000355864	0.000711835
2	rs7532241	238986948	NA,G	NA,T	NA,0.892857	NA,-0.0200989	NA,0.0138207	NA,0.836023	0.000355864	0.000711835
2	rs71644952	238971037	A,NA	G,NA	0.868787,NA	0.0187568,NA	0.00585591,NA	2.86653,NA	0.000355642	0.000711576
2	rs71644951	238970962	G,NA	C,NA	0.868787,NA	0.0187568,NA	0.00585591,NA	2.86653,NA	0.000355642	0.000711576
2	rs71644950	238970945	G,NA	T,NA	0.868787,NA	0.0187568,NA	0.00585591,NA	2.86653,NA	0.000355642	0.000711576
2	rs57089600	238979655	NA,A	NA,G	NA,0.893849	NA,-0.0201277	NA,0.0138774	NA,0.832831	0.000354947	0.000710001
2	rs117353775	239494859	NA,G	NA,A	NA,0.978175	NA,-0.0338361	NA,0.0292559	NA,0.606504	0.000354489	0.000709261
2	rs10495422	238971444	A,NA	G,NA	0.869781,NA	0.0189657,NA	0.00587486,NA	2.90469,NA	0.000353902	0.000708097
2	rs12754570	238972827	T,NA	G,NA	0.868787,NA	0.018722,NA	0.00585591,NA	2.85757,NA	0.00035201	0.000704311
2	rs1464640	238974580	G,G	A,A	0.838966,0.991071	0.0165953,0.0683837	0.00537909,0.0454422	2.69153,0.878234	0.000351865	0.000703966
2	rs16837493	238971208	C,C	T,T	0.962227,0.875992	0.0152301,-0.0235252	0.0103707,0.0129696	0.847866,1.15678	0.00035144	0.000701688
2	rs10495423	239011648	A,NA	G,NA	0.866799,NA	0.0188176,NA	0.00581871,NA	2.91338,NA	0.000351297	0.000702872
2	rs35403097	239011324	T,NA	A,NA	0.866799,NA	0.0188176,NA	0.00581871,NA	2.91338,NA	0.000351297	0.000702872
2	rs12738936	239049706	C,NA	T,NA	0.869781,NA	0.018971,NA	0.00587486,NA	2.90607,NA	0.000350939	0.000702153
2	rs10754651	238887199	C,NA	T,NA	0.033797,NA	-0.0156631,NA	0.0109412,NA	0.817389,NA	0.000348172	0.000696691
2	rs12125061	239585876	G,G	A,A	0.61829,0.862103	-0.00425082,0.0272162	0.00406983,0.0123978	0.528316,1.55057	0.000347201	0.000694802
2	rs6657516	238980408	NA,G	NA,C	NA,0.893849	NA,-0.0197758	NA,0.0138774	NA,0.812062	0.000345457	0.000691024
2	rs139086480	239343575	T,NA	A,NA	0.982107,NA	0.0252225,NA	0.014915,NA	1.04181,NA	0.000345302	0.000690976
2	rs115304378	238795852	G,NA	A,NA	0.969185,NA	0.00656188,NA	0.0114407,NA	0.246977,NA	0.000344651	0.000689534
2	rs10802733	238972233	A,NA	G,NA	0.869781,NA	0.0188741,NA	0.00587486,NA	2.88108,NA	0.000344548	0.000689385
2	rs113361833	239005422	A,A	C,C	0.964215,0.981151	0.0191589,-0.0365964	0.0106439,0.0314332	1.1435,0.612043	0.00034366	0.00068608
2	rs4659539	239473681	C,C	A,A	0.522863,0.309524	-0.00919291,0.0104392	0.00395844,0.00924659	1.69435,0.586854	0.000343302	0.0006867
2	rs2820208	238870521	G,G	A,A	0.389662,0.358135	-0.00646799,-0.0189287	0.00405425,0.00891575	0.956122,1.47175	0.000343215	0.000686702
2	rs12743249	238933426	G,G	A,A	0.868787,0.969246	0.0205429,0.0151639	0.00585591,0.0247591	3.34546,0.267418	0.000342815	0.000685882
2	rs2036776	239210950	G,G	C,C	0.156064,0.130952	0.0174325,0.00704519	0.00544795,0.0126714	2.86166,0.237909	0.000342755	0.000684452
2	rs35273027	238988706	A,NA	G,NA	0.866799,NA	0.0187276,NA	0.00581871,NA	2.8899,NA	0.000342102	0.000684477
2	rs78764398	238988374	T,NA	C,NA	0.866799,NA	0.0187276,NA	0.00581871,NA	2.8899,NA	0.000342102	0.000684477
2	rs10925825	239274126	C,C	T,T	0.61829,0.386905	0.0112961,0.0169645	0.00406983,0.00877682	2.25881,1.27366	0.000342033	0.000684505
2	rs34285938	239052476	A,NA	G,NA	0.869781,NA	0.0188821,NA	0.00587486,NA	2.88314,NA	0.000341955	0.000684181
2	rs2354402	239585964	A,A	G,G	0.61829,0.862103	-0.00425082,0.0271131	0.00406983,0.0123978	0.528316,1.54139	0.000341755	0.000683905
2	rs34801347	239307970	G,NA	C,NA	0.941352,NA	0.0132531,NA	0.00841466,NA	0.938332,NA	0.000341746	0.000683601
2	rs12564331	239121296	NA,A	NA,T	NA,0.965278	NA,0.0286021	NA,0.0233493	NA,0.656418	0.000341334	0.000682914
2	rs117622593	239594921	NA,T	NA,A	NA,0.957341	NA,0.0239784	NA,0.0211527	NA,0.590122	0.000340996	0.000682245
2	rs67954494	239328962	G,G	A,A	0.863817,0.904762	-0.0182434,0.0105584	0.00576457,0.0145623	2.80906,0.329364	0.000340881	0.000681992
2	rs74826253	238986142	NA,G	NA,T	NA,0.892857	NA,-0.0195391	NA,0.0138207	NA,0.802902	0.00034085	0.000681814
2	rs34059424	238925915	A,A	G,G	0.854871,0.970238	0.0172483,0.0234853	0.00561322,0.0251555	2.67353,0.455301	0.000340393	0.000681094
2	rs78907675	239325193	NA,C	NA,T	NA,0.989087	NA,-0.0512137	NA,0.0411453	NA,0.671131	0.00034024	0.000680722
2	rs11587861	239685285	G,G	A,A	0.72167,0.787698	-0.00817488,-0.012092	0.00441154,0.0104531	1.19468,0.606672	0.000340038	0.000680339
2	rs11805202	238979788	T,T	C,C	0.959245,0.875	0.0143082,-0.022835	0.00999958,0.0129254	0.816835,1.11192	0.00033975	0.000678371
2	rs12034093	239665808	NA,G	NA,A	NA,0.960318	NA,-0.024594	NA,0.0218976	NA,0.58273	0.000339723	0.000679744
2	rs116145737	239327550	NA,T	NA,C	NA,0.978175	NA,-0.0291824	NA,0.0292559	NA,0.496852	0.000339172	0.000678602
2	rs1509697	239211475	T,T	C,C	0.156064,0.130952	0.01739,0.00709848	0.00544795,0.0126714	2.84993,0.240071	0.000337293	0.000673551
2	rs74149040	239524316	NA,C	NA,T	NA,0.972222	NA,0.0291703	NA,0.0260119	NA,0.58152	0.000335978	0.000672233
2	rs35702152	239022010	A,NA	T,NA	0.875746,NA	0.0189335,NA	0.0059937,NA	2.80033,NA	0.000335945	0.000672168
2	rs9428800	239141583	NA,T	NA,C	NA,0.072421	NA,-0.0164925	NA,0.0164928	NA,0.498502	0.000335907	0.000672094
2	rs2494766	238911829	G,G	A,A	0.289264,0.604167	0.00755239,0.016335	0.00436052,0.00874115	1.07949,1.21001	0.000334608	0.000669669
2	rs3002295	239220504	C,NA	G,NA	0.121272,NA	0.0174166,NA	0.00605664,NA	2.39444,NA	0.000332748	0.00066515
2	rs190849889	239065357	NA,T	NA,C	NA,0.983135	NA,0.0388202	NA,0.0331973	NA,0.615735	0.000332711	0.000665683
2	rs12239982	239022336	A,A	G,G	0.966203,0.981151	0.0202703,-0.0344894	0.0109412,0.0314332	1.19428,0.564567	0.000332703	0.000664239
2	rs78272758	239021547	G,G	A,A	0.966203,0.981151	0.0203076,-0.034172	0.0109412,0.0314332	1.19761,0.557554	0.000332217	0.000663267
2	rs4268347	239049455	T,T	C,C	0.277336,0.022817	-0.007085,-0.0582849	0.0044164,0.0286277	0.963934,1.3793	0.000332061	0.000664369
2	rs9428803	239145965	NA,T	NA,C	NA,0.074405	NA,-0.0160731	NA,0.0162889	NA,0.48977	0.000331314	0.000662903
2	rs117489416	238736917	NA,C	NA,A	NA,0.919643	NA,0.0182787	NA,0.0157247	NA,0.61072	0.000331234	0.000662732
2	rs632407	238777262	T,NA	C,NA	0.936382,NA	-0.0176351,NA	0.00810069,NA	1.53045,NA	0.000331141	0.000662364
2	rs17620934	239045963	G,NA	A,NA	0.869781,NA	0.0187465,NA	0.00587486,NA	2.84833,NA	0.000328829	0.000657924
2	rs34759067	239006749	A,NA	C,NA	0.866799,NA	0.0185903,NA	0.00581871,NA	2.85427,NA	0.000328681	0.000657629
2	rs2689186	238957160	T,T	G,G	0.842942,0.960318	0.0174047,0.0215842	0.00543389,0.0218976	2.86644,0.489073	0.000328568	0.000657322
2	rs10925904	239691250	A,A	G,G	0.72167,0.789683	-0.00819435,-0.0116068	0.00441154,0.0104891	1.19899,0.571077	0.000328306	0.000656872
2	rs10802732	238966221	T,NA	C,NA	0.868787,NA	0.0184804,NA	0.00585591,NA	2.79581,NA	0.00032813	0.000656538
2	rs11587243	239023292	G,NA	T,NA	0.875746,NA	0.0188435,NA	0.0059937,NA	2.77801,NA	0.000327537	0.000655348
2	rs76521436	239576181	T,T	C,C	0.974155,0.99504	0.0329536,0.0365536	0.0124606,0.0608454	2.08735,0.261221	0.000326602	0.00065357
2	rs6692184	239118919	A,A	G,G	0.333996,0.149802	0.0108452,0.0290013	0.00419209,0.011978	2.01414,1.81054	0.000325804	0.000651471
2	rs34765225	238996905	T,NA	C,NA	0.811133,NA	0.0126527,NA	0.00505144,NA	1.91175,NA	0.000325454	0.000651238
2	rs6692928	239031042	T,T	C,C	0.964215,0.981151	0.0190798,-0.0352487	0.0106439,0.0314332	1.13642,0.581492	0.000325374	0.000649641
2	rs79534318	239327084	NA,C	NA,T	NA,0.989087	NA,-0.0493822	NA,0.0411453	NA,0.63815	0.000325067	0.000650372
2	rs111430144	239368162	A,NA	G,NA	0.951292,NA	0.0173968,NA	0.00918509,NA	1.23492,NA	0.000324717	0.000649634
2	rs116971226	239687975	NA,C	NA,T	NA,0.896825	NA,-0.0166785	NA,0.0140528	NA,0.628402	0.000324629	0.000649556
2	rs77598483	238958842	NA,T	NA,C	NA,0.895833	NA,-0.018929	NA,0.0139934	NA,0.754119	0.000324187	0.000648497
2	rs12568889	239084692	NA,T	NA,C	NA,0.967262	NA,0.0283147	NA,0.0240217	NA,0.622487	0.00032362	0.000647482
2	rs72752679	239408008	G,NA	A,NA	0.950298,NA	0.0169558,NA	0.00909753,NA	1.20514,NA	0.000323496	0.000647204
2	rs9428804	239146012	NA,A	NA,T	NA,0.072421	NA,-0.015841	NA,0.0164928	NA,0.472607	0.000322691	0.000645654
2	rs17641746	239309106	C,C	T,T	0.808151,0.988095	0.00882032,0.0058869	0.00502127,0.0394133	1.10244,0.0548925	0.000322203	0.00064452
2	rs12728455	239308787	C,C	T,T	0.808151,0.988095	0.00882032,0.0058078	0.00502127,0.0394133	1.10244,0.0541127	0.000322075	0.000644264
2	rs10925902	239686637	G,G	T,T	0.72167,0.78869	-0.00807905,-0.0119669	0.00441154,0.010471	1.17361,0.596709	0.000321856	0.000643967
2	rs9428737	239018366	T,T	C,C	0.841948,0.992063	0.0171312,0.067827	0.00541997,0.0481747	2.80311,0.798196	0.000321445	0.000643125
2	rs16837837	239306871	G,G	A,A	0.808151,0.987103	0.00886009,-0.00238546	0.00502127,0.0378862	1.10988,0.02237	0.000320746	0.000641599
2	rs7550073	239027873	G,G	T,T	0.966203,0.981151	0.0199555,-0.035165	0.0109412,0.0314332	1.16641,0.579616	0.000319529	0.000637954
2	rs12728618	239689684	T,T	C,C	0.72167,0.789683	-0.00789647,-0.0127132	0.00441154,0.0104891	1.13394,0.646853	0.000318897	0.000638046
2	rs11581684	238971419	T,NA	C,NA	0.966203,NA	0.0166604,NA	0.0109412,NA	0.893374,NA	0.000318232	0.000636705
2	rs11809111	239538726	C,C	T,T	0.564612,0.933532	-0.00029373,0.0396722	0.00398773,0.0171606	0.0262802,1.6822	0.000317612	0.000635528
2	rs35477231	239047148	C,NA	A,NA	0.869781,NA	0.0186109,NA	0.00587486,NA	2.81375,NA	0.000316376	0.000633012
2	rs75717631	238904553	NA,A	NA,T	NA,0.919643	NA,0.0172701	NA,0.0157247	NA,0.565299	0.000315004	0.000630251
2	rs113843582	238760787	NA,T	NA,C	NA,0.968254	NA,-0.0277998	NA,0.0243817	NA,0.594814	0.000314907	0.000630096
2	rs2841362	238957169	G,G	C,C	0.842942,0.960318	0.0173139,0.0213709	0.00543389,0.0218976	2.84128,0.482685	0.000314892	0.000629966
2	rs2841360	238956945	T,T	C,C	0.842942,0.960318	0.0172708,0.0216361	0.00543389,0.0218976	2.82941,0.490632	0.000313699	0.000627581
2	rs2689187	238956984	C,C	T,T	0.842942,0.960318	0.0172708,0.0216361	0.00543389,0.0218976	2.82941,0.490632	0.000313699	0.000627581
2	rs61834730	239669532	G,NA	A,NA	0.978131,NA	0.0240378,NA	0.0135185,NA	1.12274,NA	0.000313179	0.000626707
2	rs12755694	238967586	A,NA	G,NA	0.869781,NA	0.0185402,NA	0.00587486,NA	2.79581,NA	0.000313116	0.000626505
2	rs76343960	239489672	G,G	A,A	0.977137,0.978175	0.0371065,-0.0303268	0.0132281,0.0292559	2.29846,0.522993	0.000312449	0.000625292
2	rs2820020	239402917	C,NA	T,NA	0.980119,NA	0.0298827,NA	0.0141639,NA	1.45745,NA	0.000312205	0.000624724
2	rs10754654	238929525	T,T	G,G	0.855865,0.970238	0.0176637,0.0183849	0.00562927,0.0251555	2.76903,0.332668	0.00031213	0.000624546
2	rs12123979	239584624	G,G	A,A	0.617296,0.861111	-0.00388992,0.0270317	0.00406782,0.0123606	0.46988,1.54139	0.000310993	0.000622351
2	rs6429105	238961620	NA,G	NA,A	NA,0.896825	NA,-0.0184111	NA,0.0140528	NA,0.720909	0.000310851	0.00062183
2	rs115119275	239330818	G,G	T,T	0.792247,0.897817	-0.00839135,-0.00720423	0.00487344,0.014113	1.07009,0.214866	0.000310536	0.00062126
2	rs187604962	238822669	NA,A	NA,T	NA,0.981151	NA,-0.0336071	NA,0.0314332	NA,0.545158	0.000309914	0.000620103
2	rs12023096	239695745	A,A	G,G	0.456262,0.640873	-0.00880708,0.000792662	0.00396952,0.00891032	1.57661,0.0319312	0.000309838	0.000620011
2	rs974584	239279230	A,NA	G,NA	0.11332,NA	0.0133844,NA	0.00623739,NA	1.4964,NA	0.000309635	0.000619531
2	rs76434363	238762922	NA,G	NA,A	NA,0.970238	NA,-0.0278966	NA,0.0251555	NA,0.572765	0.000309576	0.000619437
2	rs3011571	238921903	C,C	T,T	0.755467,0.582341	0.00268127,0.0202252	0.00460006,0.00866769	0.251831,1.70715	0.000309081	0.000618335
2	rs78393163	239019716	G,NA	A,NA	0.866799,NA	0.018363,NA	0.00581871,NA	2.79581,NA	0.000307991	0.000616239
2	rs151077172	238809443	A,NA	G,NA	0.991054,NA	0.03051,NA	0.0209976,NA	0.835002,NA	0.000307152	0.000614638
2	rs28853386	239385565	T,NA	C,NA	0.980119,NA	0.0297284,NA	0.0141639,NA	1.44578,NA	0.00030665	0.00061361
2	rs35664373	238946187	C,C	T,T	0.871769,0.969246	0.0208801,0.0129116	0.00591347,0.0247591	3.38292,0.220384	0.000306173	0.000612597
2	rs35024245	238946080	G,G	A,A	0.871769,0.969246	0.0208801,0.0128598	0.00591347,0.0247591	3.38292,0.219335	0.000305817	0.000611885
2	rs12118922	238757991	T,NA	C,NA	0.94831,NA	0.0110952,NA	0.00893021,NA	0.669428,NA	0.000304913	0.000610034
2	rs35927062	239056921	T,NA	C,NA	0.869781,NA	0.0184753,NA	0.00587486,NA	2.77939,NA	0.000304557	0.000609368
2	rs78324729	238991453	T,T	C,C	0.964215,0.981151	0.0181155,-0.0390306	0.0106439,0.0314332	1.05177,0.668882	0.000303894	0.000606751
2	rs11800806	238985984	G,G	A,A	0.964215,0.981151	0.0180357,-0.0394365	0.0106439,0.0314332	1.0449,0.678568	0.000303304	0.000605574
2	rs6429091	238753225	NA,A	NA,C	NA,0.985119	NA,0.0348806	NA,0.0353055	NA,0.490569	0.000303077	0.000606397
2	rs74383130	238981108	T,T	A,A	0.964215,0.981151	0.0180055,-0.0395733	0.0106439,0.0314332	1.04231,0.681848	0.000302941	0.000604852
2	rs144399915	239137573	C,NA	T,NA	0.988072,NA	0.0215995,NA	0.0182119,NA	0.627794,NA	0.000300628	0.000601425
2	rs10925840	239386719	C,NA	T,NA	0.980119,NA	0.0295454,NA	0.0141639,NA	1.432,NA	0.000300232	0.000600769
2	rs10925783	239097333	T,T	C,C	0.882704,0.880952	0.0241546,0.0373573	0.00614455,0.0131998	4.07278,2.3323	0.000299953	0.000600217
2	rs147437470	239604657	NA,C	NA,T	NA,0.972222	NA,-0.0272236	NA,0.0260119	NA,0.52975	0.000299864	0.000599986
2	rs137870747	239518651	NA,A	NA,C	NA,0.980159	NA,-0.0280887	NA,0.0306528	NA,0.444322	0.000299678	0.000599623
2	rs6680877	238992513	A,A	C,C	0.964215,0.981151	0.0180735,-0.0387132	0.0106439,0.0314332	1.04815,0.661349	0.000298635	0.000596255
2	rs78210781	238999652	A,A	G,G	0.964215,0.981151	0.0183551,-0.0369476	0.0106439,0.0314332	1.07251,0.620111	0.000298346	0.000595672
2	rs80096544	238996698	T,T	A,A	0.964215,0.981151	0.0182332,-0.0377015	0.0106439,0.0314332	1.06193,0.637582	0.00029825	0.000595484
2	rs2841383	239012955	T,T	C,C	0.841948,0.992063	0.0169501,0.0671807	0.00541997,0.0481747	2.75351,0.787387	0.000297981	0.000596187
2	rs2820055	239392234	C,NA	T,NA	0.980119,NA	0.0294756,NA	0.0141639,NA	1.42677,NA	0.000297836	0.000595974
2	rs6668785	238995784	A,A	G,G	0.964215,0.981151	0.0181953,-0.0378739	0.0106439,0.0314332	1.05866,0.641604	0.00029771	0.000594406
2	rs72752670	239352993	A,NA	G,NA	0.950298,NA	0.0165478,NA	0.00909753,NA	1.16165,NA	0.00029759	0.000595373
2	rs1915279	239075714	G,G	A,A	0.237575,0.136905	-0.0115021,0.0186786	0.00464559,0.0124355	1.8765,0.875864	0.000297076	0.000593922
2	rs10495428	239187053	NA,T	NA,C	NA,0.075397	NA,-0.0145319	NA,0.0161901	NA,0.432494	0.000297028	0.000594312
2	rs12060358	239242529	A,NA	T,NA	0.945328,NA	0.0139555,NA	0.00869693,NA	0.96428,NA	0.000296899	0.000593922
2	rs34269063	239072361	T,NA	G,NA	0.869781,NA	0.0183818,NA	0.00587486,NA	2.75579,NA	0.000296746	0.000593742
2	rs80220083	239534720	NA,T	NA,C	NA,0.978175	NA,-0.03174	NA,0.0292559	NA,0.556015	0.000296473	0.000593172
2	rs6429115	239191598	NA,T	NA,G	NA,0.075397	NA,-0.0144799	NA,0.0161901	NA,0.430482	0.000296152	0.000592557
2	rs74862824	239351116	NA,T	NA,G	NA,0.97123	NA,-0.0267833	NA,0.0255725	NA,0.530267	0.000296003	0.000592242
2	rs4132463	239059754	NA,G	NA,T	NA,0.965278	NA,0.0259452	NA,0.0233493	NA,0.574317	0.000295948	0.000592125
2	rs6668797	238995819	A,A	G,G	0.964215,0.981151	0.0181533,-0.0378739	0.0106439,0.0314332	1.05503,0.641604	0.000295423	0.000589843
2	rs182671008	238942086	G,G	A,A	0.988072,0.998016	0.0251253,0.124082	0.0182119,0.0960615	0.775451,0.706715	0.0002954	0.000590863
2	rs2790655	239394304	C,NA	T,NA	0.980119,NA	0.0293828,NA	0.0141639,NA	1.41981,NA	0.000294685	0.000589669
2	rs6429117	239202371	NA,T	NA,C	NA,0.075397	NA,-0.0143333	NA,0.0161901	NA,0.424828	0.000293708	0.000587669
2	rs6686921	238753126	NA,T	NA,C	NA,0.985119	NA,0.0336791	NA,0.0353055	NA,0.46837	0.000293676	0.000587589
2	rs57205679	239184861	A,A	T,T	0.832008,0.954365	-0.0168058,-0.014871	0.00528849,0.0204832	2.82858,0.32991	0.000293584	0.000586192
2	rs11805209	238979813	T,T	C,C	0.964215,0.981151	0.0178465,-0.0394827	0.0106439,0.0314332	1.02871,0.679676	0.000293494	0.000586001
2	rs61834727	239653949	G,NA	A,NA	0.978131,NA	0.0234975,NA	0.0135185,NA	1.08523,NA	0.000293357	0.000587044
2	rs75117996	239483323	NA,C	NA,G	NA,0.978175	NA,-0.0282464	NA,0.0292559	NA,0.475866	0.000293171	0.000586594
2	rs9428416	239053733	G,G	A,A	0.860835,0.950397	-0.0178223,0.0086121	0.00571235,0.0196877	2.74262,0.179276	0.000292886	0.000584944
2	rs12096094	238975498	T,T	A,A	0.961233,0.875992	0.0140128,-0.0230741	0.0102422,0.0129696	0.766332,1.12363	0.000292349	0.000583777
2	rs10925900	239680428	T,T	C,C	0.722664,0.794643	-0.00813363,-0.0105801	0.0044164,0.0105819	1.18362,0.498404	0.000292216	0.00058467
2	rs78477280	239332738	NA,G	NA,T	NA,0.96131	NA,-0.0198612	NA,0.0221651	NA,0.431539	0.000292125	0.000584509
2	rs7413871	239186948	NA,T	NA,A	NA,0.075397	NA,-0.0142043	NA,0.0161901	NA,0.419875	0.000291592	0.000583435
2	rs7550128	239138024	T,T	C,C	0.110338,0.111111	-0.00439198,0.0240085	0.00631051,0.0136019	0.312969,1.11042	0.000291237	0.000582068
2	rs61829061	238971438	T,NA	C,NA	0.918489,NA	-0.0174097,NA	0.00722595,NA	1.79637,NA	0.000290852	0.000581423
2	rs9428816	239170942	NA,A	NA,G	NA,0.075397	NA,-0.0141467	NA,0.0161901	NA,0.417672	0.000290658	0.000581566
2	rs12125436	239641202	G,G	A,A	0.7833,0.905754	0.00426391,0.0294158	0.00479895,0.0146307	0.426818,1.35288	0.000290531	0.000581349
2	rs71644959	239062864	T,NA	C,NA	0.869781,NA	0.0182978,NA	0.00587486,NA	2.73471,NA	0.00028997	0.000580186
2	rs3011568	238920041	T,T	C,C	0.187873,0.470238	0.00288069,0.0208218	0.00506169,0.00856454	0.244676,1.82246	0.000289903	0.00058006
2	rs7531298	239166978	NA,T	NA,C	NA,0.075397	NA,-0.0140943	NA,0.0161901	NA,0.415671	0.000289813	0.000579877
2	rs3011570	238921776	T,T	G,G	0.755467,0.582341	0.00272946,0.0200262	0.00460006,0.00866769	0.257318,1.68061	0.000289448	0.000579063
2	rs72754702	239642878	T,T	A,A	0.784294,0.906746	0.00431595,0.0295556	0.00480694,0.0147003	0.432666,1.35288	0.000289314	0.000578918
2	rs946355	239658611	A,A	G,G	0.784294,0.906746	0.00382635,0.0305095	0.00480694,0.0147003	0.37056,1.42083	0.000288996	0.00057829
2	rs6667544	239166603	NA,C	NA,G	NA,0.075397	NA,-0.0140367	NA,0.0161901	NA,0.413474	0.00028889	0.00057803
2	rs946356	239658835	G,G	C,C	0.784294,0.906746	0.00378146,0.0305598	0.00480694,0.0147003	0.365042,1.42445	0.000287854	0.000576005
2	rs12118121	239053310	C,C	T,T	0.860835,0.950397	-0.0177784,0.00855874	0.00571235,0.0196877	2.73129,0.177987	0.000287778	0.000574748
2	rs3011592	239004378	T,T	A,A	0.841948,0.992063	0.0162596,0.0736766	0.00541997,0.0481747	2.56858,0.899029	0.000287696	0.000575615
2	rs76994094	239148701	T,NA	C,NA	0.976143,NA	0.0139617,NA	0.0129561,NA	0.550976,NA	0.000287496	0.000575217
2	rs1915263	239172652	NA,C	NA,G	NA,0.075397	NA,-0.0139319	NA,0.0161901	NA,0.409489	0.000287227	0.000574703
2	rs79490244	239386100	NA,C	NA,T	NA,0.986111	NA,-0.0389755	NA,0.0365264	NA,0.543713	0.0002871	0.000574444
2	rs138329954	239483077	NA,T	NA,A	NA,0.984127	NA,-0.0366035	NA,0.0342017	NA,0.545889	0.000286322	0.000572874
2	rs17622574	239184630	C,C	T,T	0.833002,0.955357	-0.0167548,-0.014552	0.00530104,0.0206987	2.80296,0.316925	0.000286017	0.000571086
2	rs2653913	238858740	C,C	T,T	0.389662,0.345238	-0.0102736,-0.0111048	0.00405425,0.00899088	1.94785,0.663966	0.000285839	0.00057173
2	rs10925851	239395993	C,NA	T,NA	0.980119,NA	0.0291029,NA	0.0141639,NA	1.39896,NA	0.000285462	0.000571216
2	rs1033022	239209192	C,C	T,T	0.156064,0.12996	0.0169798,0.00690764	0.00544795,0.0127124	2.73786,0.231458	0.000284868	0.000568916
2	rs6678336	239183404	NA,T	NA,A	NA,0.075397	NA,-0.013776	NA,0.0161901	NA,0.403592	0.000284792	0.000569831
2	rs1915246	239176050	NA,T	NA,C	NA,0.075397	NA,-0.0137694	NA,0.0161901	NA,0.40334	0.000284689	0.000569624
2	rs1218663	239694101	C,C	A,A	0.45825,0.640873	-0.00875932,0.000792662	0.00396816,0.00891032	1.56406,0.0319312	0.000283724	0.00056776
2	rs138662230	239028896	T,NA	C,NA	0.983101,NA	-0.0260625,NA	0.0153396,NA	1.04908,NA	0.000283405	0.000567088
2	rs2139667	239181611	NA,T	NA,C	NA,0.075397	NA,-0.0136715	NA,0.0161901	NA,0.399654	0.000283183	0.000566613
2	rs6656312	239065301	C,C	T,T	0.138171,0.050595	0.0174605,-0.0119662	0.00572955,0.019504	2.63678,0.267984	0.000282921	0.000565071
2	rs12072222	238802389	NA,G	NA,A	NA,0.96627	NA,-0.0242222	NA,0.023678	NA,0.513831	0.000282432	0.000565134
2	rs10802768	239622368	G,G	A,A	0.675944,0.744048	-0.00702657,-0.00289614	0.00422449,0.00979543	1.01658,0.114929	0.000282297	0.00056485
2	rs77649038	239270690	G,NA	T,NA	0.951292,NA	0.0133822,NA	0.00918509,NA	0.838243,NA	0.000282282	0.000564698
2	rs7525031	239180189	NA,C	NA,T	NA,0.075397	NA,-0.0136068	NA,0.0161901	NA,0.397223	0.000282197	0.00056464
2	rs3920315	239179626	NA,G	NA,A	NA,0.075397	NA,-0.0136068	NA,0.0161901	NA,0.397223	0.000282197	0.00056464
2	rs72763318	238753312	G,NA	A,NA	0.93837,NA	-0.0166134,NA	0.00822159,NA	1.36341,NA	0.000282011	0.000564262
2	rs11584953	238954454	G,G	A,A	0.871769,0.969246	0.0204895,0.0151914	0.00591347,0.0247591	3.27536,0.268007	0.000281774	0.000563785
2	rs12134003	239598869	C,C	T,T	0.682903,0.790675	0.00321826,0.0233863	0.00424878,0.0105074	0.347969,1.58446	0.000281498	0.000563346
2	rs67963022	239304801	T,NA	G,NA	0.944334,NA	0.0120645,NA	0.00862346,NA	0.791011,NA	0.000280551	0.00056121
2	rs1509687	239271085	G,G	C,C	0.405567,0.315476	0.0147056,0.0138221	0.00402677,0.00919868	3.58463,0.876352	0.000280462	0.000561391
2	rs78801664	238952595	C,NA	G,NA	0.974155,NA	0.0255841,NA	0.0124606,NA	1.39737,NA	0.00027903	0.000557696
2	rs12094645	238807626	NA,T	NA,C	NA,0.96627	NA,-0.0238879	NA,0.023678	NA,0.504402	0.000279001	0.000558271
2	rs9428452	239166229	A,A	G,G	0.796223,0.940476	-0.0144548,-0.0315897	0.00490845,0.0180669	2.4907,1.09485	0.000278742	0.000556946
2	rs7548324	239587512	C,C	T,T	0.66501,0.878968	0.000225271,0.0310287	0.00418899,0.0131059	0.0190368,1.74698	0.000278573	0.000557494
2	rs12136103	239640268	A,A	C,C	0.784294,0.906746	0.00423057,0.0294001	0.00480694,0.0147003	0.421581,1.34195	0.000278177	0.000556636
2	rs72756703	239644286	T,T	G,G	0.784294,0.906746	0.00409579,0.0296612	0.00480694,0.0147003	0.404302,1.36031	0.000277745	0.000555773
2	rs147409598	239314365	NA,C	NA,T	NA,0.982143	NA,-0.0326504	NA,0.0322783	NA,0.506174	0.000277523	0.000555276
2	rs74987348	238732510	NA,T	NA,C	NA,0.945437	NA,0.0157838	NA,0.0188207	NA,0.396129	0.000277273	0.000554804
2	rs12117673	239643713	C,C	A,A	0.784294,0.906746	0.00414071,0.0295556	0.00480694,0.0147003	0.410032,1.35288	0.000277248	0.000554778
2	rs72754626	239530602	C,C	T,T	0.67495,0.747024	0.0118453,-0.00348596	0.00422113,0.00983323	2.29989,0.140887	0.000275344	0.000550999
2	rs150967424	239372900	NA,T	NA,A	NA,0.970238	NA,0.0250853	NA,0.0251555	NA,0.496668	0.000274809	0.000549874
2	rs1523429	238982338	A,NA	G,NA	0.966203,NA	0.015662,NA	0.0109412,NA	0.817315,NA	0.000274496	0.000549214
2	rs12028270	238788236	NA,G	NA,A	NA,0.856151	NA,0.0117851	NA,0.0121808	NA,0.477186	0.000274452	0.000549122
2	rs75243990	238766501	NA,G	NA,C	NA,0.968254	NA,-0.0241102	NA,0.0243817	NA,0.491162	0.000274425	0.000549104
2	rs61834687	239600733	G,G	A,A	0.682903,0.790675	0.00321826,0.023244	0.00424878,0.0105074	0.347969,1.56936	0.000274269	0.000548881
2	rs35740478	239304106	C,NA	T,NA	0.94334,NA	0.0116357,NA	0.00855199,NA	0.760336,NA	0.000272989	0.000546088
2	rs79756811	239346909	NA,C	NA,T	NA,0.955357	NA,-0.0190121	NA,0.0206987	NA,0.445693	0.000272587	0.000545414
2	rs9428791	239121351	G,G	A,A	0.859841,0.935516	-0.0172212,-0.0160975	0.00569534,0.0174041	2.60262,0.449766	0.000271601	0.000542488
2	rs185671665	239385188	A,NA	G,NA	0.997018,NA	-0.0514007,NA	0.0362599,NA	0.80599,NA	0.000271531	0.00054332
2	rs79777830	239137258	NA,A	NA,G	NA,0.956349	NA,-0.00464199	NA,0.0209218	NA,0.0838556	0.000271508	0.000543274
2	rs78750603	238810006	NA,A	NA,G	NA,0.96627	NA,-0.02309	NA,0.023678	NA,0.482174	0.000271175	0.000542611
2	rs10495443	239659401	A,A	G,G	0.784294,0.906746	0.00350428,0.0305598	0.00480694,0.0147003	0.331615,1.42445	0.000270956	0.000542199
2	rs145944877	238806085	NA,C	NA,T	NA,0.96627	NA,-0.0230627	NA,0.023678	NA,0.481422	0.000270916	0.000542094
2	rs9428749	239046479	T,T	G,G	0.860835,0.950397	-0.0177233,0.00664998	0.00571235,0.0196877	2.71713,0.133397	0.000270895	0.00054104
2	rs1218665	239692107	T,T	C,C	0.457256,0.643849	-0.00872231,0.000299311	0.00396883,0.00892676	1.5533,0.0117746	0.000270867	0.000542032
2	rs112030868	238807753	NA,A	NA,T	NA,0.96627	NA,-0.0230463	NA,0.023678	NA,0.480968	0.00027076	0.000541782
2	rs623636	238714666	T,T	C,C	0.508946,0.454365	0.00449991,0.00457681	0.00395493,0.00858518	0.59311,0.226242	0.000270167	0.000540457
2	rs12733770	239309708	G,NA	T,NA	0.946322,NA	0.0123736,NA	0.00877248,NA	0.800269,NA	0.00027014	0.000540405
2	rs7514773	239065882	C,C	T,T	0.139165,0.049603	0.0175948,-0.00873918	0.00571235,0.0196878	2.68424,0.182353	0.000270091	0.000539442
2	rs117830278	238805634	NA,C	NA,G	NA,0.96627	NA,-0.0229454	NA,0.023678	NA,0.478188	0.000269809	0.000539879
2	rs10802744	239207674	C,C	T,T	0.156064,0.130952	0.0168432,0.00675893	0.00544795,0.0126714	2.70104,0.226391	0.000269059	0.000537356
2	rs112463628	238994797	T,T	C,C	0.964215,0.981151	0.0177123,-0.0374195	0.0106439,0.0314332	1.0173,0.631022	0.000269055	0.000537226
2	rs12073218	238802310	NA,G	NA,T	NA,0.96627	NA,-0.0228388	NA,0.023678	NA,0.47526	0.000268813	0.000537886
2	rs12087315	238802215	NA,T	NA,C	NA,0.96627	NA,-0.0228388	NA,0.023678	NA,0.47526	0.000268813	0.000537886
2	rs78513261	238809392	NA,G	NA,A	NA,0.96627	NA,-0.0228388	NA,0.023678	NA,0.47526	0.000268813	0.000537886
2	rs12087364	238802356	NA,A	NA,C	NA,0.96627	NA,-0.0228388	NA,0.023678	NA,0.47526	0.000268813	0.000537886
2	rs12083018	238801259	NA,A	NA,G	NA,0.96627	NA,-0.0227991	NA,0.023678	NA,0.474171	0.000268444	0.000537148
2	rs16837312	238841780	NA,G	NA,A	NA,0.964286	NA,-0.0222882	NA,0.0230345	NA,0.477239	0.000268386	0.000537032
2	rs572253037	238843975	NA,T	NA,C	NA,0.964286	NA,-0.0222874	NA,0.0230345	NA,0.477215	0.000268378	0.000537016
2	rs139569476	238844140	NA,T	NA,C	NA,0.964286	NA,-0.0222874	NA,0.0230345	NA,0.477215	0.000268378	0.000537016
2	rs77672012	239175885	G,G	A,A	0.989066,0.90377	0.0217629,-0.0257775	0.0190121,0.014495	0.598016,1.12296	0.000268231	0.000536345
2	rs12079675	238802045	NA,C	NA,T	NA,0.96627	NA,-0.0227555	NA,0.023678	NA,0.472974	0.00026804	0.000536339
2	rs7411488	239458280	A,A	G,G	0.157058,0.045635	-0.00556655,-0.0435344	0.00543389,0.0204832	0.51479,1.47424	0.000267899	0.000536037
2	rs78800115	239026342	T,T	C,C	0.966203,0.981151	0.018715,-0.0368399	0.0109412,0.0314332	1.05963,0.617632	0.000267866	0.000534871
2	rs12076767	238802364	NA,T	NA,G	NA,0.96627	NA,-0.0227158	NA,0.023678	NA,0.471886	0.000267673	0.000535606
2	rs117763855	238811143	NA,T	NA,C	NA,0.965278	NA,-0.0224542	NA,0.0233493	NA,0.473381	0.00026758	0.00053542
2	rs140329699	238828218	NA,T	NA,A	NA,0.965278	NA,-0.0224396	NA,0.0233493	NA,0.472974	0.000267443	0.000535147
2	rs12078390	238801469	NA,G	NA,A	NA,0.96627	NA,-0.0226721	NA,0.023678	NA,0.470691	0.000267272	0.000534802
2	rs12079435	238801491	NA,C	NA,T	NA,0.96627	NA,-0.0226721	NA,0.023678	NA,0.470691	0.000267272	0.000534802
2	rs77579158	239031827	C,C	T,T	0.966203,0.981151	0.0188895,-0.0356354	0.0109412,0.0314332	1.07435,0.590191	0.000266913	0.000532965
2	rs16837306	238839999	NA,C	NA,T	NA,0.960318	NA,-0.0212713	NA,0.0218976	NA,0.479713	0.000266729	0.000533715
2	rs188100056	238823099	NA,A	NA,C	NA,0.965278	NA,-0.0223539	NA,0.0233493	NA,0.470594	0.000266647	0.000533553
2	rs16837291	238820062	NA,G	NA,A	NA,0.965278	NA,-0.022348	NA,0.0233493	NA,0.470431	0.000266592	0.000533443
2	rs12081906	238801135	NA,A	NA,G	NA,0.96627	NA,-0.0225887	NA,0.023678	NA,0.468413	0.000266508	0.000533275
2	rs77800870	238810091	NA,A	NA,C	NA,0.965278	NA,-0.0223147	NA,0.0233493	NA,0.469507	0.000266284	0.000532827
2	rs9428750	239046480	C,C	G,G	0.860835,0.950397	-0.0176757,0.00664998	0.00571235,0.0196877	2.70492,0.133397	0.000266182	0.000531631
2	rs147494887	238821045	NA,T	NA,C	NA,0.965278	NA,-0.0222611	NA,0.0233493	NA,0.468024	0.000265791	0.00053184
2	rs1782357	239677004	G,G	A,A	0.454274,0.641865	-0.00867143,0.00326997	0.00397094,0.00891575	1.53786,0.146426	0.000265524	0.000531352
2	rs12073790	238803720	NA,G	NA,A	NA,0.96627	NA,-0.0224655	NA,0.023678	NA,0.465054	0.00026539	0.000531037
2	rs189748240	238814438	NA,G	NA,A	NA,0.965278	NA,-0.022204	NA,0.0233493	NA,0.466443	0.000265266	0.000530791
2	rs150686982	238820846	NA,T	NA,G	NA,0.965278	NA,-0.0221891	NA,0.0233493	NA,0.466033	0.000265131	0.000530519
2	rs116967876	238846448	NA,G	NA,A	NA,0.964286	NA,-0.0219144	NA,0.0230345	NA,0.466717	0.000264877	0.00053001
2	rs77296628	238844302	NA,C	NA,T	NA,0.964286	NA,-0.0219144	NA,0.0230345	NA,0.466717	0.000264877	0.00053001
2	rs12030334	239314615	NA,C	NA,T	NA,0.928571	NA,0.0146614	NA,0.0165981	NA,0.423584	0.000264726	0.000529687
2	rs16837297	238826329	NA,A	NA,G	NA,0.965278	NA,-0.0221341	NA,0.0233493	NA,0.464514	0.000264629	0.000529516
2	rs9428767	239075041	G,G	A,A	0.860835,0.950397	-0.0175937,0.0077369	0.00571235,0.0196877	2.68395,0.158432	0.000263975	0.000527231
2	rs79258837	238830583	NA,C	NA,T	NA,0.965278	NA,-0.0220243	NA,0.0233493	NA,0.461487	0.000263634	0.000527526
2	rs116897821	238833604	NA,T	NA,A	NA,0.965278	NA,-0.021985	NA,0.0233493	NA,0.460407	0.000263281	0.000526818
2	rs2820052	239450832	A,A	G,G	0.644135,0.867063	0.00857399,0.0146057	0.0041296,0.0125908	1.42167,0.608996	0.000262831	0.000525789
2	rs12085256	238813821	NA,A	NA,G	NA,0.965278	NA,-0.0219324	NA,0.0233493	NA,0.458962	0.00026281	0.000525875
2	rs6656235	239166448	NA,T	NA,A	NA,0.077381	NA,-0.0120415	NA,0.0159983	NA,0.3452	0.000262805	0.000525845
2	rs12074763	238803608	NA,C	NA,T	NA,0.96627	NA,-0.022133	NA,0.023678	NA,0.456035	0.000262426	0.000525107
2	rs141671481	239488357	NA,T	NA,A	NA,0.989087	NA,-0.0367455	NA,0.0411453	NA,0.429667	0.000262277	0.000524778
2	rs560229	238725762	G,G	A,A	0.882704,0.875992	0.0104783,0.00530483	0.00614455,0.0129696	1.05483,0.165881	0.000262158	0.000524572
2	rs12081646	238813808	NA,C	NA,T	NA,0.965278	NA,-0.0218494	NA,0.0233493	NA,0.456682	0.000262069	0.000524393
2	rs9428753	239048053	A,A	G,G	0.860835,0.950397	-0.0175457,0.00816888	0.00571235,0.0196877	2.6717,0.168643	0.000261839	0.000522967
2	rs12128278	239650284	A,A	G,G	0.784294,0.906746	0.00369618,0.0299279	0.00480694,0.0147003	0.354639,1.3792	0.000261646	0.000523567
2	rs12747873	239563951	C,NA	T,NA	0.962227,NA	-0.0155566,NA	0.0103707,NA	0.874191,NA	0.000261507	0.000523324
2	rs118173044	238832730	NA,T	NA,C	NA,0.965278	NA,-0.0217769	NA,0.0233493	NA,0.454697	0.000261426	0.000523108
2	rs6687984	239601676	A,A	G,G	0.683897,0.790675	0.0028199,0.0233863	0.00425236,0.0105074	0.294784,1.58446	0.000261314	0.00052296
2	rs17585014	239661743	C,C	T,T	0.784294,0.905754	0.00373657,0.0299449	0.00480694,0.0146307	0.359553,1.39055	0.000260721	0.000521713
2	rs10925907	239698862	G,G	A,A	0.718688,0.786706	-0.00791629,-0.00962002	0.00439719,0.0104354	1.1438,0.447821	0.000260637	0.000521501
2	rs12080364	238813461	NA,C	NA,A	NA,0.965278	NA,-0.021684	NA,0.0233493	NA,0.452158	0.000260609	0.000521472
2	rs79437759	239000891	A,A	C,C	0.964215,0.981151	0.0176745,-0.0364961	0.0106439,0.0314332	1.01409,0.609746	0.000260157	0.000519468
2	rs12080390	238800155	NA,A	NA,G	NA,0.965278	NA,-0.0208709	NA,0.0233493	NA,0.430161	0.000260077	0.000520408
2	rs17554606	238962962	G,G	A,A	0.746521,0.975198	-0.0101589,0.0285299	0.00454514,0.0274863	1.59499,0.523915	0.000259878	0.000519492
2	rs10925828	239297872	G,G	A,A	0.186879,0.309524	-0.0172268,-0.0144618	0.00507203,0.00924659	3.16576,0.928801	0.000259587	0.000519534
2	rs79240150	238756327	NA,C	NA,T	NA,0.969246	NA,-0.0216481	NA,0.0247591	NA,0.418017	0.000259529	0.000519305
2	rs9428415	239052928	C,C	G,G	0.860835,0.951389	-0.0174977,0.00864113	0.00571235,0.0198773	2.6595,0.177987	0.000259247	0.000517795
2	rs12088796	238803416	NA,T	NA,C	NA,0.96627	NA,-0.0217553	NA,0.023678	NA,0.445874	0.000259155	0.000518562
2	rs12078080	238806777	NA,T	NA,A	NA,0.96627	NA,-0.02175	NA,0.023678	NA,0.445733	0.00025911	0.000518472
2	rs116909699	238813135	NA,A	NA,C	NA,0.965278	NA,-0.0215099	NA,0.0233493	NA,0.447413	0.000259093	0.000518439
2	rs16837311	238841381	NA,T	NA,C	NA,0.964286	NA,-0.0212536	NA,0.0230345	NA,0.448341	0.000258934	0.00051812
2	rs2689138	239013175	C,C	T,T	0.841948,0.992063	0.0165356,0.0667623	0.00541997,0.0481747	2.64173,0.780425	0.000258734	0.000517675
2	rs9428762	239055815	A,A	G,G	0.860835,0.950397	-0.0174977,0.00839867	0.00571235,0.0196877	2.6595,0.174136	0.000258646	0.000516595
2	rs140090498	238992864	T,NA	A,NA	0.982107,NA	-0.0249174,NA	0.014915,NA	1.02321,NA	0.000258609	0.000517474
2	rs508723	238710633	A,A	G,G	0.081511,0.078373	0.0117511,-0.00167892	0.00722594,0.0159053	0.983391,0.0381358	0.000258534	0.000517251
2	rs76640584	238839412	NA,G	NA,A	NA,0.965278	NA,-0.0214416	NA,0.0233493	NA,0.445556	0.000258504	0.000517261
2	rs61830623	238953110	T,NA	C,NA	0.915507,NA	-0.0156143,NA	0.00710883,NA	1.55194,NA	0.000258487	0.00051678
2	rs74527587	239273587	A,NA	G,NA	0.981113,NA	-0.0242077,NA	0.0145245,NA	1.01964,NA	0.000258163	0.000516622
2	rs12088842	238803540	NA,A	NA,C	NA,0.96627	NA,-0.0216282	NA,0.023678	NA,0.442474	0.000258077	0.000516404
2	rs74784265	239674814	NA,G	NA,A	NA,0.960318	NA,0.0192545	NA,0.0218976	NA,0.421086	0.000257672	0.000515607
2	rs12032663	239463126	C,C	T,T	0.690855,0.735119	0.00828996,-0.0127697	0.00427824,0.00968721	1.27852,0.727147	0.000257473	0.000515106
2	rs79749733	238803017	NA,T	NA,G	NA,0.96627	NA,-0.0215448	NA,0.023678	NA,0.440247	0.000257375	0.000515
2	rs61830460	239024207	G,G	C,C	0.900596,0.946429	-0.0180863,0.0168441	0.00660805,0.0189842	2.2076,0.426046	0.000257251	0.000514078
2	rs75404278	238803221	NA,C	NA,G	NA,0.96627	NA,-0.0214613	NA,0.023678	NA,0.438025	0.000256677	0.000513605
2	rs9428814	239166771	G,G	C,C	0.795229,0.940476	-0.0140673,-0.0321235	0.00489958,0.0180669	2.38825,1.12264	0.000256281	0.000512113
2	rs142061701	238758417	NA,C	NA,T	NA,0.988095	NA,0.0341563	NA,0.0394133	NA,0.413243	0.000256273	0.000512768
2	rs9428438	239117641	T,T	C,C	0.860835,0.935516	-0.0169997,-0.0164775	0.00571235,0.0174041	2.5345,0.463745	0.000256203	0.00051175
2	rs116993169	239307062	NA,T	NA,A	NA,0.977182	NA,-0.0265682	NA,0.0286274	NA,0.45177	0.000255941	0.000512099
2	rs12137225	239581298	T,T	C,C	0.664016,0.87996	-0,0.0306205	0.00418592,0.0131525	-0,1.70101	0.000255744	0.000511815
2	rs77964775	239674774	NA,G	NA,A	NA,0.96131	NA,0.0192739	NA,0.0221651	NA,0.415059	0.000255107	0.000510476
2	rs2689130	238931388	T,T	C,C	0.671968,0.950397	-0.0096639,0.0120114	0.00421121,0.0196877	1.66265,0.266163	0.000254795	0.0005097
2	rs112710353	239028809	C,C	T,T	0.966203,0.981151	0.0184697,-0.036565	0.0109412,0.0314332	1.03908,0.611323	0.000254634	0.000508464
2	rs113781016	239419363	C,NA	T,NA	0.982107,NA	0.0314223,NA	0.014915,NA	1.45421,NA	0.000254469	0.000509112
2	rs112801746	239439881	T,NA	C,NA	0.982107,NA	0.0314223,NA	0.014915,NA	1.45421,NA	0.000254469	0.000509112
2	rs10495442	239255387	NA,G	NA,A	NA,0.855159	NA,0.00947705	NA,0.012146	NA,0.361273	0.000254392	0.000509006
2	rs60281676	239664225	A,A	G,G	0.784294,0.906746	0.00356156,0.0299292	0.00480694,0.0147003	0.338431,1.37929	0.00025413	0.00050853
2	rs10802747	239217398	C,C	A,A	0.189861,0.137897	0.0171655,0.00334438	0.00504129,0.0123978	3.17935,0.103833	0.000253989	0.000507237
2	rs9428757	239051925	C,C	T,T	0.860835,0.950397	-0.0174977,0.00748856	0.00571235,0.0196877	2.6595,0.152629	0.000253574	0.000506466
2	rs74148435	238860072	NA,T	NA,C	NA,0.89881	NA,0.0126018	NA,0.0141743	NA,0.427164	0.0002531	0.000506399
2	rs2664051	239216121	NA,C	NA,T	NA,0.920635	NA,0.0110009	NA,0.0158141	NA,0.312777	0.000253047	0.000506322
2	rs115960174	238758253	NA,A	NA,G	NA,0.970238	NA,-0.0219495	NA,0.0251555	NA,0.416906	0.000252872	0.000505985
2	rs146321607	238758431	NA,T	NA,G	NA,0.988095	NA,0.0333923	NA,0.0394133	NA,0.401358	0.000252537	0.000505292
2	rs16837806	239289134	A,A	C,C	0.811133,0.693452	0.0182575,0.0129298	0.00505144,0.00927141	3.52121,0.787443	0.000252296	0.000504962
2	rs111824617	239415636	C,NA	A,NA	0.982107,NA	0.031332,NA	0.014915,NA	1.44773,NA	0.000252132	0.000504437
2	rs12739128	239303382	G,NA	T,NA	0.944334,NA	0.0114683,NA	0.00862346,NA	0.736239,NA	0.000251954	0.000504018
2	rs9428417	239057037	G,G	A,A	0.860835,0.950397	-0.0174574,0.00787613	0.00571235,0.0196877	2.64926,0.161707	0.000251953	0.000503233
2	rs1625158	239686660	G,G	C,C	0.457256,0.644841	-0.00858191,0.000645533	0.00396883,0.00893234	1.51438,0.0257704	0.000251917	0.000504117
2	rs1532742	238753373	NA,G	NA,A	NA,0.985119	NA,0.027098	NA,0.0353055	NA,0.353824	0.000251677	0.000503569
2	rs6665384	238847314	NA,G	NA,C	NA,0.964286	NA,-0.0203705	NA,0.0230345	NA,0.424225	0.000251487	0.000503219
2	rs1310402	239693194	G,G	A,A	0.457256,0.639881	-0.00857729,0.000494966	0.00396883,0.00890493	1.51311,0.0196904	0.000251305	0.000502889
2	rs144872286	238839944	NA,A	NA,T	NA,0.965278	NA,-0.0205674	NA,0.0233493	NA,0.422055	0.000251255	0.000502756
2	rs61830464	239027594	T,T	C,C	0.900596,0.946429	-0.0180404,0.0165917	0.00660805,0.0189842	2.19844,0.417784	0.000250965	0.00050152
2	rs147865892	238860522	NA,C	NA,T	NA,0.896825	NA,0.0123009	NA,0.0140528	NA,0.418631	0.000250889	0.000501977
2	rs115459474	238859916	NA,C	NA,G	NA,0.89881	NA,0.0124073	NA,0.0141743	NA,0.418631	0.000250523	0.000501244
2	rs9428759	239053667	A,A	G,G	0.861829,0.950397	-0.0174629,0.00738234	0.00572955,0.0196877	2.63738,0.150162	0.000250519	0.000500365
2	rs1218670	239691201	C,C	T,T	0.457256,0.644841	-0.00857729,0.000149727	0.00396883,0.00893234	1.51311,0.00584733	0.000250384	0.000501047
2	rs77707983	239220238	T,NA	C,NA	0.982107,NA	0.0176735,NA	0.014915,NA	0.627016,NA	0.000249806	0.000499876
2	rs74960768	239418908	A,NA	G,NA	0.982107,NA	0.0312368,NA	0.014915,NA	1.44091,NA	0.000249698	0.000499569
2	rs150548027	238771579	NA,G	NA,A	NA,0.941468	NA,0.015906	NA,0.0182098	NA,0.417485	0.000248694	0.000497599
2	rs117322566	238860316	NA,C	NA,T	NA,0.89881	NA,0.0122614	NA,0.0141743	NA,0.412276	0.000248635	0.000497468
2	rs115753072	239184726	C,NA	T,NA	0.982107,NA	0.0174896,NA	0.014915,NA	0.618074,NA	0.0002486	0.000497469
2	rs7531142	239116947	C,C	T,T	0.859841,0.935516	-0.0170413,-0.0154476	0.00569534,0.0174041	2.55747,0.426244	0.0002484	0.000496167
2	rs11589518	238947288	T,T	C,C	0.871769,0.969246	0.0202329,0.0136434	0.00591347,0.0247591	3.20567,0.235374	0.000248258	0.000496733
2	rs117410488	238861442	NA,T	NA,C	NA,0.899802	NA,0.0120173	NA,0.0142364	NA,0.399462	0.00024786	0.000495917
2	rs2136522	239291689	G,G	A,A	0.810139,0.690476	0.018038,0.0129927	0.00504129,0.00924659	3.46071,0.79593	0.000247457	0.000495275
2	rs12066807	239382418	G,NA	T,NA	0.980119,NA	0.0277829,NA	0.0141639,NA	1.30262,NA	0.000246977	0.000494214
2	rs805927	238704822	T,T	C,C	0.133201,0.132937	0.0101713,0.00354704	0.00581871,0.0125908	1.09443,0.10893	0.000246972	0.000494216
2	rs4274049	239066624	T,T	C,C	0.139165,0.049603	0.0174081,-0.00771834	0.00571235,0.0196878	2.63678,0.157996	0.000246675	0.000492694
2	rs147376711	239272702	T,T	C,C	0.931412,0.848214	-0.0170903,-0.00888206	0.00782246,0.0119134	1.53902,0.341095	0.000246468	0.000492751
2	rs61830463	239025561	T,T	C,C	0.900596,0.946429	-0.0179528,0.0167411	0.00660805,0.0189842	2.18102,0.422666	0.000246362	0.000492327
2	rs78260211	239563886	NA,T	NA,C	NA,0.91369	NA,-0.0112774	NA,0.0152221	NA,0.338397	0.000246051	0.000492316
2	rs192203141	239365271	NA,A	NA,G	NA,0.990079	NA,-0.0366865	NA,0.0431319	NA,0.403391	0.000245951	0.000492123
2	rs4518891	239219762	A,A	T,T	0.203777,0.152778	0.0164056,0.0045676	0.00490845,0.0118816	3.0805,0.154492	0.00024591	0.000491135
2	rs9428758	239053633	C,C	T,T	0.860835,0.950397	-0.0174104,0.00748856	0.00571235,0.0196877	2.63738,0.152629	0.000245698	0.000490743
2	rs78099425	239422976	T,NA	C,NA	0.982107,NA	0.0310538,NA	0.014915,NA	1.42785,NA	0.000245117	0.000490404
2	rs79328810	239613690	NA,T	NA,C	NA,0.977182	NA,0.0221355	NA,0.0286274	NA,0.357153	0.000244865	0.000489971
2	rs4313384	238947632	T,T	C,C	0.871769,0.968254	0.0201895,0.0134354	0.00591347,0.0243817	3.19395,0.235374	0.000244857	0.00048993
2	rs113975060	239434545	T,NA	C,NA	0.982107,NA	0.0310012,NA	0.014915,NA	1.42411,NA	0.000243823	0.000487816
2	rs77404329	238755119	NA,G	NA,A	NA,0.969246	NA,-0.0195166	NA,0.0247591	NA,0.36598	0.000243456	0.000487146
2	rs76784455	238865064	NA,G	NA,T	NA,0.878968	NA,0.00953091	NA,0.0131059	NA,0.3306	0.000243343	0.000486885
2	rs12048070	239486397	NA,T	NA,G	NA,0.743056	NA,0.00853725	NA,0.00978302	NA,0.416973	0.000243282	0.000486767
2	rs77754483	239409151	G,NA	A,NA	0.985089,NA	0.036001,NA	0.0163138,NA	1.56337,NA	0.000243151	0.000486561
2	rs1579170	239192955	NA,G	NA,A	NA,0.079365	NA,-0.010082	NA,0.0158141	NA,0.280851	0.00024312	0.000486473
2	rs115385640	238768390	NA,A	NA,G	NA,0.988095	NA,0.0312945	NA,0.0394133	NA,0.369379	0.000242971	0.000486155
2	rs192857313	238775163	NA,T	NA,A	NA,0.989087	NA,0.0328673	NA,0.0411453	NA,0.372225	0.000242781	0.000485777
2	rs9428761	239055450	T,T	C,C	0.861829,0.950397	-0.017371,0.00732924	0.00572955,0.0196877	2.61425,0.148932	0.000242111	0.00048358
2	rs150500767	238967406	G,G	T,T	0.964215,0.981151	0.0164473,-0.0410932	0.0106439,0.0314332	0.912612,0.718728	0.000242069	0.000483391
2	rs629365	238709386	T,T	G,G	0.507952,0.467262	0.00472104,0.00183481	0.0039548,0.00856774	0.633434,0.0806982	0.000242061	0.000484237
2	rs2689131	238931964	C,C	T,T	0.763419,0.959325	0.0112671,0.0247926	0.0046523,0.0216401	1.81127,0.598724	0.000241763	0.000483586
2	rs12750776	238886255	A,A	T,T	0.715706,0.543651	-0.00908625,-0.0107526	0.00438317,0.00858212	1.41824,0.677288	0.000241505	0.000483349
2	rs144909832	239167889	NA,T	NA,C	NA,0.924603	NA,0.0103844	NA,0.0161901	NA,0.282945	0.000241495	0.00048321
2	rs78791352	238766615	NA,T	NA,C	NA,0.988095	NA,0.0309065	NA,0.0394133	NA,0.363569	0.000241308	0.000482829
2	rs111339927	239406245	G,NA	A,NA	0.985089,NA	0.0359129,NA	0.0163138,NA	1.55737,NA	0.000241196	0.000482648
2	rs78823306	239199452	C,NA	T,NA	0.982107,NA	0.0171761,NA	0.014915,NA	0.602956,NA	0.000240874	0.000482012
2	rs9428763	239061847	T,T	C,C	0.860835,0.950397	-0.0173625,0.00734878	0.00571235,0.0196877	2.62525,0.149385	0.000240801	0.000480967
2	rs9428765	239072781	T,T	C,C	0.860835,0.949405	-0.0173625,0.00774981	0.00571235,0.019504	2.62525,0.160451	0.000240726	0.000480817
2	rs1782355	239688387	T,T	G,G	0.457256,0.641865	-0.0084913,0.000693933	0.00396883,0.00891575	1.48952,0.027815	0.000240342	0.000480957
2	rs20438	239672106	NA,T	NA,G	NA,0.96131	NA,0.0174115	NA,0.0221651	NA,0.364377	0.000240056	0.000480358
2	rs117604343	239581411	NA,A	NA,G	NA,0.933532	NA,-0.0132765	NA,0.0171606	NA,0.357406	0.000239591	0.000479414
2	rs115723102	238843636	A,NA	T,NA	0.99006,NA	-0.0245519,NA	0.01993,NA	0.661573,NA	0.000239582	0.000479473
2	rs16838264	239490229	NA,A	NA,G	NA,0.743056	NA,0.00831555	NA,0.00978302	NA,0.403044	0.000239489	0.000479179
2	rs10925787	239138677	NA,A	NA,G	NA,0.081349	NA,-0.00919028	NA,0.0156369	NA,0.254368	0.000239283	0.00047879
2	rs71644948	238949623	A,A	G,G	0.871769,0.969246	0.0199579,0.0157757	0.00591347,0.0247591	3.13183,0.280655	0.000238724	0.000477658
2	rs75829082	239381937	C,NA	T,NA	0.955268,NA	-0.00869012,NA	0.00956466,NA	0.439401,NA	0.000238305	0.000476822
2	rs75355275	239404262	NA,A	NA,G	NA,0.963294	NA,-0.0158762	NA,0.0227328	NA,0.314314	0.000238281	0.000476781
2	rs505953	238710312	A,A	C,C	0.507952,0.46131	0.00467562,0.00198923	0.0039548,0.00857506	0.625068,0.0880145	0.000238224	0.000476562
2	rs111366322	238740554	NA,G	NA,A	NA,0.955357	NA,0.0146717	NA,0.0206987	NA,0.320177	0.000238099	0.00047641
2	rs2689128	238931277	C,C	T,T	0.760437,0.96627	-0.00887433,0.0197499	0.00463231,0.023678	1.25651,0.393381	0.000237726	0.000475313
2	rs75239556	239503136	NA,C	NA,T	NA,0.744048	NA,0.00836464	NA,0.00979543	NA,0.40545	0.000237653	0.000475506
2	rs113033288	239421249	A,NA	G,NA	0.985089,NA	0.0357504,NA	0.0163138,NA	1.54635,NA	0.000237648	0.00047555
2	rs1915249	239179500	T,T	C,C	0.167992,0.133929	0.0165498,0.00689141	0.00528849,0.0125513	2.75655,0.234358	0.000237546	0.000474348
2	rs567178	238715625	G,G	A,A	0.507952,0.452381	0.00422897,0.0044152	0.0039548,0.00858839	0.545273,0.216676	0.000237476	0.000475069
2	rs149330681	238883866	T,NA	C,NA	0.981113,NA	-0.0208334,NA	0.0145245,NA	0.819674,NA	0.000237418	0.000474962
2	rs9428812	239162037	T,T	C,C	0.804175,0.931548	-0.0150396,-0.0157763	0.0049823,0.016928	2.59526,0.454252	0.000237366	0.000474112
2	rs6663570	239568007	G,G	A,A	0.445328,0.56746	8.84122e-05,0.0189898	0.00397815,0.00862824	0.0077696,1.55683	0.000237351	0.000475018
2	rs10754670	239624352	G,G	C,C	0.67495,0.743056	-0.00665484,-0.00347176	0.00422113,0.00978302	0.939687,0.141053	0.000237345	0.000474912
2	rs1915278	239159611	T,T	C,C	0.803181,0.931548	-0.0150108,-0.0161414	0.00497278,0.016928	2.59526,0.468113	0.000237291	0.000473975
2	rs141698238	239101935	NA,T	NA,C	NA,0.970238	NA,-0.0202613	NA,0.0251555	NA,0.376166	0.000236839	0.000473904
2	rs2353417	239072312	C,C	T,T	0.236581,0.024802	-0.0125128,-0.00791006	0.0046523,0.0274861	2.14544,0.111533	0.000236609	0.000473169
2	rs35889466	239440681	C,NA	T,NA	0.966203,NA	-0.0161992,NA	0.0109412,NA	0.857855,NA	0.000236508	0.000473252
2	rs6675823	239671473	NA,C	NA,T	NA,0.96131	NA,0.0169221	NA,0.0221651	NA,0.351454	0.000236497	0.000473236
2	rs7531688	238911955	G,G	A,A	0.239563,0.468254	0.0036989,0.0186153	0.00463231,0.00856664	0.372039,1.52607	0.000236245	0.000472731
2	rs12067397	238988269	A,A	T,T	0.963221,0.981151	0.0165913,-0.0369678	0.0105045,0.0314332	0.942206,0.620576	0.000235591	0.00047045
2	rs1910299	238871732	G,G	A,A	0.686879,0.513889	-0.00811507,-0.014447	0.00426327,0.00855265	1.2443,1.04008	0.000235552	0.000471366
2	rs115733946	239662993	NA,T	NA,C	NA,0.96131	NA,0.0167468	NA,0.0221651	NA,0.346865	0.00023526	0.00047076
2	rs9428450	239159164	C,C	A,A	0.803181,0.931548	-0.0149623,-0.0163502	0.00497278,0.016928	2.58128,0.47611	0.000235137	0.000469678
2	rs12022007	239488433	NA,A	NA,G	NA,0.744048	NA,0.00807101	NA,0.00979543	NA,0.387254	0.000235064	0.000470327
2	rs80345603	239188280	NA,A	NA,C	NA,0.927579	NA,0.00992841	NA,0.0164929	NA,0.261865	0.000234711	0.000469636
2	rs12239070	239023546	T,T	C,C	0.964215,0.980159	0.0183289,-0.0361478	0.0106439,0.0306528	1.07024,0.622891	0.000234532	0.000468369
2	rs140688637	238765085	NA,A	NA,G	NA,0.988095	NA,0.02924	NA,0.0394133	NA,0.338984	0.000234526	0.000469259
2	rs118051152	238980100	NA,T	NA,C	NA,0.983135	NA,-0.0269351	NA,0.0331973	NA,0.379703	0.000234433	0.000469085
2	rs57338947	239490488	NA,T	NA,G	NA,0.744048	NA,0.00798309	NA,0.00979543	NA,0.381865	0.000233687	0.000467572
2	rs2841395	238855952	T,T	A,A	0.389662,0.259921	-0.0103187,-0.00979463	0.00405425,0.00974638	1.96165,0.501799	0.000233674	0.000467417
2	rs142794725	238763849	NA,C	NA,G	NA,0.988095	NA,0.0290174	NA,0.0394133	NA,0.335745	0.000233662	0.000467532
2	rs145304411	238765251	NA,A	NA,G	NA,0.988095	NA,0.0290174	NA,0.0394133	NA,0.335745	0.000233662	0.000467532
2	rs77261656	239210004	NA,C	NA,T	NA,0.973214	NA,-0.0218624	NA,0.0264757	NA,0.388337	0.000233347	0.000466914
2	rs35729605	238960120	T,T	G,G	0.871769,0.968254	0.0201636,0.0117118	0.00591347,0.0243817	3.18699,0.199986	0.00023328	0.000466769
2	rs574392	238711982	G,G	A,A	0.507952,0.462302	0.00463751,0.00196305	0.0039548,0.00857375	0.618082,0.0867692	0.000233266	0.000466645
2	rs73115358	239197087	C,NA	T,NA	0.961233,NA	0.00777932,NA	0.0102422,NA	0.349177,NA	0.000233228	0.000466523
2	rs80016078	239638506	NA,G	NA,T	NA,0.96131	NA,0.0164333	NA,0.0221651	NA,0.338709	0.000233095	0.000466428
2	rs2841375	238985075	T,T	C,C	0.718688,0.992063	0.00749861,0.0848522	0.00439719,0.0481747	1.05485,1.10691	0.000232786	0.000465782
2	rs6683676	239219986	G,G	A,A	0.189861,0.137897	0.0168968,0.00573913	0.00504129,0.0123978	3.09515,0.191501	0.000232525	0.00046439
2	rs114764980	238756029	NA,T	NA,C	NA,0.988095	NA,0.028716	NA,0.0394133	NA,0.331377	0.000232509	0.000465225
2	rs499370	238751937	A,A	G,G	0.779324,0.502976	-0.00447954,0.0181344	0.00476763,0.0085495	0.459124,1.46963	0.000232384	0.000464953
2	rs7526159	239500200	NA,C	NA,A	NA,0.257937	NA,-0.00784292	NA,0.00977071	NA,0.374534	0.000232338	0.000464872
2	rs12141704	239219994	A,A	G,G	0.190855,0.137897	0.0169054,0.00573913	0.00503123,0.0123978	3.10836,0.191501	0.000231819	0.000462983
2	rs6674607	239057106	G,NA	A,NA	0.130219,NA	-0.0174418,NA	0.00587486,NA	2.5245,NA	0.000231763	0.000463735
2	rs185257914	239186917	NA,C	NA,G	NA,0.97123	NA,0.0177374	NA,0.0255725	NA,0.311647	0.000231715	0.000463643
2	rs477325	238709545	A,A	G,G	0.507952,0.46131	0.00463021,0.00184652	0.0039548,0.00857506	0.616749,0.0811809	0.000231545	0.000463204
2	rs9428821	239176476	G,G	A,A	0.796223,0.941468	-0.013691,-0.0325399	0.00490845,0.0182098	2.27715,1.13108	0.000231509	0.000462648
2	rs116277514	239024258	T,NA	A,NA	0.946322,NA	0.011305,NA	0.00877248,NA	0.704417,NA	0.000231438	0.000463046
2	rs73115350	239195099	G,NA	A,NA	0.961233,NA	0.00772391,NA	0.0102422,NA	0.346043,NA	0.000231384	0.000462834
2	rs574280	238712017	G,G	A,A	0.507952,0.462302	0.00459159,0.00234796	0.0039548,0.00857375	0.609709,0.105575	0.000230989	0.000462093
2	rs116669504	239658090	NA,T	NA,C	NA,0.960318	NA,0.0158478	NA,0.0218976	NA,0.328609	0.000230952	0.000462139
2	rs79369609	239289960	T,T	A,A	0.811133,0.694444	0.0180743,0.0127409	0.00505144,0.00927981	3.46071,0.770157	0.000230892	0.00046212
2	rs9428421	239078803	A,A	T,T	0.860835,0.951389	-0.0172272,0.00789814	0.00571235,0.0198773	2.59122,0.160451	0.000230785	0.000460975
2	rs75056001	239641624	NA,T	NA,C	NA,0.96131	NA,0.016037	NA,0.0221651	NA,0.328497	0.000230447	0.000461129
2	rs61831688	239103599	T,NA	C,NA	0.970179,NA	-0.0197216,NA	0.0116239,NA	1.04689,NA	0.000230181	0.000460561
2	rs9428434	239101406	T,T	C,C	0.856859,0.948413	-0.0172966,0.00799932	0.00564551,0.0193256	2.66043,0.168175	0.000230142	0.000459693
2	rs75732623	239641596	NA,A	NA,C	NA,0.96131	NA,0.0159449	NA,0.0221651	NA,0.326139	0.000229845	0.000459925
2	rs61834667	239543180	C,C	T,T	0.581511,0.940476	0.000334127,0.0398122	0.00400792,0.0180669	0.0298578,1.55984	0.000229757	0.000459761
2	rs75405235	239410254	NA,G	NA,A	NA,0.875992	NA,0.00861495	NA,0.0129696	NA,0.295389	0.000229631	0.000459461
2	rs17554620	238963434	T,T	A,A	0.869781,0.946429	-0.00665276,0.0141001	0.00587486,0.0189842	0.589288,0.339469	0.0002295	0.000458683
2	rs138836343	238929562	C,NA	T,NA	0.991054,NA	0.0227369,NA	0.0209976,NA	0.55458,NA	0.000229401	0.000458962
2	rs61829117	239001412	A,A	C,C	0.903579,0.946429	-0.0180078,0.0145207	0.00669838,0.0189842	2.14388,0.352282	0.000229229	0.000458086
2	rs61829116	239001408	T,T	C,C	0.902585,0.946429	-0.0179671,0.0147708	0.00666778,0.0189842	2.15199,0.359981	0.000229183	0.000457998
2	rs150018765	238802794	NA,G	NA,T	NA,0.972222	NA,-0.0177062	NA,0.0260119	NA,0.304462	0.000228755	0.000457714
2	rs529673	238752992	G,G	A,A	0.77833,0.506944	-0.00500017,0.0178267	0.00475997,0.00855018	0.532384,1.43093	0.000228597	0.000457371
2	rs12564240	239690740	NA,A	NA,C	NA,0.910714	NA,-0.00938354	NA,0.0149907	NA,0.274626	0.000228436	0.000457092
2	rs74943093	239160282	C,NA	T,NA	0.989066,NA	0.0242096,NA	0.0190121,NA	0.692753,NA	0.000228327	0.000456896
2	rs182321399	238910502	T,NA	G,NA	0.988072,NA	0.0336387,NA	0.0182119,NA	1.18885,NA	0.000228073	0.000456367
2	rs7549234	239651695	NA,G	NA,C	NA,0.96131	NA,0.015668	NA,0.0221651	NA,0.319081	0.000228065	0.000456364
2	rs78855527	238851681	NA,G	NA,A	NA,0.914682	NA,0.0104614	NA,0.015302	NA,0.306107	0.000227995	0.000456181
2	rs74592861	239655419	NA,T	NA,G	NA,0.96131	NA,0.0156533	NA,0.0221651	NA,0.318709	0.000227972	0.000456178
2	rs80053335	238782105	NA,C	NA,G	NA,0.972222	NA,0.0203883	NA,0.0260119	NA,0.36336	0.0002279	0.000455999
2	rs76206319	239645691	NA,A	NA,G	NA,0.96131	NA,0.0156366	NA,0.0221651	NA,0.318284	0.000227866	0.000455966
2	rs116496568	239652081	NA,G	NA,A	NA,0.96131	NA,0.0156219	NA,0.0221651	NA,0.317911	0.000227774	0.00045578
2	rs116022290	239660170	NA,G	NA,C	NA,0.96131	NA,0.0156219	NA,0.0221651	NA,0.317911	0.000227774	0.00045578
2	rs78004773	239485765	NA,T	NA,C	NA,0.915675	NA,-0.0113726	NA,0.0153834	NA,0.337488	0.000227507	0.000455205
2	rs148937600	239516779	NA,C	NA,T	NA,0.987103	NA,0.0227602	NA,0.0378862	NA,0.261215	0.000227244	0.000454703
2	rs150968021	238723223	NA,T	NA,C	NA,0.988095	NA,-0.0257061	NA,0.0394133	NA,0.288817	0.000227234	0.000454671
2	rs550373670	238954854	NA,A	NA,T	NA,0.993056	NA,-0.036734	NA,0.0514752	NA,0.322887	0.000227163	0.000454527
2	rs79719732	238753976	NA,T	NA,A	NA,0.988095	NA,0.0272322	NA,0.0394133	NA,0.310155	0.000227085	0.000454374
2	rs11800868	239554370	T,NA	C,NA	0.979125,NA	-0.0157703,NA	0.0138296,NA	0.594911,NA	0.000227031	0.000454275
2	rs72754668	239591785	G,G	A,A	0.709742,0.874008	-0.000179597,0.0292996	0.00435609,0.0128817	0.0145226,1.63949	0.00022656	0.000453409
2	rs9428820	239174262	T,T	A,A	0.796223,0.941468	-0.013643,-0.0324333	0.00490845,0.0182098	2.26404,1.12554	0.000226417	0.000452478
2	rs77047706	239646186	NA,T	NA,C	NA,0.96131	NA,0.0154006	NA,0.0221651	NA,0.312318	0.000226391	0.000453013
2	rs75074859	239125806	NA,A	NA,G	NA,0.947421	NA,-0.0105625	NA,0.0191524	NA,0.235604	0.00022635	0.000452904
2	rs117538156	238852257	NA,A	NA,G	NA,0.914682	NA,0.0102511	NA,0.015302	NA,0.298511	0.000226092	0.000452375
2	rs73107738	238916786	C,NA	T,NA	0.959245,NA	0.0203443,NA	0.00999958,NA	1.37779,NA	0.000225835	0.000451703
2	rs1916622	238927679	NA,T	NA,G	NA,0.991071	NA,-0.0322407	NA,0.0454422	NA,0.320552	0.000225421	0.000451045
2	rs12092198	238761812	NA,G	NA,A	NA,0.988095	NA,0.0267208	NA,0.0394133	NA,0.302951	0.000225311	0.000450825
2	rs1916623	238927634	NA,G	NA,T	NA,0.991071	NA,-0.0321932	NA,0.0454422	NA,0.319963	0.00022528	0.000450762
2	rs16837132	238733687	NA,G	NA,A	NA,0.954365	NA,0.0126784	NA,0.0204832	NA,0.270886	0.000225213	0.000450631
2	rs74232398	238889276	NA,G	NA,T	NA,0.850198	NA,-0.00817442	NA,0.011978	NA,0.305436	0.000225198	0.000450606
2	rs12562714	238849619	G,G	T,T	0.434394,0.298611	-0.0115478,-0.0036306	0.00398879,0.00934051	2.42125,0.156454	0.000225113	0.000450352
2	rs113541353	239327007	NA,G	NA,A	NA,0.978175	NA,-0.0145222	NA,0.0292559	NA,0.207873	0.000224979	0.000450157
2	rs78249064	239502912	NA,A	NA,G	NA,0.749008	NA,0.00748091	NA,0.00985893	NA,0.348746	0.000224791	0.000449777
2	rs76063279	239491774	NA,T	NA,C	NA,0.972222	NA,0.0189658	NA,0.0260119	NA,0.331682	0.000224728	0.000449664
2	rs609718	238746814	NA,A	NA,C	NA,0.041667	NA,0.0152174	NA,0.0213919	NA,0.321611	0.000224482	0.00044917
2	rs74384320	238761468	NA,T	NA,C	NA,0.988095	NA,0.0264765	NA,0.0394133	NA,0.299527	0.000224481	0.000449163
2	rs34407112	239103070	G,NA	A,NA	0.962227,NA	-0.0160398,NA	0.0103707,NA	0.913824,NA	0.000224478	0.000449189
2	rs113748483	239195534	G,NA	C,NA	0.961233,NA	0.00750749,NA	0.0102422,NA	0.333895,NA	0.000224379	0.000448826
2	rs116916722	238850842	NA,A	NA,G	NA,0.914682	NA,0.0100462	NA,0.015302	NA,0.291167	0.000224289	0.000448768
2	rs77933864	239635318	NA,G	NA,T	NA,0.962302	NA,0.01537	NA,0.0224433	NA,0.306761	0.000224151	0.00044853
2	rs79789184	239455950	NA,C	NA,T	NA,0.838294	NA,0.00712488	NA,0.0116103	NA,0.268063	0.000224013	0.000448222
2	rs10802772	239697499	NA,G	NA,A	NA,0.10119	NA,0.0101754	NA,0.0141743	NA,0.325291	0.000223957	0.00044813
2	rs74149085	239675501	NA,C	NA,T	NA,0.960318	NA,0.015329	NA,0.0218976	NA,0.315239	0.000223942	0.000448109
2	rs117403356	238757308	NA,A	NA,T	NA,0.970238	NA,-0.0173754	NA,0.0251555	NA,0.310032	0.000223872	0.00044796
2	rs3011569	238921067	T,T	C,C	0.757455,0.582341	0.0026887,0.0189615	0.0046128,0.00866769	0.251831,1.54214	0.000223629	0.000447403
2	rs2689142	239021798	T,T	A,A	0.683897,0.973214	0.00946622,0.0163519	0.00425236,0.0264757	1.58491,0.270165	0.000223437	0.000446718
2	rs147210316	238763818	NA,G	NA,A	NA,0.988095	NA,0.0261627	NA,0.0394133	NA,0.295149	0.000223429	0.000447059
2	rs79775294	239195332	C,NA	A,NA	0.961233,NA	0.00746334,NA	0.0102422,NA	0.331434,NA	0.000222988	0.000446044
2	rs567088	238715653	A,A	G,G	0.507952,0.451389	0.00404548,0.0048473	0.0039548,0.00859004	0.513794,0.242183	0.000222954	0.000446023
2	rs1568707	239054495	A,NA	G,NA	0.132207,NA	-0.0173777,NA	0.0058372,NA	2.53607,NA	0.000222726	0.000445654
2	rs2689182	238925852	NA,T	NA,C	NA,0.991071	NA,-0.0313049	NA,0.0454422	NA,0.309016	0.000222698	0.000445596
2	rs138358961	239347420	G,NA	A,NA	0.982107,NA	-0.0287857,NA	0.014915,NA	1.27076,NA	0.000222609	0.000445412
2	rs567090	238715652	A,A	G,G	0.507952,0.449405	0.00404548,0.00480074	0.0039548,0.00859346	0.513794,0.239275	0.000222552	0.000445219
2	rs148171190	238950053	NA,A	NA,C	NA,0.993056	NA,-0.034865	NA,0.0514752	NA,0.302592	0.000222311	0.000444821
2	rs7414356	238760451	NA,A	NA,C	NA,0.988095	NA,0.0258029	NA,0.0394133	NA,0.290156	0.000222245	0.000444691
2	rs79509001	239541028	C,NA	T,NA	0.949304,NA	-0.0142399,NA	0.00901262,NA	0.942689,NA	0.000222186	0.000444618
2	rs2462011	238925914	NA,T	NA,C	NA,0.991071	NA,-0.0311047	NA,0.0454422	NA,0.306567	0.000222131	0.000444461
2	rs117177160	239315395	NA,A	NA,G	NA,0.959325	NA,0.0141187	NA,0.0216401	NA,0.288933	0.000222006	0.000444207
2	rs2689183	238925724	NA,G	NA,A	NA,0.991071	NA,-0.031042	NA,0.0454422	NA,0.3058	0.000221954	0.000444107
2	rs113718712	239659632	A,NA	C,NA	0.989066,NA	0.0336283,NA	0.0190121,NA	1.11391,NA	0.00022158	0.000443323
2	rs2841414	238925837	NA,A	NA,G	NA,0.991071	NA,-0.0308931	NA,0.0454422	NA,0.303984	0.000221537	0.000443273
2	rs368585347	239266623	NA,A	NA,G	NA,0.965278	NA,0.0142413	NA,0.0233493	NA,0.266073	0.000221479	0.00044316
2	rs116345612	239430428	G,NA	A,NA	0.985089,NA	0.034957,NA	0.0163138,NA	1.49308,NA	0.000221368	0.000442974
2	rs115472285	239093103	T,NA	C,NA	0.985089,NA	-0.0251206,NA	0.0163138,NA	0.907981,NA	0.000221328	0.000442677
2	rs12024841	239497207	NA,A	NA,G	NA,0.742063	NA,0.00706065	NA,0.00977071	NA,0.327991	0.000221315	0.000442822
2	rs6668849	239177456	C,C	G,G	0.795229,0.941468	-0.0135311,-0.0324891	0.00489958,0.0182098	2.2403,1.12844	0.000221169	0.000442003
2	rs3001439	238921074	C,C	A,A	0.757455,0.582341	0.0026887,0.0189103	0.0046128,0.00866769	0.251831,1.53563	0.000221128	0.000442399
2	rs76017353	238850880	NA,C	NA,T	NA,0.904762	NA,-0.00873689	NA,0.0145623	NA,0.2608	0.00022106	0.000442325
2	rs7536303	239595136	A,A	G,G	0.709742,0.799603	0.00026953,0.0238978	0.00435609,0.0106787	0.0219734,1.59811	0.000220863	0.000442016
2	rs149399037	238727571	NA,A	NA,T	NA,0.97619	NA,-0.0182258	NA,0.0280389	NA,0.28762	0.00022058	0.000441369
2	rs57387300	238899931	NA,T	NA,A	NA,0.884921	NA,0.00826307	NA,0.0133953	NA,0.269763	0.000220576	0.00044134
2	rs7519764	238729528	NA,T	NA,G	NA,0.892857	NA,-0.00805874	NA,0.0138207	NA,0.251943	0.000220534	0.000441275
2	rs116457080	239207675	A,NA	G,NA	0.961233,NA	0.00738237,NA	0.0102422,NA	0.326939,NA	0.00022047	0.000441009
2	rs61829119	239003117	C,C	T,T	0.90159,0.946429	-0.0177734,0.0152551	0.00663768,0.0189842	2.12995,0.375052	0.000220457	0.000440571
2	rs61829118	239002700	C,C	T,T	0.90159,0.946429	-0.0177734,0.0152551	0.00663768,0.0189842	2.12995,0.375052	0.000220457	0.000440571
2	rs2689181	238926365	NA,A	NA,C	NA,0.991071	NA,-0.0304953	NA,0.0454422	NA,0.299149	0.000220436	0.00044107
2	rs11807305	239670937	NA,G	NA,A	NA,0.959325	NA,0.0145485	NA,0.0216401	NA,0.29982	0.000220303	0.000440829
2	rs112223732	239064594	A,A	G,G	0.789264,0.993056	0.0119359,0.0618204	0.00484796,0.0514752	1.85965,0.638724	0.000220296	0.000440812
2	rs117657130	239540378	NA,T	NA,G	NA,0.947421	NA,-0.0116005	NA,0.0191524	NA,0.263827	0.000220109	0.000440426
2	rs1796837	239688078	C,C	T,T	0.45328,0.641865	-0.00848935,0.000445988	0.00397168,0.00891575	1.48732,0.0176815	0.0002201	0.000440447
2	rs4659881	238762843	NA,C	NA,A	NA,0.988095	NA,0.025099	NA,0.0394133	NA,0.280466	0.000219994	0.000440187
2	rs12085878	238762337	NA,C	NA,A	NA,0.988095	NA,0.025099	NA,0.0394133	NA,0.280466	0.000219994	0.000440187
2	rs61829126	239010158	T,T	C,C	0.90159,0.946429	-0.0178154,0.0149068	0.00663768,0.0189842	2.13815,0.36419	0.000219904	0.000439463
2	rs7522772	238765106	NA,A	NA,G	NA,0.988095	NA,0.0250173	NA,0.0394133	NA,0.279347	0.000219738	0.000439675
2	rs4659880	238762742	NA,C	NA,T	NA,0.988095	NA,0.0249816	NA,0.0394133	NA,0.27886	0.000219627	0.000439453
2	rs74148784	238904668	NA,A	NA,G	NA,0.883929	NA,0.00808371	NA,0.0133454	NA,0.263847	0.000219364	0.000438915
2	rs72754666	239589997	G,G	T,T	0.708748,0.874008	-0.00035876,0.0290962	0.0043517,0.0128817	0.0295156,1.62159	0.000219249	0.000438778
2	rs6698914	238763495	NA,G	NA,A	NA,0.988095	NA,0.0247411	NA,0.0394133	NA,0.275578	0.000218882	0.000437962
2	rs6698902	238763456	NA,G	NA,A	NA,0.988095	NA,0.0247411	NA,0.0394133	NA,0.275578	0.000218882	0.000437962
2	rs61829083	238991114	T,T	C,C	0.90159,0.946429	-0.0178322,0.0146738	0.00663768,0.0189842	2.14144,0.356989	0.000218877	0.000437412
2	rs74511775	238829564	NA,A	NA,G	NA,0.800595	NA,-0.00693518	NA,0.0106986	NA,0.286647	0.000218815	0.000437827
2	rs71644949	238954803	A,A	G,G	0.871769,0.969246	0.0197264,0.0153442	0.00591347,0.0247591	3.07037,0.271298	0.000218667	0.000437532
2	rs35578654	239064914	A,A	T,T	0.789264,0.993056	0.0119173,0.0617541	0.00484796,0.0514752	1.85502,0.63778	0.000218563	0.000437344
2	rs607591	238752925	G,G	A,A	0.771372,0.506944	-0.00480121,0.0174855	0.00470807,0.00855018	0.511687,1.3888	0.0002184	0.000436968
2	rs2689129	238931367	NA,G	NA,C	NA,0.991071	NA,-0.029705	NA,0.0454422	NA,0.289617	0.000218308	0.000436814
2	rs79171108	239429910	NA,C	NA,A	NA,0.962302	NA,-0.0117755	NA,0.0224433	NA,0.221989	0.000217688	0.00043558
2	rs117879004	239464660	NA,C	NA,G	NA,0.981151	NA,-0.0164741	NA,0.0314332	NA,0.221697	0.000217568	0.000435337
2	rs115881168	239202705	A,NA	G,NA	0.962227,NA	0.00753782,NA	0.0103707,NA	0.330381,NA	0.000217532	0.000435133
2	rs6698481	238763084	NA,T	NA,A	NA,0.988095	NA,0.0242964	NA,0.0394133	NA,0.269544	0.00021753	0.000435258
2	rs61829125	239009383	C,C	T,T	0.90159,0.946429	-0.0177734,0.0149068	0.00663768,0.0189842	2.12995,0.36419	0.00021731	0.000434283
2	rs144197154	238784799	NA,T	NA,C	NA,0.974206	NA,0.0136395	NA,0.0269663	NA,0.212542	0.000217166	0.000434547
2	rs72765293	239005394	G,G	C,C	0.902585,0.946429	-0.0177235,0.0152551	0.00666778,0.0189842	2.10464,0.375052	0.000217165	0.000433992
2	rs12089098	238744049	NA,G	NA,C	NA,0.955357	NA,-0.0136541	NA,0.0206987	NA,0.292879	0.000217105	0.000434409
2	rs1218667	239691469	C,C	T,T	0.457256,0.643849	-0.0083055,0.000249413	0.00396883,0.00892676	1.43917,0.00978992	0.000217098	0.00043444
2	rs61829127	239011243	G,G	A,A	0.902585,0.946429	-0.0177792,0.0148095	0.00666778,0.0189842	2.11542,0.361176	0.00021658	0.00043282
2	rs114948799	238746322	NA,T	NA,C	NA,0.9375	NA,0.0108414	NA,0.0176595	NA,0.268193	0.000216568	0.000433338
2	rs12403680	238993464	A,A	T,T	0.90159,0.946429	-0.0177734,0.0148219	0.00663768,0.0189842	2.12995,0.36156	0.00021656	0.000432784
2	rs6704378	238763853	NA,C	NA,T	NA,0.988095	NA,0.0239543	NA,0.0394133	NA,0.264929	0.000216513	0.000433223
2	rs144578578	239565312	NA,T	NA,C	NA,0.969246	NA,-0.0150511	NA,0.0247591	NA,0.264999	0.000216368	0.000432944
2	rs139452921	239220050	T,NA	C,NA	0.983101,NA	-0.0260445,NA	0.0153396,NA	1.04801,NA	0.000216213	0.000432653
2	rs12060430	238757460	NA,T	NA,C	NA,0.970238	NA,-0.0157945	NA,0.0251555	NA,0.275654	0.000216114	0.000432439
2	rs138610798	239604102	NA,G	NA,A	NA,0.992063	NA,0.0359103	NA,0.0481747	NA,0.341018	0.000215951	0.000432104
2	rs113311612	238764409	NA,A	NA,G	NA,0.988095	NA,0.0237255	NA,0.0394133	NA,0.261857	0.000215843	0.000431883
2	rs4579742	239460167	T,T	A,A	0.15507,0.044643	-0.00563937,-0.0418966	0.00546217,0.0206987	0.520186,1.36695	0.000215501	0.000431198
2	rs141000962	239101563	NA,G	NA,T	NA,0.980159	NA,-0.0207913	NA,0.0306528	NA,0.303127	0.000215297	0.000430801
2	rs61829124	239008109	A,A	G,G	0.90159,0.946429	-0.0177315,0.014958	0.00663768,0.0189842	2.12177,0.36578	0.000215206	0.00043008
2	rs61829088	238993154	T,T	A,A	0.900596,0.946429	-0.0176941,0.0147708	0.00660805,0.0189842	2.12995,0.359981	0.000214882	0.000429445
2	rs61829128	239011556	T,T	A,A	0.90159,0.946429	-0.0177315,0.0149068	0.00663768,0.0189842	2.12177,0.36419	0.000214755	0.00042918
2	rs2841357	238956539	NA,C	NA,G	NA,0.992063	NA,-0.0298925	NA,0.0481747	NA,0.271706	0.000214721	0.000429636
2	rs79341342	238963548	NA,C	NA,A	NA,0.950397	NA,0.00859699	NA,0.0196877	NA,0.178911	0.000214409	0.000429033
2	rs79656461	239656305	NA,G	NA,A	NA,0.958333	NA,0.013221	NA,0.0213919	NA,0.270388	0.000214403	0.000429023
2	rs79345319	238900148	NA,T	NA,C	NA,0.884921	NA,0.00754445	NA,0.0133953	NA,0.241627	0.00021425	0.000428685
2	rs683070	238751635	A,A	C,C	0.781312,0.50496	-0.00306097,0.0184837	0.00478316,0.00854977	0.282158,1.51391	0.000214244	0.000428694
2	rs61829086	238992680	A,A	C,C	0.90159,0.946429	-0.0177447,0.0147198	0.00663768,0.0189842	2.12435,0.358405	0.000213926	0.000427522
2	rs61829087	238992728	C,C	T,T	0.90159,0.946429	-0.0177447,0.0147198	0.00663768,0.0189842	2.12435,0.358405	0.000213926	0.000427522
2	rs74149041	239524781	NA,G	NA,A	NA,0.972222	NA,0.0140041	NA,0.0260119	NA,0.228912	0.000213871	0.000427941
2	rs117601028	238953397	NA,A	NA,G	NA,0.952381	NA,0.00873058	NA,0.0200728	NA,0.178093	0.00021387	0.000427955
2	rs77219640	239657703	NA,C	NA,T	NA,0.959325	NA,0.0133278	NA,0.0216401	NA,0.269242	0.000213702	0.000427621
2	rs686145	238744366	NA,A	NA,G	NA,0.044643	NA,0.0130197	NA,0.0206987	NA,0.276263	0.000213625	0.000427448
2	rs148319276	238733570	NA,C	NA,G	NA,0.969246	NA,0.0134502	NA,0.0247591	NA,0.231389	0.000213477	0.000427151
2	rs187522801	239399186	NA,G	NA,C	NA,0.982143	NA,-0.0182609	NA,0.0322783	NA,0.242926	0.000213446	0.000427093
2	rs16837128	238732669	NA,C	NA,T	NA,0.893849	NA,-0.00722039	NA,0.0138774	NA,0.219786	0.000213445	0.000427091
2	rs1218672	239689973	C,C	T,T	0.456262,0.641865	-0.00830694,0.000298942	0.00396952,0.00891575	1.43917,0.0117746	0.000213426	0.000427095
2	rs1628671	239687073	C,C	T,T	0.457256,0.643849	-0.00826017,0.000496179	0.00396883,0.00892676	1.42701,0.0196904	0.000213408	0.000427062
2	rs2841417	238931061	A,A	G,G	0.681909,0.949405	-0.00938328,0.0134363	0.00424522,0.019504	1.5673,0.309019	0.000213069	0.000426215
2	rs12402020	238984290	G,G	A,A	0.902585,0.946429	-0.0178252,0.0140402	0.00666778,0.0189842	2.12435,0.337657	0.000212814	0.000425295
2	rs9428423	239079494	A,A	G,G	0.859841,0.951389	-0.0169974,0.00800576	0.00569534,0.0198773	2.54654,0.162964	0.000212728	0.000424928
2	rs10925698	238732036	NA,G	NA,C	NA,0.893849	NA,-0.00712804	NA,0.0138774	NA,0.216453	0.000212723	0.000425646
2	rs61829078	238986430	A,A	G,G	0.90159,0.946429	-0.0177447,0.0145717	0.00663768,0.0189842	2.12435,0.353848	0.000212657	0.000424986
2	rs75701929	238910824	NA,C	NA,T	NA,0.882937	NA,0.00727228	NA,0.0132962	NA,0.233276	0.000212604	0.000425392
2	rs72765290	239000944	G,G	A,A	0.90159,0.946429	-0.0176434,0.0152551	0.00663768,0.0189842	2.10464,0.375052	0.000212548	0.000424772
2	rs7548562	238730665	NA,T	NA,C	NA,0.893849	NA,-0.00707725	NA,0.0138774	NA,0.214625	0.00021233	0.000424861
2	rs144464529	239035551	A,NA	G,NA	0.983101,NA	-0.0231071,NA	0.0153396,NA	0.879515,NA	0.000212245	0.00042471
2	rs61829074	238985277	T,T	C,C	0.90159,0.946429	-0.0177447,0.0145207	0.00663768,0.0189842	2.12435,0.352282	0.000212223	0.00042412
2	rs61829075	238985743	A,A	T,T	0.90159,0.946429	-0.0177447,0.0145207	0.00663768,0.0189842	2.12435,0.352282	0.000212223	0.00042412
2	rs10925700	238732139	NA,T	NA,C	NA,0.893849	NA,-0.00703107	NA,0.0138774	NA,0.212967	0.000211976	0.000424153
2	rs7525520	238730742	NA,A	NA,G	NA,0.893849	NA,-0.00703107	NA,0.0138774	NA,0.212967	0.000211976	0.000424153
2	rs142497247	239517253	A,NA	G,NA	0.976143,NA	-0.020398,NA	0.0129561,NA	0.937801,NA	0.00021168	0.000423442
2	rs7517499	238730753	NA,C	NA,T	NA,0.893849	NA,-0.00698488	NA,0.0138774	NA,0.211312	0.000211625	0.00042345
2	rs61829123	239006507	A,A	C,C	0.90159,0.946429	-0.0176434,0.0151065	0.00663768,0.0189842	2.10464,0.370405	0.000211241	0.000422159
2	rs61829112	238998170	G,G	A,A	0.902585,0.946429	-0.0176955,0.0147708	0.00666778,0.0189842	2.09924,0.359981	0.000211226	0.000422126
2	rs61829073	238984856	T,T	C,C	0.90159,0.946429	-0.0177447,0.0143861	0.00663768,0.0189842	2.12435,0.348166	0.000211092	0.00042186
2	rs77890683	239560283	NA,T	NA,A	NA,0.91369	NA,-0.00707474	NA,0.0152221	NA,0.192399	0.000210964	0.00042212
2	rs7525823	238731113	NA,C	NA,G	NA,0.893849	NA,-0.00689249	NA,0.0138774	NA,0.208013	0.00021093	0.000422059
2	rs61829080	238990169	C,C	T,T	0.90159,0.946429	-0.0176989,0.0146738	0.00663768,0.0189842	2.11542,0.356989	0.000210795	0.000421268
2	rs12403574	238989045	T,T	A,A	0.90159,0.946429	-0.0176989,0.0146738	0.00663768,0.0189842	2.11542,0.356989	0.000210795	0.000421268
2	rs75241916	239579003	NA,G	NA,A	NA,0.923611	NA,0.00922338	NA,0.0160932	NA,0.246752	0.00021079	0.000421785
2	rs7515669	238731284	NA,T	NA,A	NA,0.893849	NA,-0.00684629	NA,0.0138774	NA,0.206368	0.000210586	0.000421372
2	rs12088968	238764940	NA,G	NA,A	NA,0.988095	NA,0.0217584	NA,0.0394133	NA,0.235892	0.00021043	0.000421052
2	rs78745534	238900899	NA,G	NA,A	NA,0.884921	NA,0.00705841	NA,0.0133953	NA,0.223124	0.000210379	0.000420942
2	rs72765281	238989439	T,T	A,A	0.90159,0.946429	-0.0176989,0.0146228	0.00663768,0.0189842	2.11542,0.355417	0.000210363	0.000420404
2	rs61829079	238989540	G,G	C,C	0.90159,0.946429	-0.0176989,0.0146228	0.00663768,0.0189842	2.11542,0.355417	0.000210363	0.000420404
2	rs149665114	238731571	NA,T	NA,C	NA,0.94246	NA,-0.00951699	NA,0.0183564	NA,0.218862	0.000210203	0.000420604
2	rs61829111	238996402	T,T	C,C	0.90159,0.946429	-0.0176434,0.01497	0.00663768,0.0189842	2.10464,0.366154	0.000210057	0.000419794
2	rs75914331	239572547	G,NA	T,NA	0.954274,NA	-0.0140013,NA	0.00946506,NA	0.856765,NA	0.00021002	0.000420233
2	rs55942601	239034244	NA,A	NA,G	NA,0.949405	NA,0.00760405	NA,0.019504	NA,0.156997	0.000209682	0.000419575
2	rs2841412	238924706	NA,G	NA,T	NA,0.991071	NA,-0.0261391	NA,0.0454422	NA,0.24784	0.000209663	0.000419518
2	rs61829114	238999650	G,G	A,A	0.90159,0.946429	-0.0175973,0.015209	0.00663768,0.0189842	2.09569,0.373608	0.000209426	0.000418535
2	rs77270723	238907013	NA,A	NA,G	NA,0.90377	NA,-0.00662903	NA,0.014495	NA,0.188805	0.00020941	0.000419018
2	rs1782351	239684015	A,A	G,G	0.457256,0.643849	-0.00821484,0.000893481	0.00396883,0.00892676	1.41491,0.0360834	0.000209407	0.000419056
2	rs16837260	238785675	NA,T	NA,G	NA,0.839286	NA,0.00668668	NA,0.0116392	NA,0.247467	0.000209294	0.000418774
2	rs10925701	238732385	NA,A	NA,G	NA,0.893849	NA,-0.00665682	NA,0.0138774	NA,0.199661	0.000209205	0.000418608
2	rs73121911	238730096	NA,G	NA,T	NA,0.893849	NA,-0.00665682	NA,0.0138774	NA,0.199661	0.000209205	0.000418608
2	rs61829076	238985901	A,A	G,G	0.90159,0.946429	-0.0176989,0.0144747	0.00663768,0.0189842	2.11542,0.350875	0.000209123	0.000417925
2	rs73115334	239183930	T,NA	C,NA	0.961233,NA	0.00698676,NA	0.0102422,NA	0.305272,NA	0.000208755	0.000417581
2	rs1589688	238925185	NA,C	NA,A	NA,0.991071	NA,-0.0257231	NA,0.0454422	NA,0.243097	0.000208752	0.000417694
2	rs72765284	238991771	T,T	C,C	0.90159,0.946429	-0.0176573,0.0147198	0.00663768,0.0189842	2.10732,0.358405	0.000208734	0.000417151
2	rs61829085	238991998	A,A	G,G	0.90159,0.946429	-0.0176573,0.0147198	0.00663768,0.0189842	2.10732,0.358405	0.000208734	0.000417151
2	rs2248916	239686210	A,A	G,G	0.457256,0.644841	-0.00821484,0.000595847	0.00396883,0.00893234	1.41491,0.0237348	0.000208679	0.000417598
2	rs7525720	238730970	NA,A	NA,G	NA,0.893849	NA,-0.00656436	NA,0.0138774	NA,0.196409	0.000208547	0.000417291
2	rs113636888	239516419	NA,A	NA,C	NA,0.972222	NA,0.0126668	NA,0.0260119	NA,0.203228	0.000208522	0.000417239
2	rs61830461	239025026	C,C	T,T	0.900596,0.946429	-0.017537,0.0156037	0.00660805,0.0189842	2.09924,0.386036	0.000208351	0.000416391
2	rs9428433	239098134	C,NA	A,NA	0.913519,NA	-0.0171207,NA	0.00703429,NA	1.82573,NA	0.000208072	0.000416008
2	rs113680745	238740863	NA,A	NA,G	NA,0.938492	NA,0.00952354	NA,0.0177919	NA,0.227341	0.000207976	0.000416147
2	rs79258705	239648526	NA,A	NA,C	NA,0.97123	NA,0.0140148	NA,0.0255725	NA,0.233837	0.000207883	0.000415957
2	rs73121909	238729630	NA,T	NA,C	NA,0.893849	NA,-0.00644279	NA,0.0138774	NA,0.192155	0.000207697	0.00041559
2	rs79368388	239505659	NA,C	NA,A	NA,0.933532	NA,-0.00747771	NA,0.0171606	NA,0.178475	0.00020768	0.000415558
2	rs7511818	238729362	NA,G	NA,T	NA,0.893849	NA,-0.00642102	NA,0.0138774	NA,0.191396	0.000207547	0.00041529
2	rs7519757	238729496	NA,A	NA,G	NA,0.893849	NA,-0.00639638	NA,0.0138774	NA,0.190537	0.000207377	0.000414951
2	rs12746802	238886352	G,G	A,A	0.7167,0.544643	-0.00872831,-0.0105566	0.00438781,0.00858363	1.3309,0.660045	0.000207052	0.000414389
2	rs78218506	239007706	NA,A	NA,G	NA,0.97123	NA,0.010477	NA,0.0255725	NA,0.166197	0.000207043	0.000414272
2	rs74771054	239572891	NA,A	NA,T	NA,0.80754	NA,0.00553785	NA,0.010843	NA,0.214997	0.000207012	0.000414225
2	rs79990363	238904256	NA,C	NA,T	NA,0.883929	NA,0.00655175	NA,0.0133454	NA,0.205183	0.000206972	0.000414126
2	rs2820048	239444964	G,G	T,T	0.66998,0.87004	0.00877656,0.0105704	0.00420473,0.0127124	1.43344,0.391803	0.000206966	0.000414053
2	rs16837130	238732860	NA,C	NA,T	NA,0.893849	NA,-0.00632852	NA,0.0138774	NA,0.188178	0.000206914	0.000414024
2	rs74914378	239131693	NA,A	NA,T	NA,0.953373	NA,0.00521472	NA,0.0202746	NA,0.0985302	0.00020669	0.000413582
2	rs12406780	238987220	A,A	C,C	0.899602,0.944444	-0.0175875,0.0143743	0.00657888,0.0186617	2.12435,0.355417	0.000206638	0.000412971
2	rs13376661	239565556	NA,C	NA,T	NA,0.988095	NA,-0.0220385	NA,0.0394133	NA,0.239539	0.000206537	0.000413265
2	rs12562815	239238395	NA,A	NA,G	NA,0.888889	NA,-0.00901816	NA,0.0136019	NA,0.294712	0.000206399	0.00041299
2	rs606572	238746080	NA,G	NA,A	NA,0.041667	NA,0.011717	NA,0.0213919	NA,0.233678	0.000206156	0.000412504
2	rs6683644	239053058	T,T	C,C	0.291252,0.006944	-0.00847338,-0.0676241	0.0043517,0.0514768	1.28804,0.723646	0.000206142	0.000412387
2	rs79164995	239006211	A,A	T,T	0.900596,0.946429	-0.0175647,0.0151065	0.00660805,0.0189842	2.10464,0.370405	0.000206071	0.000411835
2	rs4659897	239205797	T,T	C,C	0.166998,0.131944	0.0162641,0.00463059	0.00530104,0.0126309	2.66669,0.146356	0.00020594	0.000411264
2	rs145785021	238730047	NA,G	NA,A	NA,0.9375	NA,-0.00684866	NA,0.0176595	NA,0.156051	0.000205938	0.000412072
2	rs140169636	239207066	T,NA	C,NA	0.983101,NA	-0.0254737,NA	0.0153396,NA	1.01419,NA	0.000205935	0.000412089
2	rs77468659	239007089	NA,T	NA,C	NA,0.97123	NA,0.00998913	NA,0.0255725	NA,0.157342	0.000205282	0.000410749
2	rs10925695	238728983	NA,T	NA,C	NA,0.893849	NA,-0.00607205	NA,0.0138774	NA,0.17933	0.000205213	0.00041062
2	rs73115341	239184584	T,NA	C,NA	0.961233,NA	0.00685888,NA	0.0102422,NA	0.298374,NA	0.000205167	0.000410406
2	rs80081700	239236034	NA,G	NA,A	NA,0.888889	NA,-0.0088219	NA,0.0136019	NA,0.286835	0.000205082	0.000410355
2	rs72765273	238980377	T,T	C,C	0.90159,0.946429	-0.0176989,0.013953	0.00663768,0.0189842	2.11542,0.335026	0.000204896	0.00040948
2	rs72765271	238980157	T,T	C,C	0.90159,0.946429	-0.0176989,0.013953	0.00663768,0.0189842	2.11542,0.335026	0.000204896	0.00040948
2	rs61829069	238980227	A,A	T,T	0.90159,0.946429	-0.0176989,0.013953	0.00663768,0.0189842	2.11542,0.335026	0.000204896	0.00040948
2	rs7525155	238976992	A,A	G,G	0.833002,0.946429	-0.0148593,0.014437	0.00530104,0.0189842	2.29573,0.349721	0.000204649	0.000409107
2	rs76353431	239298985	NA,G	NA,A	NA,0.973214	NA,0.010947	NA,0.0264757	NA,0.167964	0.000204599	0.000409384
2	rs61829129	239012903	C,C	G,G	0.90159,0.946429	-0.0175281,0.0151065	0.00663768,0.0189842	2.08231,0.370405	0.000204568	0.000408831
2	rs61829068	238980034	C,C	T,T	0.90159,0.946429	-0.0176989,0.0139073	0.00663768,0.0189842	2.11542,0.333651	0.000204537	0.000408762
2	rs117475819	238741214	NA,C	NA,A	NA,0.938492	NA,0.00885553	NA,0.0177919	NA,0.208537	0.000204506	0.000409204
2	rs7530041	238885327	NA,T	NA,C	NA,0.880952	NA,0.00581793	NA,0.0131998	NA,0.18086	0.000204366	0.000408912
2	rs504506	238743274	NA,C	NA,G	NA,0.044643	NA,0.0110367	NA,0.0206987	NA,0.226293	0.000204201	0.000408592
2	rs140872209	239587263	NA,A	NA,G	NA,0.923611	NA,0.00810636	NA,0.0160932	NA,0.211504	0.00020418	0.000408559
2	rs56666168	238736860	NA,T	NA,A	NA,0.892857	NA,0.00804271	NA,0.0138207	NA,0.251337	0.000204138	0.00040846
2	rs6667704	239065668	C,C	G,G	0.789264,0.993056	0.011736,0.0614889	0.00484796,0.0514752	1.81005,0.63401	0.000204112	0.00040843
2	rs1523421	239054372	A,A	T,T	0.291252,0.006944	-0.00842841,-0.0678979	0.0043517,0.0514768	1.27762,0.727767	0.000204097	0.000408297
2	rs2136520	239247480	NA,G	NA,A	NA,0.888889	NA,-0.00866659	NA,0.0136019	NA,0.280651	0.000204073	0.000408335
2	rs10925694	238728975	NA,G	NA,A	NA,0.893849	NA,-0.00588753	NA,0.0138774	NA,0.17303	0.000204036	0.000408265
2	rs139538216	239670297	NA,A	NA,C	NA,0.973214	NA,0.0137958	NA,0.0264757	NA,0.220176	0.000203976	0.000408136
2	rs56821412	239180811	T,NA	G,NA	0.961233,NA	0.00681479,NA	0.0102422,NA	0.296007,NA	0.000203952	0.000407975
2	rs2248922	239686177	A,A	G,G	0.457256,0.643849	-0.0081695,0.000595475	0.00396883,0.00892676	1.40285,0.0237348	0.000203946	0.000408128
2	rs76772172	239542224	NA,A	NA,G	NA,0.909722	NA,-0.00640604	NA,0.0149162	NA,0.175495	0.000203918	0.000408022
2	rs115319218	239193548	C,NA	T,NA	0.962227,NA	0.00704459,NA	0.0103707,NA	0.303677,NA	0.000203519	0.00040711
2	rs7512016	238729563	NA,C	NA,T	NA,0.893849	NA,-0.00578806	NA,0.0138774	NA,0.169657	0.000203417	0.000407028
2	rs10925703	238739930	NA,A	NA,G	NA,0.952381	NA,-0.00896041	NA,0.0200728	NA,0.183552	0.000203354	0.000406898
2	rs61829071	238981119	T,T	C,C	0.90159,0.946429	-0.0176573,0.0140544	0.00663768,0.0189842	2.10732,0.338088	0.000203312	0.000406316
2	rs61829121	239004765	C,C	A,A	0.90159,0.946429	-0.0174673,0.0153576	0.00663768,0.0189842	2.07057,0.37827	0.00020327	0.00040624
2	rs1509691	239253606	G,NA	T,NA	0.156064,NA	0.0126844,NA	0.00544795,NA	1.70121,NA	0.000203205	0.000406424
2	rs57492313	238752376	NA,T	NA,C	NA,0.956349	NA,-0.0112947	NA,0.0209218	NA,0.229665	0.000202936	0.000406064
2	rs61829130	239013329	T,T	A,A	0.90159,0.946429	-0.0174823,0.0151578	0.00663768,0.0189842	2.07347,0.372005	0.000202421	0.000404541
2	rs61829132	239013920	T,T	A,A	0.90159,0.946429	-0.0174823,0.0151578	0.00663768,0.0189842	2.07347,0.372005	0.000202421	0.000404541
2	rs75628150	239659889	NA,T	NA,G	NA,0.954365	NA,-0.0094186	NA,0.0204832	NA,0.190007	0.000202384	0.000404961
2	rs77724211	238890249	NA,A	NA,G	NA,0.991071	NA,0.0209429	NA,0.0454422	NA,0.190513	0.000202316	0.000404819
2	rs74819476	238910847	NA,G	NA,A	NA,0.883929	NA,0.00585863	NA,0.0133454	NA,0.18002	0.00020226	0.0004047
2	rs145325404	239018120	A,A	G,G	0.90159,0.946429	-0.0174406,0.0154038	0.00663768,0.0189842	2.06545,0.379722	0.000202176	0.000404054
2	rs10158871	238891716	NA,G	NA,T	NA,0.883929	NA,0.00577519	NA,0.0133454	NA,0.177048	0.000202013	0.000404207
2	rs76334418	239581641	NA,A	NA,G	NA,0.923611	NA,0.00767718	NA,0.0160932	NA,0.198369	0.000201926	0.000404048
2	rs4518888	238886128	T,T	C,C	0.7167,0.543651	-0.00868346,-0.0104582	0.00438781,0.00858212	1.32042,0.651701	0.000201921	0.000404126
2	rs76664860	239110111	G,NA	C,NA	0.977137,NA	0.0112777,NA	0.0132281,NA	0.404607,NA	0.000201855	0.000403887
2	rs61829066	238978388	A,A	G,G	0.90159,0.946429	-0.0176573,0.0138566	0.00663768,0.0189842	2.10732,0.332126	0.000201769	0.000403234
2	rs78657488	239403302	NA,C	NA,T	NA,0.985119	NA,-0.0176542	NA,0.0353055	NA,0.209682	0.00020174	0.000403661
2	rs77404986	238735191	NA,G	NA,A	NA,0.954365	NA,0.00810631	NA,0.0204832	NA,0.159714	0.000201736	0.000403661
2	rs12040128	239272488	A,A	G,G	0.801193,0.673611	0.0183796,0.0108717	0.00495399,0.00911656	3.68359,0.632536	0.000201677	0.000403648
2	rs150012372	239220555	NA,A	NA,G	NA,0.980159	NA,-0.014597	NA,0.0306528	NA,0.19796	0.00020163	0.000403444
2	rs79841426	238739777	NA,C	NA,T	NA,0.938492	NA,0.00824436	NA,0.0177919	NA,0.191725	0.000201603	0.000403396
2	rs11588641	238729740	A,A	C,C	0.880716,0.982143	-0.00969697,0.00267014	0.00610001,0.0322783	0.951129,0.0296196	0.000201491	0.000403092
2	rs10159273	238892156	NA,C	NA,G	NA,0.884921	NA,0.00564892	NA,0.0133953	NA,0.171832	0.000200871	0.00040192
2	rs7532950	239113070	G,G	A,A	0.859841,0.950397	-0.0171334,0.00252756	0.00569534,0.0196877	2.58055,0.046798	0.00020066	0.000400806
2	rs10158881	238891885	NA,C	NA,T	NA,0.884921	NA,0.00559964	NA,0.0133953	NA,0.170101	0.000200582	0.000401343
2	rs10158118	238891735	NA,T	NA,C	NA,0.884921	NA,0.00559964	NA,0.0133953	NA,0.170101	0.000200582	0.000401343
2	rs10159256	238891724	NA,A	NA,G	NA,0.884921	NA,0.00559964	NA,0.0133953	NA,0.170101	0.000200582	0.000401343
2	rs61830462	239025387	C,C	T,T	0.900596,0.946429	-0.0173893,0.015655	0.00660805,0.0189842	2.07057,0.387661	0.000200454	0.000400616
2	rs80110474	239530878	NA,C	NA,T	NA,0.90377	NA,-0.0053001	NA,0.014495	NA,0.145921	0.000200438	0.000401061
2	rs6692031	239196882	C,C	T,T	0.166998,0.130952	0.0161748,0.00518451	0.00530104,0.0126714	2.64228,0.165942	0.000200418	0.000400242
2	rs116896639	238743356	NA,C	NA,A	NA,0.938492	NA,0.00796414	NA,0.0177919	NA,0.184142	0.000200356	0.000400901
2	rs17554984	238975123	A,A	C,C	0.963221,0.981151	0.0156383,-0.0370041	0.0105045,0.0314332	0.864676,0.621414	0.000200242	0.000399903
2	rs9428783	239098223	T,T	A,A	0.857853,0.950397	-0.0168491,0.00799337	0.00566193,0.0196877	2.53437,0.164476	0.000200149	0.00039982
2	rs77474584	239575301	NA,T	NA,C	NA,0.922619	NA,0.00723126	NA,0.0159983	NA,0.18624	0.000200125	0.000400445
2	rs12028971	238865124	T,T	A,A	0.686879,0.539683	-0.00843472,-0.0123635	0.00426327,0.0085764	1.31988,0.825584	0.000200041	0.000400305
2	rs1796836	239684050	T,T	C,C	0.457256,0.642857	-0.00812416,0.000892927	0.00396883,0.00892123	1.39085,0.0360834	0.000200039	0.000400312
2	rs142998455	239167014	G,NA	A,NA	0.983101,NA	-0.0236427,NA	0.0153396,NA	0.909218,NA	0.000199905	0.000399831
2	rs75227825	238890696	NA,G	NA,A	NA,0.885913	NA,0.00552682	NA,0.0134459	NA,0.166826	0.000199863	0.000399905
2	rs637728	238715562	T,T	C,C	0.507952,0.454365	0.00390791,0.00421997	0.0039548,0.00858518	0.490687,0.205482	0.00019973	0.000399569
2	rs78537073	239060472	NA,A	NA,G	NA,0.9375	NA,-0.00851268	NA,0.0176595	NA,0.200816	0.000199599	0.000399388
2	rs146809381	239274066	NA,C	NA,G	NA,0.97619	NA,0.0103823	NA,0.0280389	NA,0.148025	0.000199541	0.000399262
2	rs74747064	239208135	NA,T	NA,C	NA,0.948413	NA,-0.009902	NA,0.0193256	NA,0.21582	0.000199536	0.00039927
2	rs655695	238742214	NA,G	NA,A	NA,0.044643	NA,0.00973717	NA,0.0206987	NA,0.195144	0.00019913	0.000398448
2	rs12041407	238885001	A,A	G,G	0.717694,0.543651	-0.00864781,-0.0103567	0.00439248,0.00858212	1.30999,0.642987	0.000198953	0.000398185
2	rs143789912	239061405	NA,A	NA,G	NA,0.9375	NA,-0.00835663	NA,0.0176595	NA,0.196499	0.00019894	0.000398069
2	rs658348	238742817	NA,A	NA,G	NA,0.044643	NA,0.00966406	NA,0.0206987	NA,0.193428	0.00019887	0.000397926
2	rs80253594	238892863	NA,C	NA,T	NA,0.884921	NA,0.00528978	NA,0.0133953	NA,0.159318	0.00019883	0.000397838
2	rs61829133	239014374	T,T	G,G	0.90159,0.946429	-0.0173948,0.0152551	0.00663768,0.0189842	2.05664,0.375052	0.000198408	0.000396525
2	rs115731690	239625753	T,NA	A,NA	0.964215,NA	-0.0109606,NA	0.0106439,NA	0.51838,NA	0.000198393	0.000396926
2	rs117084657	238907397	NA,T	NA,G	NA,0.883929	NA,0.00541675	NA,0.0133454	NA,0.164421	0.00019824	0.000396658
2	rs74232397	238802427	NA,C	NA,G	NA,0.950397	NA,-0.0069612	NA,0.0196877	NA,0.14047	0.000198033	0.000396256
2	rs77321326	238741424	NA,T	NA,A	NA,0.977182	NA,-0.0130519	NA,0.0286274	NA,0.188127	0.000197951	0.000396088
2	rs4399142	239507278	NA,A	NA,G	NA,0.8125	NA,0.00476231	NA,0.0109519	NA,0.178041	0.000197945	0.000396072
2	rs3011565	239021130	T,T	C,C	0.73161,0.992063	0.00671396,0.0862721	0.00446187,0.0481747	0.878144,1.13476	0.000197778	0.000395742
2	rs112840143	238738336	NA,C	NA,T	NA,0.938492	NA,0.00729332	NA,0.0177919	NA,0.166303	0.000197579	0.000395345
2	rs7538577	239583542	NA,A	NA,C	NA,0.923611	NA,0.00673764	NA,0.0160932	NA,0.170399	0.000197512	0.000395217
2	rs61708907	239095609	T,T	A,A	0.857853,0.950397	-0.0168051,0.00823458	0.00566193,0.0196877	2.52338,0.170209	0.000197443	0.000394416
2	rs16837362	238888774	NA,C	NA,T	NA,0.87996	NA,0.00454733	NA,0.0131525	NA,0.136951	0.000197059	0.000394295
2	rs503503	238743414	NA,C	NA,T	NA,0.049603	NA,0.00670475	NA,0.0196878	NA,0.134636	0.000196914	0.000394014
2	rs76300436	239387551	NA,T	NA,C	NA,0.877976	NA,0.00546447	NA,0.0130599	NA,0.170283	0.000196791	0.000393763
2	rs61401098	239331155	A,A	G,G	0.583499,0.599206	-0.00543454,-0.0109413	0.00401062,0.00872277	0.755956,0.678359	0.000196717	0.00039363
2	rs17615227	238808279	G,NA	T,NA	0.935388,NA	-0.0149493,NA	0.00804241,NA	1.20028,NA	0.000196667	0.000393425
2	rs73115344	239186256	C,NA	A,NA	0.962227,NA	0.0067823,NA	0.0103707,NA	0.289781,NA	0.000196617	0.000393307
2	rs61829134	239015182	C,C	T,T	0.90159,0.946429	-0.0173531,0.0153064	0.00663768,0.0189842	2.04865,0.37666	0.000196578	0.000392871
2	rs11587527	238880818	A,A	G,G	0.686879,0.535714	-0.00880384,-0.0112785	0.00426327,0.00857124	1.40984,0.725328	0.000196561	0.000393343
2	rs9428430	239091905	A,A	G,G	0.857853,0.950397	-0.0168051,0.00802553	0.00566193,0.0196877	2.52338,0.165238	0.000196528	0.000392588
2	rs6670218	238974327	A,A	T,T	0.963221,0.981151	0.0155183,-0.0370041	0.0105045,0.0314332	0.85513,0.621414	0.000196271	0.000391977
2	rs117677435	239613433	NA,A	NA,C	NA,0.978175	NA,-0.0101861	NA,0.0292559	NA,0.138041	0.000196173	0.000392533
2	rs115154442	239014865	T,T	A,A	0.90159,0.946429	-0.0173531,0.015209	0.00663768,0.0189842	2.04865,0.373608	0.000195782	0.000391279
2	rs12407187	238988675	T,T	C,C	0.90159,0.946429	-0.0174705,0.0143995	0.00663768,0.0189842	2.07121,0.348575	0.00019566	0.000391032
2	rs113397435	239322933	A,NA	C,NA	0.978131,NA	0.0160446,NA	0.0135185,NA	0.62841,NA	0.000195609	0.00039133
2	rs9428776	239087466	C,C	A,A	0.857853,0.950397	-0.0166643,0.00981851	0.00566193,0.0196877	2.48835,0.209024	0.00019556	0.000390663
2	rs9428777	239087562	C,C	T,T	0.857853,0.950397	-0.0166643,0.00981851	0.00566193,0.0196877	2.48835,0.209024	0.00019556	0.000390663
2	rs149276689	238738343	NA,G	NA,A	NA,0.977182	NA,-0.0097832	NA,0.0286274	NA,0.135166	0.000195526	0.000391234
2	rs77758292	239489687	NA,T	NA,G	NA,0.925595	NA,-0.00668131	NA,0.0162889	NA,0.166421	0.000195516	0.00039121
2	rs117910104	239516221	NA,C	NA,T	NA,0.8125	NA,0.00451526	NA,0.0109519	NA,0.167405	0.000195507	0.000391196
2	rs138916014	239215297	NA,G	NA,A	NA,0.954365	NA,-0.00836879	NA,0.0204832	NA,0.165671	0.000195504	0.000391195
2	rs78315858	238893275	NA,A	NA,G	NA,0.884921	NA,0.00459649	NA,0.0133953	NA,0.135791	0.000195302	0.00039078
2	rs76049085	238741741	NA,T	NA,G	NA,0.938492	NA,0.00668127	NA,0.0177919	NA,0.150414	0.000195294	0.000390773
2	rs12569309	239237627	NA,G	NA,A	NA,0.982143	NA,-0.0121685	NA,0.0322783	NA,0.151083	0.000195278	0.000390736
2	rs76024330	238734997	NA,G	NA,A	NA,0.935516	NA,0.00641493	NA,0.0174041	NA,0.147255	0.000195255	0.000390695
2	rs79610605	238737291	NA,A	NA,G	NA,0.938492	NA,0.00662038	NA,0.0177919	NA,0.148853	0.000195079	0.000390344
2	rs74988015	238735820	NA,A	NA,T	NA,0.938492	NA,0.00657755	NA,0.0177919	NA,0.147757	0.00019493	0.000390044
2	rs59107905	239132857	NA,G	NA,A	NA,0.938492	NA,0.00466063	NA,0.0177919	NA,0.100531	0.000194879	0.000389949
2	rs117443618	238738748	NA,T	NA,C	NA,0.938492	NA,0.00654652	NA,0.0177919	NA,0.146965	0.000194822	0.000389829
2	rs77459426	238741924	NA,G	NA,A	NA,0.955357	NA,0.00628484	NA,0.0206987	NA,0.118383	0.000194781	0.000389744
2	rs147116937	239185039	G,NA	A,NA	0.981113,NA	0.0141356,NA	0.0145245,NA	0.480903,NA	0.000194737	0.000389658
2	rs112871108	238921858	A,NA	G,NA	0.957256,NA	0.018305,NA	0.00977441,NA	1.21394,NA	0.000194622	0.000389288
2	rs61831685	239098860	C,C	T,T	0.856859,0.950397	-0.0168003,0.00793965	0.00564551,0.0196877	2.53437,0.163206	0.000194483	0.000388503
2	rs2841377	238849083	G,G	A,A	0.342942,0.262897	-0.0108764,-0.00715007	0.00416512,0.0097106	2.04479,0.335792	0.000194377	0.000388972
2	rs75780167	239145923	NA,G	NA,A	NA,0.933532	NA,-0.00621655	NA,0.0171606	NA,0.144384	0.000194358	0.000388902
2	rs17621459	239094847	G,G	A,A	0.857853,0.950397	-0.0167567,0.00823458	0.00566193,0.0196877	2.51131,0.170209	0.000194196	0.000387934
2	rs57963909	239431647	NA,A	NA,G	NA,0.97619	NA,-0.0104597	NA,0.0280389	NA,0.149283	0.000194159	0.000388495
2	rs9428779	239094157	G,G	A,A	0.857853,0.950397	-0.0167567,0.00818097	0.00566193,0.0196877	2.51131,0.168931	0.000193963	0.000387469
2	rs79012222	239500705	T,NA	C,NA	0.898608,NA	-0.00917036,NA	0.00655017,NA	0.791807,NA	0.000193963	0.000388085
2	rs16837404	238921247	C,NA	T,NA	0.956262,NA	0.0177585,NA	0.00966771,NA	1.17897,NA	0.000193738	0.000387534
2	rs117516522	238879843	NA,C	NA,T	NA,0.87996	NA,0.00383468	NA,0.0131525	NA,0.113156	0.000193664	0.000387505
2	rs75128861	239547869	NA,A	NA,T	NA,0.90377	NA,-0.00403258	NA,0.014495	NA,0.10743	0.000193657	0.000387494
2	rs75529986	238840085	NA,T	NA,C	NA,0.964286	NA,-0.00821372	NA,0.0230345	NA,0.141821	0.000193569	0.000387319
2	rs74151422	238924847	NA,T	NA,A	NA,0.947421	NA,-0.00904397	NA,0.0191524	NA,0.196013	0.000193531	0.000387233
2	rs150607181	239680551	C,NA	G,NA	0.977137,NA	0.0191015,NA	0.0132281,NA	0.827583,NA	0.000193462	0.000387146
2	rs12403511	238988676	G,G	A,A	0.90159,0.946429	-0.0174557,0.0142016	0.00663768,0.0189842	2.06835,0.342546	0.000193349	0.000386415
2	rs117319458	238845107	NA,T	NA,C	NA,0.983135	NA,0.0088001	NA,0.0331973	NA,0.101854	0.000193057	0.000386299
2	rs76801219	238982509	NA,G	NA,T	NA,0.947421	NA,-0.00705691	NA,0.0191524	NA,0.147197	0.000192955	0.000386094
2	rs141696271	239064173	NA,T	NA,G	NA,0.955357	NA,0.00375787	NA,0.0206987	NA,0.067559	0.000192916	0.000386023
2	rs12749736	238882162	G,G	A,A	0.685885,0.537698	-0.00889166,-0.0109398	0.00425961,0.00857375	1.43358,0.694714	0.000192672	0.000385565
2	rs10157993	238751623	NA,G	NA,A	NA,0.956349	NA,-0.00814681	NA,0.0209218	NA,0.156777	0.000192572	0.000385327
2	rs182858325	239174725	NA,G	NA,A	NA,0.990079	NA,0.0134029	NA,0.0431319	NA,0.12148	0.000192523	0.000385224
2	rs1796832	239679427	C,C	T,T	0.45328,0.644841	-0.0079872,0.00178471	0.00397168,0.00893234	1.35339,0.0748765	0.000192515	0.000385261
2	rs3001437	238913113	C,C	G,G	0.751491,0.588294	0.00337333,0.0180123	0.00457516,0.00868585	0.336363,1.41905	0.000192498	0.000385115
2	rs10159091	238890311	NA,C	NA,G	NA,0.883929	NA,0.00389742	NA,0.0133454	NA,0.113365	0.000192478	0.00038513
2	rs7522858	238765187	NA,A	NA,G	NA,0.988095	NA,0.0125871	NA,0.0394133	NA,0.125256	0.000192472	0.000385125
2	rs982625	238867128	C,C	T,T	0.685885,0.536706	-0.0083825,-0.0122348	0.00425961,0.00857248	1.3091,0.813847	0.000192006	0.000384227
2	rs77230095	239511280	NA,C	NA,A	NA,0.8125	NA,0.00384294	NA,0.0109519	NA,0.139261	0.000191959	0.000384097
2	rs112736601	238750800	NA,G	NA,A	NA,0.955357	NA,-0.00787562	NA,0.0206987	NA,0.152684	0.000191931	0.000384045
2	rs1796831	239679435	G,G	T,T	0.45328,0.644841	-0.0079872,0.00163533	0.00397168,0.00893234	1.35339,0.068168	0.000191925	0.000384079
2	rs79389673	238916143	NA,G	NA,T	NA,0.97619	NA,0.00568071	NA,0.0280389	NA,0.0760069	0.000191895	0.000383978
2	rs12410328	238973737	C,C	T,T	0.902585,0.946429	-0.0175616,0.0132292	0.00666778,0.0189842	2.07347,0.313458	0.000191749	0.000383212
2	rs80023306	239510434	NA,T	NA,C	NA,0.8125	NA,0.00379786	NA,0.0109519	NA,0.137415	0.000191746	0.000383671
2	rs117110132	239571564	NA,A	NA,G	NA,0.979167	NA,-0.00893146	NA,0.0299292	NA,0.116121	0.000191692	0.00038356
2	rs142376737	239518754	NA,C	NA,T	NA,0.986111	NA,0.0130735	NA,0.0365264	NA,0.142424	0.000191674	0.000383532
2	rs77937722	239107595	NA,G	NA,T	NA,0.953373	NA,0.00312652	NA,0.0202746	NA,0.0567799	0.000191606	0.000383401
2	rs193273633	239118294	NA,G	NA,C	NA,0.988095	NA,0.0131936	NA,0.0394133	NA,0.132054	0.000191494	0.000383165
2	rs9428432	239097738	C,C	A,A	0.856859,0.950397	-0.0167564,0.00791836	0.00564551,0.0196877	2.52338,0.162703	0.000191491	0.000382529
2	rs116910538	239554248	NA,A	NA,G	NA,0.940476	NA,-0.00550212	NA,0.0180669	NA,0.118778	0.000191273	0.00038273
2	rs9428793	239129591	C,C	T,T	0.829026,0.90873	-0.0136109,-0.0224956	0.00525159,0.014843	2.02008,0.887298	0.000191213	0.000382295
2	rs1523418	239024908	T,T	C,C	0.73161,0.992063	0.00667196,0.0855495	0.00446187,0.0481747	0.870218,1.12055	0.000191161	0.000382503
2	rs116789670	238714676	G,NA	A,NA	0.981113,NA	0.0185748,NA	0.0145245,NA	0.696919,NA	0.00019106	0.000382251
2	rs151137860	239500070	NA,G	NA,A	NA,0.970238	NA,0.00855251	NA,0.0251555	NA,0.134382	0.000191041	0.000382264
2	rs9428437	239105746	T,T	C,C	0.856859,0.950397	-0.0168441,0.00624469	0.00564551,0.0196877	2.54539,0.124301	0.000190912	0.000381367
2	rs113395118	238752174	NA,G	NA,A	NA,0.956349	NA,-0.00739003	NA,0.0209218	NA,0.140308	0.000190731	0.000381645
3	rs76747138	239155348	A,A	T,T	0.90159,0.89881	0.0142159,-0.0341412	0.00663768,0.0141743	1.4919,1.7956	0.0100588	0.020056
3	rs150248018	238835154	C,NA	T,NA	0.987078,NA	0.0503225,NA	0.0175062,NA	2.39298,NA	0.00892284	0.0177502
3	rs79074426	239139748	G,G	A,A	0.918489,0.900794	0.0115949,-0.0366309	0.00722595,0.0142995	0.964267,1.98228	0.00606646	0.0121185
3	rs79173101	239345625	NA,T	NA,C	NA,0.986111	NA,-0.102763	NA,0.0365264	NA,2.30962	0.00548779	0.0109396
3	rs139573480	238927158	A,NA	G,NA	0.994036,NA	0.0690176,NA	0.0256781,NA	2.14313,NA	0.00539379	0.0107524
3	rs12058126	239677185	T,T	C,C	0.985089,0.96131	0.0564434,0.0245498	0.0163138,0.0221651	3.26722,0.5718	0.00510325	0.0101746
3	rs148639989	238834209	A,NA	G,NA	0.987078,NA	0.0465726,NA	0.0175062,NA	2.10759,NA	0.00474747	0.00946413
3	rs79076243	239684688	T,T	C,C	0.978131,0.96131	0.0501287,0.0243869	0.0135185,0.0221651	3.68032,0.566666	0.00462205	0.00922092
3	rs76262955	239684679	G,G	A,A	0.978131,0.96131	0.0501287,0.0242482	0.0135185,0.0221651	3.68032,0.562308	0.00459427	0.00916563
3	rs139736570	238970740	G,NA	T,NA	0.991054,NA	0.0581305,NA	0.0209976,NA	2.2493,NA	0.00438023	0.00873602
3	rs79129266	239140333	T,T	C,C	0.920477,0.904762	0.0114406,-0.0357811	0.0073078,0.0145623	0.930113,1.85368	0.00425534	0.00850798
3	rs12240097	239687232	C,C	T,T	0.977137,0.96131	0.0479084,0.0236598	0.0132281,0.0221651	3.53365,0.543975	0.00399626	0.00797449
3	rs1396901	239215774	C,C	T,T	0.149105,0.061508	0.0222947,0.019548	0.0055508,0.0177919	4.22862,0.565593	0.00393843	0.0078837
3	rs16837631	239156678	T,T	C,C	0.920477,0.906746	0.0117991,-0.0343863	0.0073078,0.0147003	0.973064,1.71383	0.00386929	0.00773746
3	rs7522967	239633075	T,T	C,C	0.748509,0.867063	0.00960238,0.0309751	0.00455701,0.0125908	1.45466,1.85733	0.00384959	0.00767761
3	rs12117089	239627451	G,G	A,A	0.756461,0.860119	0.00837012,0.032596	0.0046064,0.0123238	1.15985,2.08778	0.00373516	0.00744962
3	rs113186682	239689200	C,NA	G,NA	0.978131,NA	0.0460065,NA	0.0135185,NA	3.17655,NA	0.00362843	0.00724231
3	rs16837639	239156895	T,T	C,C	0.920477,0.906746	0.0115504,-0.0342689	0.0073078,0.0147003	0.943174,1.70456	0.00350835	0.00701677
3	rs142463195	238744345	G,NA	A,NA	0.988072,NA	0.04721,NA	0.0182119,NA	2.0207,NA	0.00348386	0.00694978
3	rs11811351	239149898	A,A	C,C	0.920477,0.906746	0.0118457,-0.0332283	0.0073078,0.0147003	0.97871,1.62346	0.00340744	0.00681535
3	rs75473548	239688028	T,T	C,C	0.978131,0.96131	0.0490301,0.0225711	0.0135185,0.0221651	3.54233,0.510707	0.00336074	0.00670882
3	rs146560643	238964912	G,G	A,A	0.812127,0.873016	0.0208734,-0.0200673	0.00506169,0.0128386	4.42869,0.927964	0.00314553	0.00629073
3	rs79134329	239690223	A,A	C,C	0.978131,0.96131	0.0486134,0.0230222	0.0135185,0.0221651	3.4907,0.524388	0.00312753	0.00624396
3	rs10925906	239692170	A,A	G,G	0.978131,0.96131	0.0483358,0.0233358	0.0135185,0.0221651	3.45653,0.533987	0.00298501	0.00595984
3	rs10925903	239686818	C,C	T,T	0.978131,0.96131	0.048382,0.0228417	0.0135185,0.0221651	3.46221,0.518897	0.0029539	0.00589784
3	rs6684115	239342028	T,T	C,C	0.112326,0.201389	-0.0194633,0.00687557	0.00626142,0.010659	2.72568,0.284919	0.00285818	0.00570354
3	rs2682350	239211095	A,A	G,G	0.137177,0.051587	0.0217226,0.0288824	0.00574696,0.0193257	3.8043,0.86953	0.00285487	0.00571537
3	rs138784551	239695666	A,A	G,G	0.977137,0.96131	0.046321,0.0242627	0.0132281,0.0221651	3.3351,0.562763	0.00284658	0.00568376
3	rs61834722	239632087	A,A	G,G	0.973161,0.958333	0.0393178,0.0213471	0.0122339,0.0213919	2.88283,0.497127	0.00282709	0.00564059
3	rs6663358	239567567	A,NA	T,NA	0.964215,NA	-0.0290695,NA	0.0106439,NA	2.19981,NA	0.00280262	0.00559411
3	rs117931970	239146017	NA,G	NA,A	NA,0.965278	NA,-0.0608298	NA,0.0233493	NA,2.03708	0.00279165	0.00557269
3	rs6700447	239343465	G,G	A,A	0.117296,0.202381	-0.0189257,0.007455	0.00614455,0.0106395	2.68414,0.315608	0.00272443	0.00543705
3	rs6429104	238961417	C,C	A,A	0.806163,0.847222	0.0220324,-0.013603	0.00500161,0.0118816	4.9757,0.598157	0.00257042	0.00514121
3	rs10925765	238964441	T,T	A,A	0.812127,0.874008	0.0205169,-0.0198812	0.00506169,0.0128817	4.29685,0.911006	0.00253432	0.00506966
3	rs12097468	239696892	G,G	A,A	0.978131,0.96131	0.0471065,0.025056	0.0135185,0.0221651	3.30726,0.587882	0.00248163	0.00495595
3	rs6692642	239214393	T,T	G,G	0.156064,0.141865	0.0212822,0.00205803	0.00544795,0.0122515	4.02846,0.0621828	0.00240584	0.00481826
3	rs10802745	239214257	C,C	T,T	0.156064,0.141865	0.0212822,0.00205803	0.00544795,0.0122515	4.02846,0.0621828	0.00240584	0.00481826
3	rs6692638	239214388	A,A	G,G	0.156064,0.141865	0.0212822,0.00205803	0.00544795,0.0122515	4.02846,0.0621828	0.00240584	0.00481826
3	rs6666589	239615365	A,A	G,G	0.974155,0.959325	0.0401888,0.0195922	0.0124606,0.0216401	2.90014,0.437384	0.0024056	0.00480126
3	rs10802746	239214272	G,G	T,T	0.156064,0.141865	0.0212822,0.00210971	0.00544795,0.0122515	4.02846,0.0638486	0.00240525	0.00481709
3	rs58191996	239576211	G,G	C,C	0.897614,0.962302	-0.0181589,0.00240737	0.0065219,0.0224433	2.27047,0.0387788	0.00239075	0.00477338
3	rs925291	239342756	T,T	C,C	0.116302,0.202381	-0.0187712,0.0074395	0.00616728,0.0106395	2.63133,0.314791	0.0023431	0.00467691
3	rs116426102	239499993	NA,T	NA,C	NA,0.979167	NA,-0.0693958	NA,0.0299292	NA,1.69008	0.0022932	0.00457849
3	rs17565308	239227453	A,NA	T,NA	0.937376,NA	0.0208515,NA	0.0081604,NA	1.97418,NA	0.00224352	0.00448253
3	rs10737833	239341804	A,A	T,T	0.116302,0.202381	-0.0186806,0.0073395	0.00616728,0.0106395	2.61015,0.309541	0.00223293	0.00445725
3	rs117686250	239039693	NA,T	NA,C	NA,0.996032	NA,-0.165762	NA,0.0679934	NA,1.83054	0.00221569	0.00442443
3	rs10925763	238962668	T,T	G,G	0.805169,0.847222	0.0216309,-0.0139132	0.00499191,0.0118816	4.83279,0.616897	0.00220154	0.00440404
3	rs16837416	238930549	NA,G	NA,A	NA,0.871032	NA,-0.0327321	NA,0.012754	NA,1.9882	0.0021842	0.0043628
3	rs10737832	239341587	A,A	G,G	0.116302,0.202381	-0.0185899,0.00758454	0.00616728,0.0106395	2.58906,0.322459	0.0021695	0.00433079
3	rs35963813	239225157	T,NA	C,NA	0.937376,NA	0.0207131,NA	0.0081604,NA	1.95309,NA	0.00212541	0.00424683
3	rs117318222	239495967	NA,A	NA,C	NA,0.979167	NA,-0.0682874	NA,0.0299292	NA,1.6476	0.00212158	0.0042362
3	rs77235298	239036235	NA,T	NA,G	NA,0.940476	NA,-0.0457097	NA,0.0180669	NA,1.94288	0.0021203	0.0042356
3	rs16838363	239626368	T,T	C,C	0.974155,0.960318	0.0393949,0.0212527	0.0124606,0.0218976	2.80431,0.47916	0.00211321	0.00421831
3	rs75964957	239032385	NA,G	NA,A	NA,0.941468	NA,-0.0459061	NA,0.0182098	NA,1.93168	0.00208578	0.00416674
3	rs6690909	239216264	C,C	T,T	0.149105,0.138889	0.0217906,0.00152203	0.0055508,0.0123606	4.06302,0.0447936	0.0020782	0.00416308
3	rs73114760	239579789	C,C	T,T	0.897614,0.962302	-0.0178505,0.000742074	0.0065219,0.0224433	2.2076,0.0116091	0.00207817	0.00414993
3	rs6685164	239215521	G,G	A,A	0.149105,0.141865	0.0217879,0.00236822	0.0055508,0.0122515	4.06215,0.0722586	0.00206535	0.00413738
3	rs142701247	238926247	NA,A	NA,C	NA,0.973214	NA,-0.0638445	NA,0.0264757	NA,1.79888	0.00205859	0.00411055
3	rs1567399	239211820	T,T	C,C	0.663022,0.546627	0.0237512,-0.00682781	0.00418287,0.00858677	7.86609,0.370057	0.00202737	0.0040591
3	rs12741374	239216239	G,G	A,A	0.149105,0.140873	0.0217424,0.00291631	0.0055508,0.0122874	4.0474,0.0902344	0.00201491	0.00403641
3	rs111773673	239267357	A,NA	G,NA	0.936382,NA	0.0193032,NA	0.00810069,NA	1.76506,NA	0.00195909	0.00391483
3	rs116483816	238868023	T,NA	C,NA	0.985089,NA	0.0401807,NA	0.0163138,NA	1.86079,NA	0.00192735	0.00384788
3	rs6682752	239110659	NA,A	NA,G	NA,0.940476	NA,-0.0448401	NA,0.0180669	NA,1.88377	0.00192715	0.00385012
3	rs12759966	239216238	T,T	C,C	0.149105,0.140873	0.0216511,0.00286482	0.0055508,0.0122874	4.01781,0.0884993	0.00192049	0.00384738
3	rs16838359	239624017	C,C	T,T	0.973161,0.959325	0.0376757,0.0212326	0.0122339,0.0216401	2.68348,0.486107	0.00190471	0.00380208
3	rs58716948	239624515	T,T	G,G	0.973161,0.959325	0.0376356,0.0214137	0.0122339,0.0216401	2.6787,0.491606	0.00190125	0.00379519
3	rs16837628	239156403	A,A	G,G	0.925447,0.906746	0.0100222,-0.0345492	0.00752717,0.0147003	0.73747,1.72673	0.00189569	0.00379319
3	rs12754904	239216186	A,A	G,G	0.149105,0.137897	0.0216078,0.00320235	0.0055508,0.0123978	4.00384,0.0989908	0.00187807	0.00376245
3	rs7538518	239215314	G,G	A,A	0.149105,0.141865	0.0216036,0.0022131	0.0055508,0.0122515	4.0025,0.0671964	0.00187594	0.00375816
3	rs1033023	239209134	A,A	T,T	0.664016,0.539683	0.0238126,-0.0058687	0.00418592,0.0085764	7.89283,0.306453	0.00183436	0.00367376
3	rs6688183	239216054	G,G	A,A	0.149105,0.140873	0.0215597,0.00267522	0.0055508,0.0122874	3.98834,0.0821548	0.00183125	0.0036687
3	rs6692802	239340736	C,C	A,A	0.116302,0.201389	-0.0181892,0.00786268	0.00616728,0.010659	2.4969,0.336559	0.00182097	0.00363568
3	rs28670059	239208470	C,C	A,A	0.664016,0.539683	0.0238126,-0.00576955	0.00418592,0.0085764	7.89283,0.300056	0.00181696	0.00363898
3	rs6699410	239151401	A,A	G,G	0.957256,0.905754	0.0166038,-0.033418	0.00977441,0.0146307	1.04878,1.65041	0.00181553	0.00363396
3	rs12736600	239578633	C,NA	G,NA	0.962227,NA	-0.0259701,NA	0.0103707,NA	1.91104,NA	0.00181001	0.00361473
3	rs78540130	239143422	C,C	T,T	0.957256,0.907738	0.0170256,-0.032821	0.00977441,0.0147711	1.08866,1.5803	0.00179118	0.00358531
3	rs12405815	239428843	T,NA	C,NA	0.981113,NA	-0.0314121,NA	0.0145245,NA	1.51478,NA	0.00175631	0.00350856
3	rs77584558	239161994	C,C	T,T	0.942346,0.90377	0.0114436,-0.0348354	0.00848241,0.014495	0.751274,1.78917	0.00174684	0.00349552
3	rs6687744	239217915	T,T	G,G	0.150099,0.137897	0.0214576,0.00378969	0.00553562,0.0123978	3.97442,0.11927	0.00174168	0.00348934
3	rs6669508	239615940	A,A	G,G	0.974155,0.959325	0.0387525,0.0190868	0.0124606,0.0216401	2.72797,0.422771	0.00170912	0.00341239
3	rs10754663	239217259	G,G	C,C	0.149105,0.137897	0.0214251,0.00339616	0.0055508,0.0123978	3.94512,0.105608	0.0017089	0.00342372
3	rs16838358	239623317	G,G	A,A	0.973161,0.959325	0.0371899,0.0211881	0.0122339,0.0216401	2.6259,0.484759	0.00170531	0.0034044
3	rs72754656	239568891	G,NA	A,NA	0.964215,NA	-0.0271248,NA	0.0106439,NA	1.96569,NA	0.0016982	0.00339154
3	rs61378617	239211231	A,A	G,G	0.664016,0.539683	0.0237196,-0.00566542	0.00418592,0.0085764	7.83644,0.293385	0.00169261	0.00338976
3	rs7517458	239626849	G,G	T,T	0.973161,0.959325	0.0369851,0.0215924	0.0122339,0.0216401	2.60182,0.497057	0.00165619	0.00330643
3	rs6683053	239219237	A,A	T,T	0.149105,0.138889	0.0213338,0.00433949	0.0055508,0.0123606	3.91594,0.139343	0.00163957	0.00328489
3	rs12748321	239581198	C,NA	G,NA	0.961233,NA	-0.025523,NA	0.0102422,NA	1.89605,NA	0.00162975	0.00325521
3	rs12085698	239122179	NA,T	NA,C	NA,0.941468	NA,-0.043563	NA,0.0182098	NA,1.77614	0.0016141	0.00322516
3	rs12096431	238970096	C,C	T,T	0.817097,0.875	0.0190201,-0.0196656	0.00511437,0.0129254	3.69887,0.892311	0.00160749	0.00321672
3	rs6683054	239219240	C,C	T,T	0.149105,0.138889	0.0212857,0.00433949	0.0055508,0.0123606	3.90063,0.139343	0.00159965	0.00320495
3	rs111599671	239684263	T,T	G,G	0.978131,0.99504	0.0475188,-0.0162977	0.0135185,0.0608454	3.35694,0.103027	0.00159286	0.00318277
3	rs58463672	239622939	G,G	A,A	0.973161,0.958333	0.0368649,0.0208982	0.0122339,0.0213919	2.58774,0.483321	0.00158732	0.00316906
3	rs78618232	239028466	NA,A	NA,G	NA,0.940476	NA,-0.0431008	NA,0.0180669	NA,1.76827	0.00158389	0.00316481
3	rs6675230	239215747	T,T	C,C	0.149105,0.141865	0.0212377,0.0022131	0.0055508,0.0122515	3.88535,0.0671964	0.00155291	0.0031113
3	rs74148857	239103022	NA,A	NA,G	NA,0.9375	NA,-0.0419712	NA,0.0176595	NA,1.75775	0.00154246	0.0030821
3	rs6429130	239337365	G,G	T,T	0.117296,0.1875	-0.0176441,0.0106143	0.00614455,0.0109519	2.38878,0.478262	0.00151367	0.00302261
3	rs78334720	239000107	G,G	A,A	0.946322,0.874008	0.0183643,-0.0223553	0.00877248,0.0128817	1.43993,1.08268	0.00151136	0.00302796
3	rs6661441	239618810	A,A	G,G	0.973161,0.959325	0.0367846,0.0202712	0.0122339,0.0216401	2.57835,0.457312	0.00150462	0.00300409
3	rs35734680	238926569	A,NA	C,NA	0.939364,NA	0.0160155,NA	0.00828432,NA	1.27402,NA	0.0014985	0.00299307
3	rs1509694	239219594	C,C	T,T	0.149105,0.136905	0.0211464,0.00483243	0.0055508,0.0124355	3.85641,0.15641	0.00149689	0.00299914
3	rs1509695	239219551	T,T	G,G	0.149105,0.137897	0.0211464,0.00466266	0.0055508,0.0123978	3.85641,0.150671	0.00149426	0.00299388
3	rs7551209	239618371	A,A	T,T	0.973161,0.959325	0.0367443,0.0201807	0.0122339,0.0216401	2.57365,0.454637	0.00148627	0.00296747
3	rs61834717	239620822	C,C	T,T	0.973161,0.959325	0.0367443,0.0199578	0.0122339,0.0216401	2.57365,0.448072	0.00147387	0.00294275
3	rs61834716	239620629	T,T	A,A	0.973161,0.959325	0.0366996,0.0199103	0.0122339,0.0216401	2.56843,0.446678	0.00145689	0.00290886
3	rs7513717	239617971	A,A	G,G	0.973161,0.959325	0.0366593,0.0200474	0.0122339,0.0216401	2.56374,0.450706	0.00145151	0.00289813
3	rs7540902	238994341	A,A	C,C	0.946322,0.874008	0.0183257,-0.0220532	0.00877248,0.0128817	1.43524,1.06097	0.00145065	0.00290638
3	rs10802731	238965836	T,T	G,G	0.817097,0.875	0.0187534,-0.0199727	0.00511437,0.0129254	3.60978,0.912608	0.00144348	0.00288868
3	rs187998757	239040553	A,NA	T,NA	0.984095,NA	0.0338847,NA	0.0158037,NA	1.49451,NA	0.00143861	0.00287646
3	rs76018811	239124140	NA,T	NA,C	NA,0.944444	NA,-0.0433876	NA,0.0186617	NA,1.69736	0.00143518	0.00286788
3	rs74149074	239621277	T,T	C,C	0.973161,0.939484	0.0374512,0.0118557	0.0122339,0.0179277	2.65679,0.293782	0.00143127	0.00285781
3	rs60374536	239619939	C,C	T,T	0.973161,0.959325	0.036619,0.0198201	0.0122339,0.0216401	2.55905,0.444034	0.00142663	0.00284849
3	rs2354395	239616730	G,G	A,A	0.973161,0.959325	0.0364982,0.0198618	0.0122339,0.0216401	2.54502,0.445256	0.00139166	0.00277871
3	rs56170575	239267348	C,C	A,A	0.723658,0.659722	0.0187778,0.00843221	0.00442129,0.00902206	4.66447,0.455952	0.00139135	0.00278026
3	rs192639656	238766213	T,NA	G,NA	0.99006,NA	0.0386521,NA	0.01993,NA	1.28022,NA	0.00138891	0.00277395
3	rs78907488	238857032	NA,T	NA,G	NA,0.951389	NA,-0.0429624	NA,0.0198773	NA,1.51335	0.00133668	0.0026702
3	rs1915258	239111090	NA,G	NA,A	NA,0.059524	NA,0.0413884	NA,0.0180669	NA,1.65812	0.00132582	0.00264947
3	rs7528915	239117150	NA,T	NA,A	NA,0.059524	NA,0.0411286	NA,0.0180669	NA,1.64172	0.00129071	0.00257935
3	rs1912231	239296958	T,T	C,C	0.238569,0.309524	-0.018781,-0.0130266	0.00463892,0.00924659	4.28794,0.798891	0.00128658	0.00256955
3	rs61834723	239633100	C,C	G,G	0.974155,0.959325	0.0371031,0.0204747	0.0124606,0.0216401	2.53689,0.463348	0.00128475	0.00256543
3	rs6693126	239611812	T,T	A,A	0.974155,0.959325	0.0373804,0.0188192	0.0124606,0.0216401	2.56852,0.41511	0.00125809	0.00251247
3	rs6687940	239343438	T,T	C,C	0.371769,0.27877	-0.0108032,0.00192523	0.00409113,0.0095333	2.08223,0.0757425	0.00124074	0.00247882
3	rs925292	239342930	A,A	G,G	0.371769,0.27877	-0.0108032,0.00186597	0.00409113,0.0095333	2.08223,0.0732358	0.00123982	0.00247699
3	rs6681143	239612188	T,T	C,C	0.974155,0.959325	0.0373005,0.0187765	0.0124606,0.0216401	2.55938,0.413894	0.00123512	0.00246663
3	rs75346270	239087494	NA,C	NA,T	NA,0.940476	NA,-0.0406291	NA,0.0180669	NA,1.6104	0.00122805	0.00245418
3	rs61834720	239625061	T,T	C,C	0.974155,0.959325	0.0365436,0.0221827	0.0124606,0.0216401	2.47368,0.515235	0.00122363	0.00244344
3	rs10754667	239336071	C,C	A,A	0.116302,0.189484	-0.0172349,0.0110047	0.00616728,0.0109078	2.28425,0.504413	0.0012131	0.00242291
3	rs7552279	239003107	T,T	C,C	0.945328,0.875	0.0176424,-0.0213585	0.00869693,0.0129254	1.3716,1.00681	0.00121211	0.0024286
3	rs112820295	239698550	T,NA	C,NA	0.987078,NA	0.0452703,NA	0.0175062,NA	2.01275,NA	0.00121135	0.00242012
3	rs74148810	239004066	A,A	G,G	0.945328,0.875	0.0175994,-0.021473	0.00869693,0.0129254	1.36646,1.01478	0.00121073	0.00242581
3	rs11809081	239222504	A,A	G,G	0.644135,0.527778	0.0185582,-0.00506708	0.0041296,0.00856258	5.15543,0.256487	0.00120537	0.00241075
3	rs7529401	239003323	A,A	G,G	0.945328,0.875	0.0175994,-0.0214069	0.00869693,0.0129254	1.36646,1.01018	0.00120315	0.00241064
3	rs76978009	239197430	C,NA	T,NA	0.94831,NA	0.0155024,NA	0.00893021,NA	1.08316,NA	0.00120309	0.00240517
3	rs58819769	239133634	NA,T	NA,C	NA,0.945437	NA,-0.0417097	NA,0.0188207	NA,1.57381	0.00118041	0.00235905
3	rs6700460	239343503	G,G	A,A	0.371769,0.27877	-0.0107089,0.00196464	0.00409113,0.0095333	2.05279,0.0774161	0.00116536	0.0023283
3	rs111328043	239005685	T,T	C,C	0.945328,0.875	0.0173543,-0.021526	0.00869693,0.0129254	1.3373,1.01849	0.00113692	0.00227796
3	rs6703086	239343728	G,G	A,A	0.370775,0.277778	-0.0106698,0.00212595	0.00409337,0.00954375	2.03885,0.0842183	0.00111744	0.00223261
3	rs9428770	239078247	T,T	C,C	0.916501,0.998016	-0.0190878,0.217168	0.00714714,0.0960615	2.12092,1.62384	0.00111575	0.00223105
3	rs16837499	238976548	NA,A	NA,G	NA,0.944444	NA,-0.040604	NA,0.0186617	NA,1.52914	0.00109752	0.00219345
3	rs74148804	238999788	A,A	G,G	0.945328,0.874008	0.0172683,-0.0213044	0.00869693,0.0128817	1.32715,1.00807	0.00109379	0.00219157
3	rs28372463	239311045	T,NA	A,NA	0.806163,NA	-0.017048,NA	0.00500161,NA	3.18495,NA	0.00108943	0.00217788
3	rs113427019	238998384	A,A	G,G	0.945328,0.874008	0.0172297,-0.0213524	0.00869693,0.0128817	1.3226,1.01142	0.0010872	0.00217836
3	rs2841408	238923563	C,C	A,A	0.577535,0.666667	0.0143484,-0.0070712	0.00400272,0.00906796	3.47172,0.361004	0.00108268	0.00216279
3	rs61595023	239610656	A,A	G,G	0.974155,0.959325	0.0366739,0.0186865	0.0124606,0.0216401	2.48832,0.411331	0.00107972	0.00215647
3	rs7519143	239622561	A,A	T,T	0.974155,0.959325	0.0360231,0.0216849	0.0124606,0.0216401	2.41561,0.499889	0.00107714	0.0021511
3	rs16837514	238989478	A,A	G,G	0.946322,0.874008	0.0172597,-0.0220052	0.00877248,0.0128817	1.30867,1.05755	0.00107695	0.00215781
3	rs61836494	239138680	T,T	C,C	0.838966,0.939484	-0.0173267,-0.0335962	0.00537909,0.0179277	2.89384,1.21515	0.00105773	0.00211643
3	rs9428794	239133002	NA,G	NA,A	NA,0.054563	NA,0.0405351	NA,0.0188208	NA,1.505	0.00105568	0.00210988
3	rs12072871	238997594	A,A	T,T	0.945328,0.874008	0.017148,-0.0212515	0.00869693,0.0128817	1.313,1.00438	0.00105307	0.00210998
3	rs7537248	239347528	G,G	C,C	0.351889,0.352183	-0.0125533,0.00179806	0.00414011,0.00894938	2.61467,0.0753251	0.00104699	0.00209181
3	rs58042232	239133766	NA,A	NA,T	NA,0.945437	NA,-0.0403352	NA,0.0188207	NA,1.49346	0.00103619	0.00207095
3	rs6668774	238995757	A,A	G,G	0.945328,0.874008	0.0170621,-0.0212035	0.00869693,0.0128817	1.30295,1.00104	0.00102405	0.00205185
3	rs61834721	239630452	C,C	A,A	0.974155,0.959325	0.0357042,0.0219129	0.0124606,0.0216401	2.38037,0.506895	0.00101905	0.00203514
3	rs12078473	239001244	C,C	T,T	0.945328,0.875	0.0170621,-0.0211741	0.00869693,0.0129254	1.30295,0.994028	0.00101521	0.00203414
3	rs78284167	239674688	NA,T	NA,C	NA,0.964286	NA,-0.0441255	NA,0.0230345	NA,1.25639	0.001008	0.0020139
3	rs75269780	239490324	NA,A	NA,G	NA,0.978175	NA,-0.055488	NA,0.0292559	NA,1.23751	0.00100607	0.00200995
3	rs12239665	239668981	G,G	A,A	0.770378,0.866071	0.00769919,0.0270666	0.0047009,0.0125513	0.993701,1.50798	0.000998423	0.00199439
3	rs16838380	239662832	G,G	A,A	0.770378,0.866071	0.00756712,0.0273787	0.0047009,0.0125513	0.968755,1.53524	0.000993788	0.00198513
3	rs2841393	238855427	C,C	A,A	0.250497,0.142857	-0.0106326,-0.00517615	0.00456301,0.0122159	1.70339,0.17278	0.000981592	0.00196096
3	rs1218671	239690844	G,G	T,T	0.670974,0.758929	-0.0101261,-0.00846153	0.00420796,0.00999379	1.79292,0.401019	0.000964825	0.00192767
3	rs2841411	238924022	C,C	A,A	0.578529,0.678571	0.014286,-0.006532	0.00400399,0.00915299	3.44393,0.322899	0.00096061	0.0019191
3	rs78478796	238974561	NA,A	NA,G	NA,0.944444	NA,-0.0391158	NA,0.0186617	NA,1.44276	0.000954913	0.00190854
3	rs61834709	239613451	C,C	T,T	0.975149,0.959325	0.037122,0.0191439	0.0127009,0.0216401	2.45979,0.424415	0.000952999	0.00190352
3	rs78322188	238719844	NA,C	NA,T	NA,0.901786	NA,0.0284782	NA,0.0143636	NA,1.32417	0.000933721	0.00186554
3	rs2841410	238923868	T,T	A,A	0.578529,0.678571	0.0141719,-0.0070249	0.00400399,0.00915299	3.39688,0.353807	0.000927635	0.00185323
3	rs79053839	239501048	NA,T	NA,G	NA,0.979167	NA,-0.0551723	NA,0.0299292	NA,1.18531	0.000927082	0.00185224
3	rs117550293	239007099	NA,C	NA,T	NA,0.97123	NA,-0.0509863	NA,0.0255725	NA,1.3356	0.000918355	0.00183481
3	rs9428802	239144913	A,A	G,G	0.171968,0.178571	-0.00829925,0.00992423	0.00523953,0.0111612	0.946151,0.42723	0.000914603	0.0018312
3	rs568120128	239044091	NA,G	NA,A	NA,0.973214	NA,-0.0522994	NA,0.0264757	NA,1.31672	0.000902348	0.00180284
3	rs116787705	238788621	NA,A	NA,C	NA,0.968254	NA,-0.0476653	NA,0.0243817	NA,1.29596	0.000891885	0.00178178
3	rs113543750	239007595	C,C	T,T	0.950298,0.981151	0.0204987,-0.0230216	0.00909753,0.0314332	1.61537,0.333551	0.00088672	0.00177687
3	rs9428453	239166691	C,C	T,T	0.833002,0.940476	-0.0174294,-0.0318179	0.00530104,0.0180669	2.99599,1.10669	0.000885941	0.00177405
3	rs74566071	239544789	NA,A	NA,C	NA,0.959325	NA,-0.0410325	NA,0.0216401	NA,1.23701	0.000885436	0.00176906
3	rs75378839	239022095	A,A	G,G	0.952286,0.981151	0.0211348,-0.0237835	0.00927543,0.0314332	1.64412,0.347494	0.000879268	0.00176186
3	rs75454902	239022067	C,C	T,T	0.952286,0.981151	0.0211348,-0.0237392	0.00927543,0.0314332	1.64412,0.346678	0.000878599	0.00176051
3	rs6657594	238995813	G,G	A,A	0.950298,0.980159	0.0198258,-0.0306064	0.00909753,0.0306528	1.53294,0.497513	0.00086846	0.00174026
3	rs7517551	239024524	A,A	G,G	0.952286,0.981151	0.0210048,-0.0250077	0.00927543,0.0314332	1.62821,0.370311	0.000866932	0.00173714
3	rs9428818	239171877	C,C	T,T	0.054672,0.075397	-0.0159589,-0.0137627	0.00869693,0.0161901	1.17714,0.403087	0.000863562	0.00172681
3	rs61834714	239619004	T,T	C,C	0.974155,0.959325	0.0351361,0.0205943	0.0124606,0.0216401	2.31825,0.466913	0.000862971	0.0017236
3	rs77386325	238733753	A,NA	C,NA	0.976143,NA	0.0292393,NA	0.0129561,NA	1.6194,NA	0.000854486	0.00170735
3	rs72752650	239324636	A,NA	G,NA	0.934394,NA	0.0215152,NA	0.00798549,NA	2.15157,NA	0.000853851	0.00170614
3	rs112707350	239461362	C,NA	A,NA	0.977137,NA	0.0357934,NA	0.0132281,NA	2.16668,NA	0.000853564	0.00170578
3	rs111624094	239322850	T,NA	G,NA	0.934394,NA	0.0214575,NA	0.00798549,NA	2.14216,NA	0.00084059	0.00167965
3	rs117630011	239167151	NA,T	NA,C	NA,0.984127	NA,-0.0666626	NA,0.0342017	NA,1.29002	0.000837812	0.00167404
3	rs79820475	238744196	NA,T	NA,C	NA,0.933532	NA,-0.0316483	NA,0.0171606	NA,1.18611	0.000836961	0.00167222
3	rs61834712	239618225	G,G	A,A	0.974155,0.959325	0.035018,0.0203713	0.0124606,0.0216401	2.30544,0.460276	0.000835843	0.00166944
3	rs77008511	239459591	C,NA	T,NA	0.977137,NA	0.0356548,NA	0.0132281,NA	2.153,NA	0.000834434	0.00166756
3	rs187981105	239493543	A,NA	G,NA	0.997018,NA	-0.0731054,NA	0.0362599,NA	1.35868,NA	0.000828812	0.00165591
3	rs115224148	239368304	A,NA	G,NA	0.979125,NA	0.0265087,NA	0.0138296,NA	1.25757,NA	0.000817616	0.00163401
3	rs74466438	239456389	A,NA	C,NA	0.978131,NA	0.0370266,NA	0.0135185,NA	2.21017,NA	0.000814506	0.00162764
3	rs115554325	239016967	G,G	A,A	0.950298,0.981151	0.0200932,-0.0246585	0.00909753,0.0314332	1.56543,0.363749	0.000813971	0.00163109
3	rs17640659	239273035	T,T	C,C	0.854871,0.884921	0.0279686,0.00963184	0.00561322,0.0133953	6.20256,0.325954	0.000812851	0.00162469
3	rs61836513	239175194	T,T	C,C	0.83499,0.941468	-0.0172072,-0.0322314	0.00532652,0.0182098	2.90804,1.11506	0.000812739	0.00162743
3	rs113161745	239459464	C,NA	T,NA	0.977137,NA	0.0354718,NA	0.0132281,NA	2.135,NA	0.000809953	0.00161866
3	rs4601573	238890738	T,T	C,C	0.732604,0.522817	-0.00951898,-0.0142138	0.00446712,0.00855827	1.48021,1.01436	0.0008094	0.00161677
3	rs6429127	239303768	G,G	A,A	0.936382,0.987103	0.0166432,-0.0618655	0.00810069,0.0378862	1.39877,0.989344	0.000805646	0.00161033
3	rs35867969	239320841	A,NA	G,NA	0.935388,NA	0.0216104,NA	0.00804241,NA	2.14216,NA	0.000802524	0.00160362
3	rs1964065	239209060	C,C	A,A	0.145129,0.130952	0.019785,0.00693862	0.00561322,0.0126714	3.37269,0.233602	0.000798008	0.00159866
3	rs112039219	239455738	T,NA	G,NA	0.978131,NA	0.0368857,NA	0.0135185,NA	2.19643,NA	0.000796525	0.00159172
3	rs1033021	239209262	G,G	A,A	0.145129,0.12996	0.0197623,0.00725179	0.00561322,0.0127124	3.36607,0.245366	0.000795865	0.00159436
3	rs13375184	239006704	T,T	A,A	0.950298,0.981151	0.0201015,-0.023151	0.00909753,0.0314332	1.56645,0.335905	0.000794831	0.00159274
3	rs113566597	239678411	C,NA	A,NA	0.954274,NA	0.0251501,NA	0.00946506,NA	2.10346,NA	0.000794687	0.00158778
3	rs66472252	239316662	A,NA	G,NA	0.935388,NA	0.021568,NA	0.00804241,NA	2.13531,NA	0.000793521	0.00158564
3	rs78952417	239000643	T,T	A,A	0.950298,0.981151	0.0201015,-0.0228775	0.00909753,0.0314332	1.56645,0.330936	0.000791248	0.00158556
3	rs61834710	239616512	G,G	A,A	0.974155,0.959325	0.0348504,0.0197359	0.0124606,0.0216401	2.28732,0.441573	0.000789606	0.00157713
3	rs112732431	239007653	G,G	A,A	0.950298,0.981151	0.0200639,-0.0232557	0.00909753,0.0314332	1.56186,0.337814	0.000787932	0.00157891
3	rs112643211	239007300	T,T	G,G	0.950298,0.981151	0.0200639,-0.0232107	0.00909753,0.0314332	1.56186,0.336993	0.00078734	0.00157773
3	rs13375524	239006967	C,C	G,G	0.950298,0.981151	0.0200639,-0.0232107	0.00909753,0.0314332	1.56186,0.336993	0.00078734	0.00157773
3	rs113934638	239007114	G,G	A,A	0.950298,0.981151	0.0200639,-0.0232107	0.00909753,0.0314332	1.56186,0.336993	0.00078734	0.00157773
3	rs112548772	239007234	A,A	G,G	0.950298,0.981151	0.0200639,-0.0232107	0.00909753,0.0314332	1.56186,0.336993	0.00078734	0.00157773
3	rs143142037	239266943	NA,G	NA,A	NA,0.876984	NA,0.0235922	NA,0.0130145	NA,1.15572	0.000786863	0.00157221
3	rs13376303	239006937	A,A	C,C	0.950298,0.981151	0.0200639,-0.0231612	0.00909753,0.0314332	1.56186,0.336091	0.00078669	0.00157642
3	rs13375525	239007001	T,T	G,G	0.950298,0.981151	0.0201015,-0.0224878	0.00909753,0.0314332	1.56645,0.323899	0.00078626	0.00157556
3	rs144539698	239550686	NA,G	NA,C	NA,0.955357	NA,-0.0360208	NA,0.0206987	NA,1.08716	0.000782089	0.00156265
3	rs76241185	239007901	G,G	A,A	0.950298,0.981151	0.0200221,-0.0232557	0.00909753,0.0314332	1.55676,0.337814	0.00077884	0.00156069
3	rs77099790	239007873	A,A	C,C	0.950298,0.981151	0.0200221,-0.0232557	0.00909753,0.0314332	1.55676,0.337814	0.00077884	0.00156069
3	rs78035176	239453425	A,NA	T,NA	0.978131,NA	0.0367354,NA	0.0135185,NA	2.18182,NA	0.000777866	0.00155445
3	rs12118772	239573670	G,G	T,T	0.723658,0.904762	0.00464635,0.0361728	0.00442129,0.0145623	0.532683,1.88634	0.000775395	0.00154899
3	rs76325964	239010626	G,G	A,A	0.950298,0.981151	0.0199845,-0.0235531	0.00909753,0.0314332	1.55219,0.343258	0.000774639	0.00155228
3	rs75948565	239009713	A,A	G,G	0.950298,0.981151	0.0199845,-0.0235037	0.00909753,0.0314332	1.55219,0.342352	0.00077399	0.00155097
3	rs79341945	239009780	A,A	G,G	0.950298,0.981151	0.0199845,-0.0235037	0.00909753,0.0314332	1.55219,0.342352	0.00077399	0.00155097
3	rs10802749	239297296	T,T	C,C	0.38668,0.595238	-0.0123169,-0.0168828	0.00405994,0.00870879	2.61703,1.27942	0.000772982	0.00154419
3	rs4515774	239296690	NA,T	NA,C	NA,0.911706	NA,0.0279862	NA,0.0150664	NA,1.19902	0.000772366	0.00154325
3	rs12138491	239329782	T,T	G,G	0.404573,0.508929	0.00381908,0.0230847	0.00402835,0.00855071	0.464575,2.15868	0.000771183	0.00154084
3	rs7517672	239016734	G,G	C,C	0.950298,0.981151	0.0198976,-0.0243279	0.00909753,0.0314332	1.54163,0.357578	0.000766484	0.00153593
3	rs79481222	239010931	C,C	T,T	0.950298,0.981151	0.0199427,-0.0234094	0.00909753,0.0314332	1.54711,0.340624	0.00076387	0.00153069
3	rs35443910	238923676	T,T	C,C	0.856859,0.970238	0.0195579,0.0235503	0.00564551,0.0251555	3.27447,0.456954	0.000761972	0.00152238
3	rs13375241	239006380	C,C	T,T	0.950298,0.981151	0.0199845,-0.0224382	0.00909753,0.0314332	1.55219,0.323006	0.000760513	0.00152397
3	rs117261175	239203590	NA,A	NA,T	NA,0.97123	NA,-0.0487655	NA,0.0255725	NA,1.24774	0.000757974	0.00151458
3	rs34242988	238910658	G,G	T,T	0.732604,0.516865	-0.00780595,-0.0169177	0.00446712,0.00855422	1.09386,1.3191	0.000757122	0.00151238
3	rs74858905	239456296	G,NA	A,NA	0.978131,NA	0.0365589,NA	0.0135185,NA	2.16472,NA	0.000756628	0.00151202
3	rs112463909	239006350	C,C	A,A	0.950298,0.981151	0.0199427,-0.0224878	0.00909753,0.0314332	1.54711,0.323899	0.000752367	0.00150764
3	rs9428455	239182703	G,G	T,T	0.833002,0.941468	-0.016946,-0.0307983	0.00530104,0.0182098	2.857,1.04202	0.000751054	0.00150399
3	rs7520942	239008620	A,A	T,T	0.950298,0.981151	0.0198634,-0.0235391	0.00909753,0.0314332	1.53748,0.343	0.000748956	0.00150081
3	rs12026018	239570897	C,C	T,T	0.83996,0.959325	0.0131263,0.0152326	0.00539257,0.0216401	1.82603,0.317412	0.00074461	0.00148798
3	rs13375179	239006617	G,G	A,A	0.950298,0.981151	0.0199051,-0.0224878	0.00909753,0.0314332	1.54255,0.323899	0.00074459	0.00149206
3	rs115753422	239651414	G,NA	C,NA	0.964215,NA	-0.0235034,NA	0.0106439,NA	1.5649,NA	0.000742875	0.00148438
3	rs111586755	239014779	G,G	A,A	0.950298,0.981151	0.019777,-0.0243151	0.00909753,0.0314332	1.52704,0.35734	0.00074128	0.00148542
3	rs117505591	238712770	NA,T	NA,A	NA,0.939484	NA,0.0339547	NA,0.0179277	NA,1.23488	0.000739357	0.00147732
3	rs113307349	239014433	C,C	T,T	0.950298,0.981151	0.019777,-0.0240824	0.00909753,0.0314332	1.52704,0.353017	0.000738251	0.00147935
3	rs1393642	238788351	NA,A	NA,G	NA,0.030754	NA,0.0454003	NA,0.0247591	NA,1.17586	0.000735315	0.00146912
3	rs7533116	239012010	G,G	T,T	0.950298,0.981151	0.019777,-0.0235531	0.00909753,0.0314332	1.52704,0.343258	0.000731543	0.00146591
3	rs111704068	239019105	T,T	C,C	0.950298,0.981151	0.0196606,-0.0253255	0.00909753,0.0314332	1.51303,0.376317	0.0007313	0.00146542
3	rs67573267	239312364	G,NA	T,NA	0.936382,NA	0.0216036,NA	0.00810069,NA	2.11601,NA	0.000730574	0.00145991
3	rs115414917	239624531	C,NA	A,NA	0.989066,NA	0.040044,NA	0.0190121,NA	1.45366,NA	0.000730472	0.00145949
3	rs7536976	239013940	T,T	A,A	0.950298,0.981151	0.0197396,-0.0238942	0.00909753,0.0314332	1.52253,0.349538	0.00072832	0.00145945
3	rs7522884	239013579	T,T	C,C	0.950298,0.981151	0.0197396,-0.0238942	0.00909753,0.0314332	1.52253,0.349538	0.00072832	0.00145945
3	rs12759541	239311895	A,NA	C,NA	0.941352,NA	0.0224562,NA	0.00841466,NA	2.11836,NA	0.000726269	0.00145127
3	rs112304500	239454332	C,NA	T,NA	0.978131,NA	0.0362826,NA	0.0135185,NA	2.13808,NA	0.000724778	0.00144839
3	rs7547225	239014001	A,A	G,G	0.950298,0.981151	0.0196606,-0.0244583	0.00909753,0.0314332	1.51303,0.360009	0.00071984	0.00144246
3	rs111891225	239453733	A,NA	G,NA	0.978131,NA	0.0362374,NA	0.0135185,NA	2.13374,NA	0.000719725	0.0014383
3	rs67867771	239314165	A,NA	G,NA	0.940358,NA	0.022008,NA	0.00834865,NA	2.07643,NA	0.000715139	0.00142902
3	rs113335870	239450942	T,NA	C,NA	0.978131,NA	0.0361759,NA	0.0135185,NA	2.12784,NA	0.000712922	0.00142471
3	rs7547220	239013994	A,A	G,G	0.950298,0.981151	0.019619,-0.0245523	0.00909753,0.0314332	1.50804,0.361763	0.000712913	0.00142858
3	rs74540304	239452870	C,NA	T,NA	0.978131,NA	0.036142,NA	0.0135185,NA	2.12459,NA	0.000709201	0.00141727
3	rs114719688	239014440	A,A	G,G	0.950298,0.981151	0.019619,-0.0241764	0.00909753,0.0314332	1.50804,0.354761	0.000708175	0.00141908
3	rs58532785	239651511	T,T	C,C	0.958251,0.97619	-0.023767,0.0267031	0.00988495,0.0280389	1.79047,0.467354	0.000707384	0.00141341
3	rs2354400	239609595	T,T	C,C	0.976143,0.962302	0.0364424,0.0223957	0.0129561,0.0224433	2.30875,0.497113	0.000706722	0.00141188
3	rs7547332	239014111	A,A	G,G	0.950298,0.981151	0.019619,-0.0240331	0.00909753,0.0314332	1.50804,0.352105	0.000706401	0.00141553
3	rs7529531	239016747	G,G	A,A	0.950298,0.981151	0.0195775,-0.0246093	0.00909753,0.0314332	1.50306,0.36283	0.000705605	0.00141393
3	rs7537268	239014183	C,C	A,A	0.950298,0.981151	0.0195775,-0.0246015	0.00909753,0.0314332	1.50306,0.362683	0.000705506	0.00141373
3	rs7546333	239016619	C,C	T,T	0.950298,0.981151	0.0195775,-0.0245647	0.00909753,0.0314332	1.50306,0.361995	0.00070504	0.0014128
3	rs7553893	239016303	A,A	G,G	0.950298,0.981151	0.0195775,-0.0245647	0.00909753,0.0314332	1.50306,0.361995	0.00070504	0.0014128
3	rs139739070	239015843	T,T	G,G	0.950298,0.981151	0.0195775,-0.0244217	0.00909753,0.0314332	1.50306,0.359326	0.000703243	0.0014092
3	rs2354177	239284830	A,A	G,G	0.604374,0.375	0.012949,0.0165177	0.00404338,0.00882973	2.86571,1.21192	0.000702972	0.00140448
3	rs116755255	239649310	A,NA	T,NA	0.964215,NA	-0.0231987,NA	0.0106439,NA	1.53325,NA	0.000699712	0.00139816
3	rs112832989	239014359	C,C	G,G	0.950298,0.981151	0.0195775,-0.0241271	0.00909753,0.0314332	1.50306,0.353847	0.000699594	0.00140189
3	rs150096764	239016882	G,G	A,A	0.950298,0.980159	0.0195401,-0.0239983	0.00909753,0.0306528	1.49858,0.36283	0.000698764	0.00140022
3	rs7539828	239016839	A,A	G,G	0.950298,0.981151	0.0195401,-0.0246093	0.00909753,0.0314332	1.49858,0.36283	0.000698461	0.00139962
3	rs143077263	239018403	A,A	G,G	0.950298,0.981151	0.0194985,-0.0251761	0.00909753,0.0314332	1.49361,0.373489	0.00069779	0.00139827
3	rs115928453	239447533	C,NA	T,NA	0.978131,NA	0.0360349,NA	0.0135185,NA	2.11435,NA	0.000697612	0.00139412
3	rs115203867	239495180	NA,T	NA,C	NA,0.978175	NA,-0.0488959	NA,0.0292559	NA,1.02384	0.000695765	0.00139024
3	rs113500525	239017726	T,T	C,C	0.950298,0.981151	0.0194985,-0.024846	0.00909753,0.0314332	1.49361,0.367267	0.000693581	0.00138984
3	rs77616433	239446838	A,NA	G,NA	0.978131,NA	0.0359895,NA	0.0135185,NA	2.11002,NA	0.000692777	0.00138446
3	rs12083665	239080725	NA,C	NA,T	NA,0.886905	NA,-0.0258212	NA,0.0134972	NA,1.25386	0.000685799	0.00137081
3	rs112723135	239019233	A,A	G,G	0.950298,0.981151	0.0194196,-0.0253255	0.00909753,0.0314332	1.48421,0.376317	0.000684921	0.00137248
3	rs76574071	239448556	C,NA	A,NA	0.978131,NA	0.035911,NA	0.0135185,NA	2.10253,NA	0.0006845	0.00136793
3	rs111584664	239019021	A,A	G,G	0.950298,0.981151	0.0194196,-0.0252766	0.00909753,0.0314332	1.48421,0.375389	0.000684298	0.00137123
3	rs74779056	239011027	G,G	A,A	0.950298,0.981151	0.0195401,-0.0234094	0.00909753,0.0314332	1.49858,0.340624	0.000684014	0.00137066
3	rs77713841	239467651	T,NA	C,NA	0.957256,NA	0.0198222,NA	0.00977441,NA	1.37096,NA	0.000683067	0.00136485
3	rs58734274	239651698	C,C	T,T	0.958251,0.97619	-0.0238139,0.0249616	0.00988495,0.0280389	1.79611,0.427905	0.00068207	0.00136284
3	rs144992163	239018360	G,G	C,C	0.950298,0.981151	0.0194196,-0.0250334	0.00909753,0.0314332	1.48421,0.370794	0.000681235	0.00136509
3	rs10925766	238966631	A,NA	C,NA	0.855865,NA	0.0193841,NA	0.00562927,NA	3.24083,NA	0.000680976	0.00136112
3	rs149138525	239009670	NA,G	NA,A	NA,0.96627	NA,0.040287	NA,0.023678	NA,1.05131	0.000680009	0.00135879
3	rs7534102	239277475	G,G	A,A	0.60338,0.375992	0.0126748,0.0167054	0.00404163,0.00882508	2.76641,1.23384	0.000678628	0.00135586
3	rs79426728	239279115	A,NA	G,NA	0.950298,NA	0.0164635,NA	0.00909753,NA	1.15275,NA	0.000678087	0.00135534
3	rs61836515	239190754	G,G	A,A	0.833002,0.941468	-0.0168024,-0.0301178	0.00530104,0.0182098	2.81637,1.00815	0.00067434	0.00135038
3	rs67118623	239314920	C,NA	T,NA	0.936382,NA	0.0212874,NA	0.00810069,NA	2.06587,NA	0.000673638	0.00134617
3	rs61830613	238935609	C,C	T,T	0.873757,0.975198	-0.0107403,0.0256599	0.00595306,0.0274863	1.14749,0.455268	0.000672006	0.00134466
3	rs142295557	239017105	C,C	A,A	0.950298,0.981151	0.0193822,-0.0246585	0.00909753,0.0314332	1.47976,0.363749	0.000669809	0.00134219
3	rs75618657	239138356	T,T	C,C	0.918489,0.939484	-0.000173042,-0.0498996	0.00722595,0.0179277	0.00837764,2.26926	0.000669051	0.00133828
3	rs115060275	238790457	NA,C	NA,A	NA,0.97123	NA,-0.0451849	NA,0.0255725	NA,1.11216	0.000668407	0.00133549
3	rs112829769	239018704	C,C	A,A	0.950298,0.981151	0.0193406,-0.0251385	0.00909753,0.0314332	1.47483,0.372778	0.000668165	0.0013389
3	rs10925877	239567065	A,A	G,G	0.859841,0.758929	0.0103614,0.0160739	0.00569534,0.00999379	1.16198,0.967583	0.000666247	0.00133135
3	rs16837792	239278576	A,A	G,G	0.60338,0.378968	0.0126323,0.0167258	0.00404163,0.0088114	2.75086,1.23905	0.000666216	0.00133107
3	rs7530412	239011728	G,G	A,A	0.950298,0.981151	0.0194196,-0.023598	0.00909753,0.0314332	1.48421,0.344082	0.000664151	0.00133086
3	rs12117778	239572895	G,G	T,T	0.730616,0.904762	0.00338652,0.0371466	0.00445666,0.0145623	0.349375,1.96877	0.00066415	0.00132682
3	rs2248199	238983639	G,G	A,A	0.786282,0.992063	0.0121246,0.0924003	0.00482314,0.0481747	1.92291,1.25879	0.000662962	0.00132463
3	rs112540130	239222776	T,NA	C,NA	0.950298,NA	0.017449,NA	0.00909753,NA	1.25875,NA	0.000661281	0.00132174
3	rs111428997	238794584	NA,C	NA,T	NA,0.970238	NA,-0.0434219	NA,0.0251555	NA,1.07405	0.000659536	0.00131777
3	rs12128683	239593731	A,A	T,T	0.765408,0.897817	0.00251045,0.0363446	0.00466591,0.014113	0.228744,1.99928	0.00065724	0.00131303
3	rs80079440	239083844	NA,A	NA,G	NA,0.884921	NA,-0.0252395	NA,0.0133953	NA,1.22521	0.000654056	0.00130736
3	rs13375596	239085255	NA,C	NA,T	NA,0.884921	NA,-0.0251888	NA,0.0133953	NA,1.22148	0.000650357	0.00129997
3	rs74148844	239089995	NA,T	NA,C	NA,0.883929	NA,-0.025095	NA,0.0133454	NA,1.22148	0.000649279	0.00129782
3	rs7533462	239083538	NA,G	NA,A	NA,0.884921	NA,-0.0251427	NA,0.0133953	NA,1.2181	0.00064702	0.0012933
3	rs1509701	239214483	G,G	A,A	0.166998,0.141865	0.0183267,0.00211862	0.00530104,0.0122515	3.26295,0.0641361	0.000643562	0.00128893
3	rs74148842	239086541	NA,G	NA,A	NA,0.884921	NA,-0.025092	NA,0.0133953	NA,1.21438	0.000643376	0.00128602
3	rs12137093	239586859	T,T	C,C	0.720676,0.899802	0.00341692,0.0359555	0.00440672,0.0142364	0.358416,1.93742	0.000642425	0.00128342
3	rs2353424	239188301	C,C	A,A	0.832008,0.941468	-0.0166719,-0.0302238	0.00528849,0.0182098	2.7908,1.01339	0.000641502	0.00128461
3	rs146871536	238764724	T,NA	C,NA	0.974155,NA	-0.000149647,NA	0.0124606,NA	0.0041815,NA	0.000640413	0.00127982
3	rs146835555	238798641	NA,A	NA,G	NA,0.970238	NA,-0.0428463	NA,0.0251555	NA,1.05296	0.000637355	0.00127347
3	rs1848752	239296644	T,T	C,C	0.138171,0.093254	-0.026706,-0.016525	0.00572955,0.0147003	5.50233,0.583428	0.000635904	0.00127074
3	rs74148848	239093167	NA,G	NA,C	NA,0.884921	NA,-0.0248984	NA,0.0133953	NA,1.20022	0.000629722	0.00125873
3	rs6665412	239079209	NA,G	NA,A	NA,0.886905	NA,-0.0250367	NA,0.0134972	NA,1.19653	0.000628449	0.0012562
3	rs112682321	239021223	C,C	A,A	0.952286,0.981151	0.0197612,-0.024996	0.00927543,0.0314332	1.47976,0.370089	0.00062083	0.00124398
3	rs10925717	238796934	NA,G	NA,A	NA,0.970238	NA,-0.0423521	NA,0.0251555	NA,1.035	0.000619137	0.00123708
3	rs61830608	238935164	T,T	C,C	0.873757,0.975198	-0.0105257,0.0257125	0.00595306,0.0274863	1.11327,0.456493	0.000618407	0.00123742
3	rs61829290	238772108	T,NA	G,NA	0.969185,NA	0.0207541,NA	0.0114407,NA	1.15696,NA	0.000618179	0.00123515
3	rs61836495	239139082	A,A	T,T	0.83996,0.952381	-0.01829,-0.025039	0.00539257,0.0200728	3.15826,0.67316	0.000617588	0.00123688
3	rs1910297	238789002	NA,A	NA,T	NA,0.97123	NA,-0.0438257	NA,0.0255725	NA,1.06264	0.000617528	0.00123387
3	rs12089291	238798810	NA,T	NA,C	NA,0.970238	NA,-0.0423069	NA,0.0251555	NA,1.03336	0.000617506	0.00123382
3	rs76225133	238796273	NA,C	NA,T	NA,0.970238	NA,-0.0422965	NA,0.0251555	NA,1.03299	0.000617133	0.00123308
3	rs61830611	238935404	A,A	C,C	0.873757,0.975198	-0.0105257,0.0256139	0.00595306,0.0274863	1.11327,0.454199	0.000616538	0.00123368
3	rs72765252	238935394	C,C	A,A	0.873757,0.975198	-0.0105257,0.0255672	0.00595306,0.0274863	1.11327,0.453114	0.000615658	0.00123192
3	rs145111973	238798543	NA,G	NA,T	NA,0.970238	NA,-0.0422093	NA,0.0251555	NA,1.02984	0.000614008	0.00122683
3	rs12737036	239474146	A,A	T,T	0.707753,0.593254	-0.0125781,-0.00290225	0.00434734,0.00870204	2.41879,0.131504	0.000613222	0.00122574
3	rs12079807	239075562	NA,T	NA,G	NA,0.888889	NA,-0.025231	NA,0.0136019	NA,1.19653	0.00061268	0.00122468
3	rs113424606	239265773	T,NA	C,NA	0.949304,NA	0.0167437,NA	0.00901262,NA	1.1993,NA	0.00061241	0.00122409
3	rs79287288	239065760	NA,A	NA,G	NA,0.885913	NA,-0.0247471	NA,0.0134459	NA,1.18246	0.000612179	0.00122367
3	rs111554147	239264700	A,NA	T,NA	0.949304,NA	0.0167437,NA	0.00901262,NA	1.1993,NA	0.000610395	0.00122003
3	rs61830612	238935554	A,A	G,G	0.874751,0.975198	-0.0104854,0.0251212	0.00597324,0.0274863	1.10131,0.442804	0.000609112	0.00121883
3	rs17618334	238935126	C,C	T,T	0.873757,0.975198	-0.0104836,0.0257125	0.00595306,0.0274863	1.10661,0.456493	0.000608305	0.00121721
3	rs61830610	238935229	C,C	T,T	0.873757,0.975198	-0.0104836,0.0256658	0.00595306,0.0274863	1.10661,0.455405	0.000607433	0.00121546
3	rs7514939	239096163	NA,C	NA,T	NA,0.884921	NA,-0.0245571	NA,0.0133953	NA,1.17546	0.000606628	0.00121258
3	rs17553509	238935295	C,C	G,G	0.873757,0.975198	-0.0104836,0.0256139	0.00595306,0.0274863	1.10661,0.454199	0.000606467	0.00121353
3	rs61834561	239198199	G,G	T,T	0.833002,0.94246	-0.0168024,-0.0287905	0.00530104,0.0183564	2.81637,0.932616	0.000604468	0.0012105
3	rs12076703	238799810	NA,C	NA,T	NA,0.970238	NA,-0.0419135	NA,0.0251555	NA,1.01918	0.000603576	0.001206
3	rs12075518	238799539	NA,G	NA,A	NA,0.970238	NA,-0.0418251	NA,0.0251555	NA,1.01601	0.000600508	0.00119987
3	rs12072733	238791509	NA,G	NA,T	NA,0.97123	NA,-0.0433026	NA,0.0255725	NA,1.04386	0.000599397	0.00119766
3	rs12080136	238799518	NA,T	NA,G	NA,0.970238	NA,-0.0417828	NA,0.0251555	NA,1.01449	0.000599048	0.00119695
3	rs111298026	239264995	G,NA	A,NA	0.949304,NA	0.0166565,NA	0.00901262,NA	1.18988,NA	0.00059866	0.00119658
3	rs74355080	239502465	NA,A	NA,G	NA,0.979167	NA,-0.0467971	NA,0.0299292	NA,0.928435	0.00059745	0.00119386
3	rs12077272	238797557	NA,A	NA,G	NA,0.970238	NA,-0.0417263	NA,0.0251555	NA,1.01247	0.000597104	0.00119307
3	rs11802622	239195698	T,T	A,A	0.833002,0.94246	-0.0167115,-0.029115	0.00530104,0.0183564	2.7908,0.948005	0.00059618	0.00119389
3	rs142941887	239524829	NA,T	NA,G	NA,0.958333	NA,-0.0345581	NA,0.0213919	NA,0.973843	0.000596093	0.00119114
3	rs17621971	239159694	C,NA	T,NA	0.958251,NA	0.0151097,NA	0.00988495,NA	0.898342,NA	0.000594316	0.00118791
3	rs66907380	238935378	C,C	T,T	0.872763,0.975198	-0.0104904,0.0255672	0.00593314,0.0274863	1.11327,0.453114	0.000591733	0.00118407
3	rs1796829	239661819	C,C	T,T	0.958251,0.97123	-0.0241717,0.011405	0.00988495,0.0255725	1.83944,0.183357	0.000591648	0.00118221
3	rs61829331	238828567	T,T	C,C	0.883698,0.99504	0.014655,0.00624706	0.00616728,0.0608454	1.75722,0.0370513	0.000591233	0.00118088
3	rs2462010	238912378	A,A	G,G	0.581511,0.675595	0.00596422,0.0191728	0.00400792,0.00913095	0.864162,1.44672	0.000590076	0.0011789
3	rs1910298	238788956	NA,C	NA,T	NA,0.97123	NA,-0.0430028	NA,0.0255725	NA,1.03317	0.000589348	0.00117758
3	rs1915275	239147791	G,G	A,A	0.833996,0.946429	-0.0181464,-0.024774	0.00531372,0.0189842	3.19531,0.716925	0.000584488	0.0011706
3	rs75505103	239160080	T,NA	C,NA	0.958251,NA	0.0150174,NA	0.00988495,NA	0.890395,NA	0.000583347	0.00116599
3	rs142449664	239465503	G,NA	A,NA	0.893638,NA	-0.0146367,NA	0.00641306,NA	1.6484,NA	0.000582664	0.00116438
3	rs35453116	239395431	A,NA	G,NA	0.964215,NA	-0.0218118,NA	0.0106439,NA	1.3932,NA	0.000581955	0.00116279
3	rs6666371	239074071	NA,G	NA,A	NA,0.888889	NA,-0.0247391	NA,0.0136019	NA,1.16151	0.000581485	0.00116234
3	rs114223278	238750173	A,NA	T,NA	0.971173,NA	0.00193253,NA	0.0118166,NA	0.0604357,NA	0.000580427	0.00115991
3	rs10925716	238795509	NA,T	NA,G	NA,0.970238	NA,-0.0412262	NA,0.0251555	NA,0.994632	0.000580294	0.00115949
3	rs77289651	239447763	G,G	A,A	0.893638,0.992063	-0.0137279,0.0773924	0.00641306,0.0481747	1.49074,0.965913	0.000580119	0.00115936
3	rs17564056	239163745	A,NA	G,NA	0.958251,NA	0.0149688,NA	0.00988495,NA	0.886225,NA	0.000577676	0.00115466
3	rs111510167	239265026	A,NA	T,NA	0.949304,NA	0.0164885,NA	0.00901262,NA	1.17182,NA	0.000576828	0.00115295
3	rs117831778	238791178	NA,T	NA,C	NA,0.981151	NA,-0.0538428	NA,0.0314332	NA,1.06185	0.000576004	0.00115093
3	rs112023577	239264931	A,NA	G,NA	0.949304,NA	0.0164776,NA	0.00901262,NA	1.17065,NA	0.000575446	0.00115019
3	rs77087852	239577759	G,NA	A,NA	0.95328,NA	-0.0173879,NA	0.0093687,NA	1.19751,NA	0.000571789	0.00114252
3	rs4233476	239476141	T,T	C,C	0.707753,0.593254	-0.012443,-0.00316412	0.00434734,0.00870204	2.37603,0.144995	0.000571705	0.00114278
3	rs4659902	239271778	C,C	A,A	0.605368,0.383929	0.0128229,0.0160494	0.00404514,0.00878946	2.81682,1.16843	0.000569891	0.00113862
3	rs12072859	238791795	NA,C	NA,T	NA,0.97123	NA,-0.0423798	NA,0.0255725	NA,1.01113	0.000569218	0.00113737
3	rs4131653	239475031	T,T	C,C	0.707753,0.594246	-0.012443,-0.00293623	0.00434734,0.0087054	2.37603,0.133181	0.000568565	0.0011365
3	rs12085041	238795721	NA,T	NA,C	NA,0.970238	NA,-0.040814	NA,0.0251555	NA,0.98004	0.000566944	0.00113283
3	rs9428798	239138065	A,A	G,G	0.858847,0.951389	-0.0188247,-0.0217607	0.00567854,0.0198773	3.03798,0.562846	0.000566558	0.00113447
3	rs10925715	238795204	NA,A	NA,G	NA,0.970238	NA,-0.0407285	NA,0.0251555	NA,0.977023	0.000564228	0.0011274
3	rs17621827	239154828	C,NA	A,NA	0.958251,NA	0.0148495,NA	0.00988495,NA	0.876027,NA	0.000564043	0.00112741
3	rs61830616	238944430	A,A	G,G	0.875746,0.975198	-0.0102074,0.0256859	0.0059937,0.0274863	1.05274,0.455872	0.000563588	0.00112774
3	rs138868516	238882971	C,NA	A,NA	0.949304,NA	-0.0205607,NA	0.00901262,NA	1.64726,NA	0.000560906	0.00112064
3	rs2140422	238925179	G,G	A,A	0.856859,0.970238	0.0188179,0.0234439	0.00564551,0.0251555	3.06634,0.454251	0.000559854	0.00111868
3	rs75167256	239150123	C,NA	A,NA	0.958251,NA	0.014806,NA	0.00988495,NA	0.87232,NA	0.000559171	0.00111768
3	rs2841390	238855281	A,A	G,G	0.249503,0.05754	-0.00983557,0.00124249	0.00456906,0.0183564	1.50381,0.0240928	0.000556639	0.00111223
3	rs10495432	239475761	A,A	G,G	0.707753,0.594246	-0.0123935,-0.00308456	0.00434734,0.0087054	2.36045,0.140806	0.000554963	0.00110932
3	rs17584748	239623704	C,C	T,T	0.954274,0.970238	-0.0217343,0.00823299	0.00946506,0.0251555	1.66433,0.128746	0.00055432	0.00110755
3	rs76249996	239582634	T,NA	C,NA	0.952286,NA	-0.0172495,NA	0.00927543,NA	1.20115,NA	0.000554033	0.00110705
3	rs113086757	239149688	G,NA	A,NA	0.958251,NA	0.0147576,NA	0.00988495,NA	0.86821,NA	0.000553819	0.00110698
3	rs35852026	239680061	A,NA	G,NA	0.965209,NA	-0.0201394,NA	0.0107893,NA	1.20791,NA	0.000550983	0.00110105
3	rs79747024	238909438	NA,A	NA,G	NA,0.93254	NA,-0.0285964	NA,0.017043	NA,1.02981	0.000550791	0.00110065
3	rs12141123	239611507	G,G	A,A	0.784294,0.900794	0.0036513,0.0346007	0.00480694,0.0142995	0.349206,1.80875	0.000550357	0.00109959
3	rs145620058	239178120	NA,T	NA,C	NA,0.934524	NA,0.028187	NA,0.0172809	NA,0.98772	0.000550005	0.0010991
3	rs76616666	239620947	C,C	G,G	0.954274,0.97123	-0.0216467,0.00877851	0.00946506,0.0255725	1.65374,0.135852	0.000543872	0.00108668
3	rs150210727	239446841	G,NA	C,NA	0.978131,NA	0.0317407,NA	0.0135185,NA	1.72406,NA	0.000542331	0.00108357
3	rs1523423	239053925	NA,T	NA,G	NA,0.890873	NA,-0.0239547	NA,0.0137097	NA,1.09372	0.0005423	0.00108402
3	rs113959298	239266601	T,NA	C,NA	0.950298,NA	0.0165103,NA	0.00909753,NA	1.15768,NA	0.000541008	0.0010814
3	rs79812870	239157834	T,NA	A,NA	0.958251,NA	0.0146385,NA	0.00988495,NA	0.85812,NA	0.000540903	0.00108117
3	rs141795354	239265107	G,NA	A,NA	0.985089,NA	-0.0393165,NA	0.0163138,NA	1.79719,NA	0.000540782	0.00108072
3	rs6690106	239054773	NA,T	NA,C	NA,0.890873	NA,-0.0239076	NA,0.0137097	NA,1.09051	0.000539726	0.00107887
3	rs77611755	239634790	C,C	G,G	0.958251,0.974206	-0.0239928,0.00895611	0.00988495,0.0269663	1.81771,0.130888	0.000536652	0.00107235
3	rs116252815	239579271	A,NA	C,NA	0.95328,NA	-0.0170822,NA	0.0093687,NA	1.16587,NA	0.000536295	0.00107161
3	rs946637	239435377	C,NA	T,NA	0.903579,NA	-0.0145292,NA	0.00669838,NA	1.52176,NA	0.000535012	0.00106923
3	rs112618429	239139790	G,NA	A,NA	0.958251,NA	0.0145691,NA	0.00988495,NA	0.85227,NA	0.000533556	0.00106649
3	rs16837652	239164829	A,NA	G,NA	0.958251,NA	0.0145462,NA	0.00988495,NA	0.850345,NA	0.000531161	0.0010617
3	rs57579054	239052561	NA,C	NA,T	NA,0.890873	NA,-0.0237095	NA,0.0137097	NA,1.07707	0.000529105	0.00105765
3	rs75271870	239139744	A,NA	G,NA	0.958251,NA	0.0145208,NA	0.00988495,NA	0.848205,NA	0.000528513	0.00105641
3	rs113256394	239265422	T,NA	C,NA	0.950298,NA	0.0163767,NA	0.00909753,NA	1.14363,NA	0.00052578	0.00105097
3	rs74620574	239264360	C,NA	A,NA	0.949304,NA	0.016046,NA	0.00901262,NA	1.12487,NA	0.000523905	0.00104719
3	rs77414721	238932563	NA,C	NA,T	NA,0.946429	NA,-0.0321723	NA,0.0189842	NA,1.04511	0.000523106	0.00104565
3	rs77441314	239294958	C,NA	T,NA	0.950298,NA	0.0155647,NA	0.00909753,NA	1.05996,NA	0.000522041	0.00104352
3	rs142876347	239262055	NA,C	NA,A	NA,0.990079	NA,0.0626028	NA,0.0431319	NA,0.833685	0.000522011	0.00104311
3	rs75143416	238963549	A,A	C,C	0.869781,0.939484	0.0192453,-0.0316413	0.00587486,0.0179277	2.97742,1.11029	0.000518	0.00103545
3	rs80228648	238779169	NA,T	NA,C	NA,0.975198	NA,-0.0453817	NA,0.0274863	NA,1.00557	0.000516035	0.00103115
3	rs10925822	239268491	G,G	A,A	0.740557,0.665675	0.0173961,0.00945679	0.00451065,0.00906124	3.93951,0.527761	0.000515458	0.00103018
3	rs111877210	239203259	C,NA	G,NA	0.959245,NA	0.0134726,NA	0.00999958,NA	0.749878,NA	0.000515098	0.0010296
3	rs17645304	239606858	T,T	C,C	0.766402,0.896825	0.00264972,0.0345074	0.00467279,0.0140528	0.243609,1.85181	0.000514396	0.00102775
3	rs2253567	239009487	A,A	C,C	0.786282,0.992063	0.0123086,0.082865	0.00482314,0.0481747	1.97016,1.06847	0.000512312	0.00102371
3	rs3011567	238919619	G,G	A,A	0.197813,0.49504	0.00142868,0.0230915	0.00496334,0.00854977	0.11156,2.1601	0.000511934	0.00102308
3	rs78349837	239248419	A,NA	C,NA	0.945328,NA	0.0166189,NA	0.00869693,NA	1.25167,NA	0.000511435	0.00102228
3	rs2049319	239046766	G,G	A,A	0.291252,0.006944	-0.00806399,-0.103663	0.0043517,0.0514768	1.19468,1.35624	0.00051111	0.00102158
3	rs9428801	239143213	C,C	T,T	0.833996,0.946429	-0.0177872,-0.0249148	0.00531372,0.0189842	3.08848,0.722651	0.00050801	0.00101741
3	rs148390547	239141038	A,NA	G,NA	0.958251,NA	0.0142889,NA	0.00988495,NA	0.828823,NA	0.000505132	0.00100968
3	rs115583660	238779680	NA,T	NA,A	NA,0.975198	NA,-0.0449118	NA,0.0274863	NA,0.990272	0.000504306	0.00100772
3	rs113041361	238787883	NA,A	NA,T	NA,0.975198	NA,-0.0448977	NA,0.0274863	NA,0.989815	0.000503961	0.00100703
3	rs61834689	239611254	A,A	G,G	0.975149,0.959325	0.0339107,0.018326	0.0127009,0.0216401	2.11998,0.401127	0.000503682	0.0010063
3	rs1567400	239277139	C,C	T,T	0.604374,0.375	0.0122223,0.0167606	0.00404338,0.00882973	2.60129,1.23905	0.000503421	0.00100587
3	rs114194175	238778369	NA,G	NA,A	NA,0.975198	NA,-0.0448214	NA,0.0274863	NA,0.98734	0.000502094	0.0010033
3	rs12119613	239220010	T,T	C,C	0.690855,0.526786	0.0245657,-0.00395812	0.00427824,0.00856165	8.02894,0.191208	0.000501722	0.00101232
3	rs148601791	239616225	T,T	C,C	0.954274,0.973214	-0.0213421,0.00878833	0.00946506,0.0264757	1.6172,0.130806	0.000500593	0.00100023
3	rs61836498	239162689	C,C	T,T	0.833996,0.945437	-0.0177439,-0.0247564	0.00531372,0.0188207	3.07573,0.72496	0.000499984	0.00100133
3	rs6684249	239465541	A,A	G,G	0.717694,0.59623	-0.0126244,0.00102318	0.00439248,0.00871223	2.39233,0.0426274	0.000499001	0.000997503
3	rs72754679	239600308	G,G	A,A	0.766402,0.896825	0.00264972,0.0343034	0.00467279,0.0140528	0.243609,1.83431	0.000498595	0.000996189
3	rs77698810	239257912	G,NA	A,NA	0.951292,NA	0.0164298,NA	0.00918509,NA	1.1328,NA	0.000498377	0.00099614
3	rs9428747	239042172	C,C	A,A	0.290258,0.006944	-0.00829734,-0.098726	0.00435609,0.0514768	1.24557,1.25864	0.000497876	0.000995147
3	rs72754672	239596277	A,A	C,C	0.766402,0.895833	0.00255934,0.0342135	0.00467279,0.0139934	0.233669,1.83904	0.000497384	0.000993764
3	rs112102940	239243423	C,NA	T,NA	0.945328,NA	0.0164819,NA	0.00869693,NA	1.23603,NA	0.000496237	0.000991913
3	rs112141601	239242886	T,NA	C,NA	0.945328,NA	0.0164819,NA	0.00869693,NA	1.23603,NA	0.000496237	0.000991913
3	rs10495437	239297423	T,T	C,C	0.632207,0.689484	-0.015341,-0.0131744	0.00410023,0.00923845	3.73773,0.812882	0.000495482	0.000989584
3	rs35341980	239218780	C,NA	T,NA	0.950298,NA	0.0140989,NA	0.00909753,NA	0.916491,NA	0.000494605	0.000988698
3	rs111607669	239569412	A,A	G,G	0.734592,0.904762	0.00403498,0.0349413	0.00447775,0.0145623	0.434712,1.78461	0.000493272	0.000985602
3	rs1116047	239287014	T,T	C,C	0.606362,0.37996	0.0125488,0.0152897	0.00404692,0.00880693	2.71448,1.0833	0.000493057	0.00098517
3	rs61836497	239162008	G,G	A,A	0.833996,0.945437	-0.0176963,-0.0248074	0.00531372,0.0188207	3.06173,0.727061	0.000491862	0.00098506
3	rs9428454	239179054	T,T	C,C	0.840954,0.944444	-0.0171191,-0.0278344	0.0054062,0.0186617	2.81178,0.867025	0.000491602	0.000984509
3	rs117708825	239096170	NA,G	NA,A	NA,0.981151	NA,0.0480611	NA,0.0314332	NA,0.898712	0.000491412	0.000982047
3	rs141287419	239468997	C,NA	T,NA	0.982107,NA	-0.0303513,NA	0.014915,NA	1.37824,NA	0.00049062	0.000980383
3	rs12141057	239595973	A,A	C,C	0.766402,0.895833	0.00246897,0.0342135	0.00467279,0.0139934	0.22385,1.83904	0.000489428	0.000977871
3	rs116754428	239588669	T,NA	C,NA	0.95328,NA	-0.0166247,NA	0.0093687,NA	1.11929,NA	0.000488207	0.00097555
3	rs112532534	239598540	G,G	A,A	0.766402,0.896825	0.00274013,0.0340495	0.00467279,0.0140528	0.253672,1.81264	0.000487894	0.000974816
3	rs9428799	239140229	G,G	A,A	0.833996,0.946429	-0.0175188,-0.0260964	0.00531372,0.0189842	3.00984,0.771488	0.000487542	0.00097638
3	rs79993105	239638879	C,C	T,T	0.957256,0.970238	-0.0234127,0.0102005	0.00977441,0.0251555	1.77973,0.164239	0.000487434	0.000973961
3	rs9428440	239139999	T,T	C,C	0.833002,0.946429	-0.0175202,-0.0261856	0.00530104,0.0189842	3.02245,0.775232	0.000486497	0.000974281
3	rs9428808	239154813	A,A	G,G	0.833996,0.945437	-0.0175621,-0.0255227	0.00531372,0.0188207	3.02245,0.756792	0.000485333	0.000971965
3	rs74784128	239217697	G,NA	A,NA	0.950298,NA	0.014006,NA	0.00909753,NA	0.907722,NA	0.000485091	0.000969683
3	rs61834713	239618387	T,NA	A,NA	0.976143,NA	0.0275746,NA	0.0129561,NA	1.4774,NA	0.000485002	0.000969038
3	rs78654835	239197945	C,NA	T,NA	0.959245,NA	0.0131577,NA	0.00999958,NA	0.725305,NA	0.000485	0.000969446
3	rs12144838	239619618	C,C	T,T	0.784294,0.900794	0.00405087,0.0331209	0.00480694,0.0142995	0.398603,1.68727	0.000483372	0.000965802
3	rs1338909	239660436	C,C	G,G	0.691849,0.768849	-0.00956537,-0.00863622	0.00428205,0.0101399	1.59356,0.404087	0.000482782	0.000964809
3	rs2841371	238980587	A,A	C,C	0.786282,0.992063	0.0123327,0.0806989	0.00482314,0.0481747	1.9764,1.0273	0.000482438	0.000964027
3	rs12139157	238928467	T,T	C,C	0.857853,0.970238	0.0191029,0.0177843	0.00566193,0.0251555	3.13016,0.319137	0.000481777	0.000962714
3	rs79096200	239217514	T,NA	C,NA	0.950298,NA	0.0139595,NA	0.00909753,NA	0.903352,NA	0.000480422	0.000960351
3	rs71644945	238932382	G,G	T,T	0.867793,0.969246	0.0211121,0.0170023	0.0058372,0.0247591	3.52543,0.3078	0.000477791	0.000954828
3	rs111486719	239239939	C,NA	G,NA	0.945328,NA	0.0163026,NA	0.00869693,NA	1.21568,NA	0.000477186	0.000953839
3	rs77293203	239242678	A,NA	G,NA	0.945328,NA	0.0163026,NA	0.00869693,NA	1.21568,NA	0.000477186	0.000953839
3	rs117536646	238788089	NA,T	NA,C	NA,0.975198	NA,-0.0437303	NA,0.0274863	NA,0.952284	0.000476521	0.000952213
3	rs9428449	239154467	C,C	T,T	0.833996,0.945437	-0.0175188,-0.0254716	0.00531372,0.0188207	3.00984,0.754649	0.000475663	0.000952595
3	rs17623453	239252261	G,NA	T,NA	0.951292,NA	0.0162003,NA	0.00918509,NA	1.10917,NA	0.000475291	0.000950003
3	rs115639005	239483995	NA,T	NA,C	NA,0.978175	NA,-0.0410174	NA,0.0292559	NA,0.793419	0.000475069	0.000949363
3	rs114531941	238779945	NA,A	NA,G	NA,0.975198	NA,-0.0436533	NA,0.0274863	NA,0.949833	0.000474792	0.000948758
3	rs6685861	239295096	A,A	G,G	0.632207,0.688492	-0.0154346,-0.012392	0.00410023,0.00923037	3.77728,0.746111	0.000474633	0.000947952
3	rs116787453	238788154	T,NA	C,NA	0.973161,NA	0.00275907,NA	0.0122339,NA	0.0853559,NA	0.000474199	0.000947706
3	rs149468874	238780843	NA,T	NA,C	NA,0.975198	NA,-0.0436227	NA,0.0274863	NA,0.94886	0.000474108	0.000947391
3	rs77781441	239475394	A,NA	C,NA	0.977137,NA	0.031984,NA	0.0132281,NA	1.80657,NA	0.00047217	0.000943712
3	rs12139749	239594216	T,T	C,C	0.765408,0.894841	0.00264582,0.0338422	0.00466591,0.013935	0.243609,1.81935	0.000472013	0.000943088
3	rs1796828	239667800	A,A	G,G	0.958251,0.97619	-0.0221062,0.0260581	0.00988495,0.0280389	1.59638,0.452589	0.000470138	0.000939486
3	rs79509991	239474972	A,NA	G,NA	0.977137,NA	0.0319385,NA	0.0132281,NA	1.80247,NA	0.000469126	0.000937629
3	rs6688258	239271039	C,C	G,G	0.73161,0.659722	0.0168015,0.00991368	0.00446187,0.00902206	3.77945,0.565681	0.00046817	0.000935709
3	rs79191439	239237769	T,NA	C,NA	0.945328,NA	0.0162082,NA	0.00869693,NA	1.20504,NA	0.000467536	0.000934554
3	rs12118164	239613166	T,T	C,C	0.784294,0.900794	0.00369618,0.0334193	0.00480694,0.0142995	0.354639,1.71144	0.000467242	0.000933576
3	rs111243657	239494391	C,NA	T,NA	0.980119,NA	0.038146,NA	0.0141639,NA	2.15012,NA	0.000465837	0.000930778
3	rs76440062	239476321	A,NA	G,NA	0.977137,NA	0.031888,NA	0.0132281,NA	1.79792,NA	0.000465773	0.000930928
3	rs9428807	239153564	A,A	T,T	0.833996,0.945437	-0.0174711,-0.0254153	0.00531372,0.0188207	2.99599,0.752295	0.000465285	0.000931809
3	rs9428448	239153476	A,A	G,G	0.833996,0.945437	-0.0174711,-0.0254153	0.00531372,0.0188207	2.99599,0.752295	0.000465285	0.000931809
3	rs112944184	239475430	T,NA	C,NA	0.981113,NA	0.0374019,NA	0.0145245,NA	1.99906,NA	0.000464377	0.000927888
3	rs77704136	239583380	G,NA	T,NA	0.959245,NA	-0.0183927,NA	0.00999958,NA	1.18135,NA	0.000464332	0.000927854
3	rs79930989	239505485	T,NA	C,NA	0.95328,NA	0.0198303,NA	0.0093687,NA	1.46485,NA	0.000463417	0.000926049
3	rs2689175	238983100	C,C	T,T	0.786282,0.992063	0.0121718,0.0812756	0.00482314,0.0481747	1.93497,1.03818	0.000463048	0.000925292
3	rs112124003	239470322	T,NA	C,NA	0.976143,NA	0.0307436,NA	0.0129561,NA	1.75328,NA	0.000463021	0.000925418
3	rs12046312	239396344	NA,T	NA,C	NA,0.953373	NA,-0.0302525	NA,0.0202746	NA,0.867537	0.000462941	0.000925077
3	rs9428806	239152195	A,A	G,G	0.833996,0.945437	-0.0174711,-0.0252568	0.00531372,0.0188207	2.99599,0.745677	0.00046111	0.000923449
3	rs12744326	238889951	T,T	C,C	0.745527,0.503968	-0.0105024,-0.0109947	0.00453928,0.00854962	1.68432,0.702358	0.000460075	0.00091912
3	rs78376163	239518780	C,NA	G,NA	0.974155,NA	-0.0274236,NA	0.0124606,NA	1.55677,NA	0.000458554	0.000916276
3	rs78331187	239518568	C,NA	T,NA	0.974155,NA	-0.0274236,NA	0.0124606,NA	1.55677,NA	0.000458554	0.000916276
3	rs72754665	239589927	C,C	T,T	0.764414,0.894841	0.00270607,0.0335368	0.00465908,0.013935	0.250755,1.7932	0.000458531	0.00091616
3	rs72754669	239592577	C,C	T,T	0.765408,0.894841	0.00251045,0.0337931	0.00466591,0.013935	0.228744,1.81513	0.000457671	0.00091444
3	rs9428446	239150798	C,C	T,T	0.833996,0.946429	-0.0174711,-0.025311	0.00531372,0.0189842	2.99599,0.738871	0.000457568	0.000916357
3	rs9428805	239148313	C,C	T,T	0.833996,0.946429	-0.0175188,-0.0249341	0.00531372,0.0189842	3.00984,0.723438	0.000456645	0.000914515
3	rs1396903	239280356	T,T	G,G	0.218688,0.30754	0.0158664,0.0153783	0.00478316,0.00926307	3.04123,1.01377	0.000454783	0.000908535
3	rs2049321	239042965	G,G	A,A	0.290258,0.006944	-0.00816223,-0.097323	0.00435609,0.0514768	1.21492,1.23154	0.000452563	0.000904593
3	rs145203245	239018756	NA,C	NA,A	NA,0.889881	NA,-0.0227755	NA,0.0136555	NA,1.02072	0.000452299	0.000904136
3	rs78023564	239469556	C,NA	T,NA	0.976143,NA	0.0305551,NA	0.0129561,NA	1.73621,NA	0.000450625	0.000900648
3	rs77912313	239468703	G,NA	A,NA	0.976143,NA	0.0305551,NA	0.0129561,NA	1.73621,NA	0.000450625	0.000900648
3	rs9428441	239145811	T,T	C,C	0.833996,0.946429	-0.0174711,-0.0250229	0.00531372,0.0189842	2.99599,0.727061	0.000450314	0.000901832
3	rs138261723	238848723	NA,T	NA,A	NA,0.981151	NA,-0.0477676	NA,0.0314332	NA,0.890767	0.000448772	0.000896767
3	rs59348957	239017681	NA,T	NA,C	NA,0.889881	NA,-0.0226755	NA,0.0136555	NA,1.01411	0.000448146	0.000895835
3	rs1589687	239037402	A,A	G,G	0.290258,0.006944	-0.00793244,-0.0994296	0.00435609,0.0514768	1.16363,1.27233	0.000448031	0.000895528
3	rs20437	239671951	T,T	C,C	0.958251,0.97619	-0.0217467,0.0272024	0.00988495,0.0280389	1.55583,0.478911	0.000447939	0.000895136
3	rs79450761	239016965	NA,G	NA,C	NA,0.888889	NA,-0.0225867	NA,0.0136019	NA,1.01411	0.00044726	0.00089406
3	rs77423070	239017346	NA,C	NA,G	NA,0.889881	NA,-0.0226279	NA,0.0136555	NA,1.01096	0.000446189	0.000891923
3	rs138399779	238783037	NA,C	NA,G	NA,0.974206	NA,0.0362345	NA,0.0269663	NA,0.747036	0.000445392	0.000890073
3	rs61834560	239195587	A,A	G,G	0.840954,0.946429	-0.0172535,-0.0257062	0.0054062,0.0189842	2.84903,0.755205	0.000443799	0.000888816
3	rs75813306	239516604	NA,G	NA,C	NA,0.848214	NA,-0.0157919	NA,0.0119134	NA,0.732863	0.000443452	0.000886212
3	rs9287226	239033588	T,T	C,C	0.28827,0.006944	-0.00777644,-0.101613	0.00436498,0.0514768	1.12597,1.31527	0.000442737	0.00088493
3	rs116200169	238780744	NA,A	NA,G	NA,0.975198	NA,-0.0421206	NA,0.0274863	NA,0.901637	0.000442282	0.000883811
3	rs12120600	239628056	A,A	G,G	0.784294,0.900794	0.00391614,0.0327006	0.00480694,0.0142995	0.381687,1.65354	0.000442073	0.000883304
3	rs78686829	239564684	NA,T	NA,C	NA,0.9375	NA,-0.0240438	NA,0.0176595	NA,0.76108	0.000441496	0.000882327
3	rs9428741	239035952	C,C	A,A	0.28827,0.006944	-0.00791051,-0.100062	0.00436498,0.0514768	1.15525,1.28469	0.000439042	0.000877549
3	rs74559312	239602365	NA,G	NA,C	NA,0.948413	NA,-0.0256541	NA,0.0193256	NA,0.734349	0.000438565	0.0008764
3	rs146804401	239110779	C,NA	T,NA	0.981113,NA	0.024231,NA	0.0145245,NA	1.02109,NA	0.000438486	0.000876259
3	rs11583195	238930016	C,C	T,T	0.856859,0.970238	0.0187701,0.016246	0.00564551,0.0251555	3.05313,0.285339	0.000434716	0.000868698
3	rs7532815	239011700	C,C	T,T	0.950298,0.981151	0.0176142,-0.0260556	0.00909753,0.0314332	1.27696,0.390246	0.000434529	0.00087066
3	rs76028346	239477421	A,NA	G,NA	0.976143,NA	0.0321385,NA	0.0129561,NA	1.88215,NA	0.000434505	0.000868418
3	rs72769113	239194799	C,C	A,A	0.840954,0.946429	-0.0171668,-0.0258703	0.0054062,0.0189842	2.82497,0.762032	0.000433333	0.000867848
3	rs1474324	238965621	G,NA	A,NA	0.869781,NA	0.0195545,NA	0.00587486,NA	3.05892,NA	0.000432594	0.000864488
3	rs2883428	239571364	G,G	A,A	0.729622,0.904762	0.00289395,0.0354076	0.00445148,0.0145623	0.287669,1.8228	0.000431965	0.000863108
3	rs6670325	239292966	C,C	T,T	0.367793,0.311508	0.0152643,0.0123251	0.00410023,0.00923037	3.70545,0.74044	0.000431699	0.000862229
3	rs112138515	239493800	A,NA	G,NA	0.980119,NA	0.0375602,NA	0.0141639,NA	2.09658,NA	0.000431431	0.00086205
3	rs75453619	239269299	A,A	G,G	0.735586,0.659722	0.0168341,0.00902027	0.00448312,0.00902206	3.76107,0.498384	0.000429302	0.000858039
3	rs17622524	239184494	C,NA	T,NA	0.959245,NA	0.0124985,NA	0.00999958,NA	0.67503,NA	0.000428921	0.000857369
3	rs112087632	239177626	C,NA	T,NA	0.959245,NA	0.0124985,NA	0.00999958,NA	0.67503,NA	0.000428921	0.000857369
3	rs1523416	239022848	T,T	C,C	0.799205,0.992063	0.0121752,0.0816298	0.00493553,0.0481747	1.86548,1.0449	0.000427615	0.000854502
3	rs142630150	239062046	NA,G	NA,T	NA,0.97619	NA,-0.0426632	NA,0.0280389	NA,0.892395	0.000427464	0.000854444
3	rs10925835	239341528	A,A	G,G	0.685885,0.675595	-0.00856684,0.013259	0.00425961,0.00913095	1.35353,0.83423	0.000427273	0.000854134
3	rs3001434	239005080	C,C	T,T	0.786282,0.992063	0.0119407,0.0813219	0.00482314,0.0481747	1.87624,1.03906	0.000426738	0.00085275
3	rs112410980	239015098	NA,G	NA,C	NA,0.889881	NA,-0.0221276	NA,0.0136555	NA,0.978226	0.000426415	0.000852398
3	rs12123406	239341507	T,T	C,C	0.685885,0.675595	-0.00847361,0.0135256	0.00425961,0.00913095	1.33097,0.858459	0.000426068	0.000851723
3	rs521972	238719675	T,T	C,C	0.136183,0.152778	0.0103133,-0.00155341	0.00576457,0.0118816	1.13311,0.0477015	0.000424446	0.000848201
3	rs140232403	238948986	NA,A	NA,T	NA,0.946429	NA,0.0268717	NA,0.0189842	NA,0.804297	0.000424238	0.000847841
3	rs9428833	239597790	A,NA	C,NA	0.95328,NA	-0.0159109,NA	0.0093687,NA	1.04842,NA	0.000423624	0.00084653
3	rs78088708	239234910	T,T	C,C	0.94334,0.980159	0.0158963,-0.0475932	0.00855199,0.0306528	1.20026,0.918992	0.000423604	0.000846754
3	rs74148813	239021943	NA,C	NA,T	NA,0.889881	NA,-0.0220275	NA,0.0136555	NA,0.971735	0.000423421	0.000846408
3	rs1965498	239044391	G,G	A,A	0.290258,0.006944	-0.00825231,-0.0966173	0.00435609,0.0514768	1.23532,1.21803	0.000421787	0.000843075
3	rs78420820	239491880	C,NA	T,NA	0.980119,NA	0.037365,NA	0.0141639,NA	2.0789,NA	0.000420702	0.000840617
3	rs35285223	238959937	C,C	G,G	0.857853,0.968254	0.0196777,0.018387	0.00566193,0.0243817	3.29241,0.346045	0.000420377	0.000840391
3	rs181369227	239487077	G,NA	A,NA	0.980119,NA	0.0373462,NA	0.0141639,NA	2.0772,NA	0.000419685	0.000838586
3	rs78046768	239485003	G,NA	A,NA	0.980119,NA	0.0373462,NA	0.0141639,NA	2.0772,NA	0.000419685	0.000838586
3	rs79708392	239482904	T,NA	C,NA	0.980119,NA	0.0373273,NA	0.0141639,NA	2.07549,NA	0.000418667	0.000836552
3	rs59651617	239026834	NA,T	NA,G	NA,0.889881	NA,-0.0218999	NA,0.0136555	NA,0.96349	0.000418654	0.000836879
3	rs12093152	238959987	A,A	G,G	0.857853,0.968254	0.0196777,0.0182331	0.00566193,0.0243817	3.29241,0.342399	0.000418359	0.000836359
3	rs142861768	239490528	A,NA	T,NA	0.980119,NA	0.0373123,NA	0.0141639,NA	2.07414,NA	0.000417863	0.000834945
3	rs144036475	239486697	A,NA	G,NA	0.980119,NA	0.0372986,NA	0.0141639,NA	2.0729,NA	0.000417129	0.000833479
3	rs78421286	239486376	A,NA	C,NA	0.980119,NA	0.0372986,NA	0.0141639,NA	2.0729,NA	0.000417129	0.000833479
3	rs74864070	239230823	A,NA	T,NA	0.945328,NA	0.0156659,NA	0.00869693,NA	1.14476,NA	0.000416683	0.000832918
3	rs111815460	239481069	T,NA	C,NA	0.980119,NA	0.0372796,NA	0.0141639,NA	2.07118,NA	0.00041611	0.000831444
3	rs111850868	239485811	T,NA	A,NA	0.980119,NA	0.0372457,NA	0.0141639,NA	2.06813,NA	0.000414312	0.000827851
3	rs76897359	239485696	G,NA	A,NA	0.980119,NA	0.0372457,NA	0.0141639,NA	2.06813,NA	0.000414312	0.000827851
3	rs113707956	239269975	G,NA	A,NA	0.950298,NA	0.0151916,NA	0.00909753,NA	1.02252,NA	0.000413379	0.000826335
3	rs79785368	238763129	NA,C	NA,T	NA,0.970238	NA,-0.0345751	NA,0.0251555	NA,0.77134	0.000412768	0.000824849
3	rs34418010	239573720	A,NA	G,NA	0.970179,NA	-0.0216975,NA	0.0116239,NA	1.20793,NA	0.000412603	0.000824563
3	rs117916585	238727004	NA,A	NA,C	NA,0.950397	NA,0.0282589	NA,0.0196877	NA,0.820488	0.00041176	0.000822878
3	rs141944596	238876896	NA,A	NA,G	NA,0.947421	NA,-0.0272877	NA,0.0191524	NA,0.811844	0.000411311	0.000821981
3	rs190186905	239079943	NA,T	NA,C	NA,0.956349	NA,0.0284629	NA,0.0209218	NA,0.760226	0.000410171	0.000819721
3	rs144926327	239465815	A,NA	C,NA	0.978131,NA	0.0320099,NA	0.0135185,NA	1.74736,NA	0.00040871	0.000816889
3	rs113864058	239229277	G,NA	A,NA	0.945328,NA	0.0155717,NA	0.00869693,NA	1.13444,NA	0.000408586	0.000816735
3	rs79758348	239272015	A,NA	G,NA	0.951292,NA	0.0143472,NA	0.00918509,NA	0.927066,NA	0.000408477	0.000816504
3	rs116375610	239011703	G,G	A,A	0.950298,0.981151	0.0168565,-0.031661	0.00909753,0.0314332	1.19449,0.503324	0.000407923	0.00081732
3	rs58291256	239611319	G,G	A,A	0.974155,0.959325	0.0315142,0.0186001	0.0124606,0.0216401	1.94176,0.408875	0.000407469	0.000814049
3	rs12123857	239570932	A,A	G,G	0.73161,0.904762	0.00285579,0.0351558	0.00446187,0.0145623	0.28221,1.80213	0.000407309	0.000813856
3	rs7553449	239015878	NA,A	NA,G	NA,0.889881	NA,-0.0215791	NA,0.0136555	NA,0.942909	0.000406299	0.000812187
3	rs76680970	239332289	NA,A	NA,G	NA,0.96627	NA,-0.0326691	NA,0.023678	NA,0.775542	0.000406106	0.000811581
3	rs12136105	238925791	T,T	C,C	0.856859,0.970238	0.0178937,0.024349	0.00564551,0.0251555	2.81622,0.477458	0.00040544	0.000810203
3	rs144302020	238754690	NA,T	NA,C	NA,0.972222	NA,-0.0333206	NA,0.0260119	NA,0.698532	0.000404281	0.000807897
3	rs7531719	239015842	NA,T	NA,C	NA,0.888889	NA,-0.021447	NA,0.0136019	NA,0.939864	0.000404137	0.000807864
3	rs16837545	239011801	NA,T	NA,C	NA,0.890873	NA,-0.0215642	NA,0.0137097	NA,0.93652	0.00040404	0.000807669
3	rs113298764	239178941	C,NA	T,NA	0.959245,NA	0.0121693,NA	0.00999958,NA	0.650505,NA	0.000404032	0.000807625
3	rs76584611	239034751	NA,T	NA,C	NA,0.890873	NA,-0.0215383	NA,0.0137097	NA,0.934879	0.000403173	0.000805937
3	rs79022804	238764242	NA,A	NA,G	NA,0.970238	NA,-0.0340114	NA,0.0251555	NA,0.753598	0.000401934	0.000803204
3	rs6672686	239010693	NA,G	NA,A	NA,0.890873	NA,-0.0214941	NA,0.0137097	NA,0.932079	0.000401611	0.000802813
3	rs79322376	239175121	C,NA	T,NA	0.959245,NA	0.0121346,NA	0.00999958,NA	0.647942,NA	0.000401518	0.000802602
3	rs56095644	239267212	A,A	G,G	0.769384,0.659722	0.0172113,0.00804441	0.00469379,0.00902206	3.60982,0.428772	0.000401394	0.0008025
3	rs55940268	239037358	NA,A	NA,G	NA,0.890873	NA,-0.0214858	NA,0.0137097	NA,0.931556	0.000401358	0.000802309
3	rs74148815	239032019	NA,G	NA,A	NA,0.890873	NA,-0.0214858	NA,0.0137097	NA,0.931556	0.000401358	0.000802309
3	rs6701585	239029681	NA,G	NA,A	NA,0.890873	NA,-0.0214858	NA,0.0137097	NA,0.931556	0.000401358	0.000802309
3	rs10495424	239031387	NA,G	NA,A	NA,0.890873	NA,-0.0214858	NA,0.0137097	NA,0.931556	0.000401358	0.000802309
3	rs113429013	239271804	A,NA	G,NA	0.951292,NA	0.0142568,NA	0.00918509,NA	0.918573,NA	0.000401303	0.000802167
3	rs112778069	239177665	G,NA	C,NA	0.959245,NA	0.0121209,NA	0.00999958,NA	0.646933,NA	0.000400533	0.000800632
3	rs56113657	239267074	A,A	G,G	0.769384,0.659722	0.0172113,0.00799979	0.00469379,0.00902206	3.60982,0.425686	0.000400058	0.00079983
3	rs1782350	239667109	C,C	T,T	0.691849,0.760913	-0.00943153,-0.00672917	0.00428205,0.0100221	1.5587,0.299345	0.000398783	0.000796979
3	rs141883803	238829641	NA,C	NA,T	NA,0.953373	NA,0.0268754	NA,0.0202746	NA,0.732868	0.000398356	0.000796118
3	rs2841384	239017233	T,T	G,G	0.790258,0.992063	0.0125071,0.076662	0.00485638,0.0481747	1.99946,0.952592	0.000397751	0.000794846
3	rs149276489	238800357	A,NA	G,NA	0.969185,NA	0.00570386,NA	0.0114407,NA	0.208947,NA	0.000393327	0.000786102
3	rs192623515	239033903	NA,C	NA,T	NA,0.989087	NA,-0.0536471	NA,0.0411453	NA,0.716052	0.000391678	0.000782813
3	rs146340614	239439715	A,NA	G,NA	0.893638,NA	-0.0127787,NA	0.00641306,NA	1.33438,NA	0.000391481	0.000782392
3	rs12755579	238972808	A,NA	C,NA	0.869781,NA	0.0192289,NA	0.00587486,NA	2.97314,NA	0.000391327	0.000782038
3	rs76017456	239005752	NA,T	NA,C	NA,0.893849	NA,-0.0212502	NA,0.0138774	NA,0.900663	0.000388369	0.000776344
3	rs7549964	239276472	G,NA	T,NA	0.952286,NA	0.0143923,NA	0.00927543,NA	0.918135,NA	0.000388112	0.000775801
3	rs7549971	239276501	C,NA	T,NA	0.952286,NA	0.0143923,NA	0.00927543,NA	0.918135,NA	0.000388112	0.000775801
3	rs192418511	238889232	NA,C	NA,T	NA,0.97619	NA,-0.0388168	NA,0.0280389	NA,0.779268	0.000388053	0.000775487
3	rs183406178	239265425	NA,A	NA,G	NA,0.975198	NA,0.0340405	NA,0.0274863	NA,0.666454	0.000387543	0.000774539
3	rs12408234	238926821	T,T	C,C	0.854871,0.970238	0.0179279,0.0199732	0.00561322,0.0251555	2.8527,0.369365	0.000386768	0.000772916
3	rs12133291	239000239	NA,A	NA,G	NA,0.892857	NA,-0.0210614	NA,0.0138207	NA,0.894376	0.000384788	0.000769185
3	rs11807623	239222595	T,T	A,A	0.65507,0.525794	0.0172326,-0.00435389	0.0041594,0.00856075	4.46509,0.213929	0.000383952	0.000767922
3	rs9428797	239136694	T,T	G,G	0.835984,0.907738	-0.015538,-0.0244173	0.00533946,0.0147711	2.44201,1.00736	0.000383941	0.000768155
3	rs79843432	239514826	NA,G	NA,A	NA,0.972222	NA,0.0323081	NA,0.0260119	NA,0.669147	0.000383518	0.000766444
3	rs7518759	239003021	NA,G	NA,A	NA,0.893849	NA,-0.0210454	NA,0.0138774	NA,0.888107	0.000381866	0.000763345
3	rs74148803	238999412	NA,A	NA,G	NA,0.892857	NA,-0.0209594	NA,0.0138207	NA,0.888107	0.000381563	0.000762739
3	rs4659538	239158563	NA,C	NA,T	NA,0.074405	NA,-0.0181145	NA,0.0162889	NA,0.574945	0.000379654	0.000758721
3	rs9428738	239034364	C,C	T,T	0.28827,0.006944	-0.00759314,-0.0988501	0.00436498,0.0514768	1.08652,1.26105	0.000379577	0.000758706
3	rs6664301	238982199	T,T	C,C	0.959245,0.875	0.0147033,-0.0232337	0.00999958,0.0129254	0.849377,1.14115	0.000378784	0.000758592
3	rs74148805	239001276	NA,G	NA,A	NA,0.893849	NA,-0.020943	NA,0.0138774	NA,0.881858	0.000378682	0.00075698
3	rs74151443	238998034	NA,T	NA,C	NA,0.892857	NA,-0.0208574	NA,0.0138207	NA,0.881858	0.000378383	0.000756383
3	rs7547884	239153184	NA,G	NA,A	NA,0.074405	NA,-0.0180625	NA,0.0162889	NA,0.572708	0.000378285	0.000755986
3	rs11590041	238969768	G,NA	A,NA	0.870775,NA	0.0193397,NA	0.00589404,NA	2.98567,NA	0.000377568	0.000754543
3	rs1915273	239163262	NA,C	NA,T	NA,0.074405	NA,-0.0180031	NA,0.0162889	NA,0.570155	0.000376731	0.000752881
3	rs12137594	238758061	G,NA	A,NA	0.950298,NA	0.0115339,NA	0.00909753,NA	0.688523,NA	0.000376584	0.000752629
3	rs74837379	239505050	NA,A	NA,G	NA,0.848214	NA,-0.0141032	NA,0.0119134	NA,0.626195	0.000374447	0.000748335
3	rs111507421	238996800	NA,T	NA,C	NA,0.892857	NA,-0.0207068	NA,0.0138207	NA,0.872667	0.000373769	0.00074716
3	rs10925767	238971423	T,NA	G,NA	0.868787,NA	0.0189045,NA	0.00585591,NA	2.90469,NA	0.000372048	0.000743521
3	rs150449563	239088802	NA,A	NA,G	NA,0.965278	NA,0.0304078	NA,0.0233493	NA,0.714864	0.000371782	0.000743032
3	rs10925905	239691252	T,T	A,A	0.72167,0.789683	-0.00846391,-0.0115613	0.00441154,0.0104891	1.25935,0.568047	0.000370511	0.000740469
3	rs78341769	239413890	T,T	A,A	0.893638,0.992063	-0.0138652,0.0591853	0.00641306,0.0481747	1.51404,0.659084	0.000370033	0.00073956
3	rs12138314	238757897	C,NA	T,NA	0.950298,NA	0.0114396,NA	0.00909753,NA	0.6807,NA	0.000369798	0.000739071
3	rs12567954	239091856	NA,G	NA,A	NA,0.967262	NA,0.0313505	NA,0.0240217	NA,0.717011	0.000369596	0.00073866
3	rs74151437	238982543	NA,C	NA,T	NA,0.893849	NA,-0.0205868	NA,0.0138774	NA,0.86028	0.000368273	0.000736175
3	rs10495435	239473113	C,C	T,T	0.521869,0.309524	-0.00928125,0.0108353	0.00395809,0.00924659	1.72049,0.617496	0.000367944	0.000735524
3	rs74837470	239520174	NA,C	NA,T	NA,0.972222	NA,0.0313044	NA,0.0260119	NA,0.640552	0.000367241	0.00073392
3	rs10925770	238971642	C,NA	T,NA	0.868787,NA	0.0188565,NA	0.00585591,NA	2.89225,NA	0.000366745	0.000732927
3	rs10925768	238971553	T,NA	G,NA	0.868787,NA	0.0188565,NA	0.00585591,NA	2.89225,NA	0.000366745	0.000732927
3	rs10925769	238971639	C,NA	T,NA	0.868787,NA	0.0188565,NA	0.00585591,NA	2.89225,NA	0.000366745	0.000732927
3	rs150836171	239017969	T,NA	A,NA	0.866799,NA	0.0189551,NA	0.00581871,NA	2.94941,NA	0.000366397	0.000732244
3	rs79896739	239018287	T,NA	C,NA	0.866799,NA	0.0189551,NA	0.00581871,NA	2.94941,NA	0.000366397	0.000732244
3	rs147799173	239537479	NA,C	NA,G	NA,0.936508	NA,-0.0229516	NA,0.0175302	NA,0.720228	0.000365682	0.000730789
3	rs9428447	239152522	NA,G	NA,A	NA,0.074405	NA,-0.0175268	NA,0.0162889	NA,0.549861	0.000364657	0.000728756
3	rs663623	238704504	A,NA	C,NA	0.992048,NA	0.0381918,NA	0.0222601,NA	1.06441,NA	0.000364155	0.000727673
3	rs1474325	238960682	T,NA	C,NA	0.966203,NA	0.0160351,NA	0.0109412,NA	0.845374,NA	0.000362584	0.000724629
3	rs9919279	239420966	T,NA	C,NA	0.980119,NA	-0.0324087,NA	0.0141639,NA	1.655,NA	0.000362298	0.000724118
3	rs117083222	239239109	NA,T	NA,A	NA,0.970238	NA,0.0292259	NA,0.0251555	NA,0.610278	0.000362228	0.000723958
3	rs12755761	238972905	T,NA	C,NA	0.868787,NA	0.0188132,NA	0.00585591,NA	2.88108,NA	0.000362059	0.000723562
3	rs144075467	239385086	NA,G	NA,T	NA,0.996032	NA,-0.0807394	NA,0.0679934	NA,0.628846	0.000361826	0.000723128
3	rs57589666	238984246	NA,T	NA,C	NA,0.893849	NA,-0.0203329	NA,0.0138774	NA,0.845049	0.00036093	0.000721495
3	rs10802730	238929062	A,A	G,G	0.857853,0.970238	0.018264,0.0190068	0.00566193,0.0251555	2.90088,0.346878	0.000360562	0.000720543
3	rs10925901	239686199	C,C	T,T	0.722664,0.789683	-0.00818388,-0.012473	0.0044164,0.0104891	1.19468,0.630066	0.000359811	0.000719096
3	rs56103548	238980597	NA,C	NA,T	NA,0.893849	NA,-0.0202303	NA,0.0138774	NA,0.83893	0.000358035	0.000715708
3	rs9428742	239037210	C,C	T,T	0.209742,0.006944	-0.011893,-0.0795661	0.00485638,0.0514768	1.84382,0.912984	0.000356946	0.000713325
3	rs2353422	239150878	NA,A	NA,G	NA,0.074405	NA,-0.0172041	NA,0.0162889	NA,0.536281	0.00035685	0.000713158
3	rs12136288	239676392	C,C	T,T	0.725646,0.790675	-0.00844041,-0.0106037	0.0044312,0.0105074	1.24557,0.504603	0.000356562	0.00071261
3	rs74151442	238993155	NA,A	NA,C	NA,0.892857	NA,-0.0200989	NA,0.0138207	NA,0.836023	0.000356098	0.000711835
3	rs74151441	238992740	NA,G	NA,C	NA,0.892857	NA,-0.0200989	NA,0.0138207	NA,0.836023	0.000356098	0.000711835
3	rs7532241	238986948	NA,G	NA,T	NA,0.892857	NA,-0.0200989	NA,0.0138207	NA,0.836023	0.000356098	0.000711835
3	rs71644952	238971037	A,NA	G,NA	0.868787,NA	0.0187568,NA	0.00585591,NA	2.86653,NA	0.00035606	0.000711576
3	rs71644951	238970962	G,NA	C,NA	0.868787,NA	0.0187568,NA	0.00585591,NA	2.86653,NA	0.00035606	0.000711576
3	rs71644950	238970945	G,NA	T,NA	0.868787,NA	0.0187568,NA	0.00585591,NA	2.86653,NA	0.00035606	0.000711576
3	rs57089600	238979655	NA,A	NA,G	NA,0.893849	NA,-0.0201277	NA,0.0138774	NA,0.832831	0.00035518	0.000710001
3	rs117353775	239494859	NA,G	NA,A	NA,0.978175	NA,-0.0338361	NA,0.0292559	NA,0.606504	0.000354898	0.000709261
3	rs10495422	238971444	A,NA	G,NA	0.869781,NA	0.0189657,NA	0.00587486,NA	2.90469,NA	0.00035432	0.000708097
3	rs12754570	238972827	T,NA	G,NA	0.868787,NA	0.018722,NA	0.00585591,NA	2.85757,NA	0.000352423	0.000704311
3	rs1464640	238974580	G,G	A,A	0.838966,0.991071	0.0165953,0.0683837	0.00537909,0.0454422	2.69153,0.878234	0.000352224	0.000703966
3	rs10495423	239011648	A,NA	G,NA	0.866799,NA	0.0188176,NA	0.00581871,NA	2.91338,NA	0.000351697	0.000702872
3	rs35403097	239011324	T,NA	A,NA	0.866799,NA	0.0188176,NA	0.00581871,NA	2.91338,NA	0.000351697	0.000702872
3	rs12738936	239049706	C,NA	T,NA	0.869781,NA	0.018971,NA	0.00587486,NA	2.90607,NA	0.000351337	0.000702153
3	rs16837493	238971208	C,C	T,T	0.962227,0.875992	0.0152301,-0.0235252	0.0103707,0.0129696	0.847866,1.15678	0.000350371	0.000701688
3	rs10754651	238887199	C,NA	T,NA	0.033797,NA	-0.0156631,NA	0.0109412,NA	0.817389,NA	0.000348641	0.000696691
3	rs12125061	239585876	G,G	A,A	0.61829,0.862103	-0.00425082,0.0272162	0.00406983,0.0123978	0.528316,1.55057	0.000347721	0.000694802
3	rs139086480	239343575	T,NA	A,NA	0.982107,NA	0.0252225,NA	0.014915,NA	1.04181,NA	0.000345793	0.000690976
3	rs6657516	238980408	NA,G	NA,C	NA,0.893849	NA,-0.0197758	NA,0.0138774	NA,0.812062	0.000345687	0.000691024
3	rs115304378	238795852	G,NA	A,NA	0.969185,NA	0.00656188,NA	0.0114407,NA	0.246977,NA	0.000345002	0.000689534
3	rs10802733	238972233	A,NA	G,NA	0.869781,NA	0.0188741,NA	0.00587486,NA	2.88108,NA	0.000344955	0.000689385
3	rs2820208	238870521	G,G	A,A	0.389662,0.358135	-0.00646799,-0.0189287	0.00405425,0.00891575	0.956122,1.47175	0.000343606	0.000686702
3	rs4659539	239473681	C,C	A,A	0.522863,0.309524	-0.00919291,0.0104392	0.00395844,0.00924659	1.69435,0.586854	0.000343516	0.0006867
3	rs12743249	238933426	G,G	A,A	0.868787,0.969246	0.0205429,0.0151639	0.00585591,0.0247591	3.34546,0.267418	0.000343184	0.000685882
3	rs10925825	239274126	C,C	T,T	0.61829,0.386905	0.0112961,0.0169645	0.00406983,0.00877682	2.25881,1.27366	0.000342589	0.000684505
3	rs113361833	239005422	A,A	C,C	0.964215,0.981151	0.0191589,-0.0365964	0.0106439,0.0314332	1.1435,0.612043	0.000342538	0.00068608
3	rs78764398	238988374	T,NA	C,NA	0.866799,NA	0.0187276,NA	0.00581871,NA	2.8899,NA	0.000342492	0.000684477
3	rs35273027	238988706	A,NA	G,NA	0.866799,NA	0.0187276,NA	0.00581871,NA	2.8899,NA	0.000342492	0.000684477
3	rs34285938	239052476	A,NA	G,NA	0.869781,NA	0.0188821,NA	0.00587486,NA	2.88314,NA	0.000342342	0.000684181
3	rs2354402	239585964	A,A	G,G	0.61829,0.862103	-0.00425082,0.0271131	0.00406983,0.0123978	0.528316,1.54139	0.000342267	0.000683905
3	rs34801347	239307970	G,NA	C,NA	0.941352,NA	0.0132531,NA	0.00841466,NA	0.938332,NA	0.000341972	0.000683601
3	rs2036776	239210950	G,G	C,C	0.156064,0.130952	0.0174325,0.00704519	0.00544795,0.0126714	2.86166,0.237909	0.000341814	0.000684452
3	rs12564331	239121296	NA,A	NA,T	NA,0.965278	NA,0.0286021	NA,0.0233493	NA,0.656418	0.000341698	0.000682914
3	rs117622593	239594921	NA,T	NA,A	NA,0.957341	NA,0.0239784	NA,0.0211527	NA,0.590122	0.000341366	0.000682245
3	rs67954494	239328962	G,G	A,A	0.863817,0.904762	-0.0182434,0.0105584	0.00576457,0.0145623	2.80906,0.329364	0.000341227	0.000681992
3	rs74826253	238986142	NA,G	NA,T	NA,0.892857	NA,-0.0195391	NA,0.0138207	NA,0.802902	0.00034108	0.000681814
3	rs34059424	238925915	A,A	G,G	0.854871,0.970238	0.0172483,0.0234853	0.00561322,0.0251555	2.67353,0.455301	0.000340816	0.000681094
3	rs78907675	239325193	NA,C	NA,T	NA,0.989087	NA,-0.0512137	NA,0.0411453	NA,0.671131	0.000340598	0.000680722
3	rs11587861	239685285	G,G	A,A	0.72167,0.787698	-0.00817488,-0.012092	0.00441154,0.0104531	1.19468,0.606672	0.000340417	0.000680339
3	rs12034093	239665808	NA,G	NA,A	NA,0.960318	NA,-0.024594	NA,0.0218976	NA,0.58273	0.000340136	0.000679744
3	rs116145737	239327550	NA,T	NA,C	NA,0.978175	NA,-0.0291824	NA,0.0292559	NA,0.496852	0.000339545	0.000678602
3	rs11805202	238979788	T,T	C,C	0.959245,0.875	0.0143082,-0.022835	0.00999958,0.0129254	0.816835,1.11192	0.000338736	0.000678371
3	rs1509697	239211475	T,T	C,C	0.156064,0.130952	0.01739,0.00709848	0.00544795,0.0126714	2.84993,0.240071	0.000336371	0.000673551
3	rs74149040	239524316	NA,C	NA,T	NA,0.972222	NA,0.0291703	NA,0.0260119	NA,0.58152	0.000336368	0.000672233
3	rs35702152	239022010	A,NA	T,NA	0.875746,NA	0.0189335,NA	0.0059937,NA	2.80033,NA	0.000336335	0.000672168
3	rs9428800	239141583	NA,T	NA,C	NA,0.072421	NA,-0.0164925	NA,0.0164928	NA,0.498502	0.0003363	0.000672094
3	rs2494766	238911829	G,G	A,A	0.289264,0.604167	0.00755239,0.016335	0.00436052,0.00874115	1.07949,1.21001	0.000335173	0.000669669
3	rs190849889	239065357	NA,T	NA,C	NA,0.983135	NA,0.0388202	NA,0.0331973	NA,0.615735	0.000333082	0.000665683
3	rs3002295	239220504	C,NA	G,NA	0.121272,NA	0.0174166,NA	0.00605664,NA	2.39444,NA	0.000332512	0.00066515
3	rs4268347	239049455	T,T	C,C	0.277336,0.022817	-0.007085,-0.0582849	0.0044164,0.0286277	0.963934,1.3793	0.000332419	0.000664369
3	rs9428803	239145965	NA,T	NA,C	NA,0.074405	NA,-0.0160731	NA,0.0162889	NA,0.48977	0.000331699	0.000662903
3	rs12239982	239022336	A,A	G,G	0.966203,0.981151	0.0202703,-0.0344894	0.0109412,0.0314332	1.19428,0.564567	0.000331646	0.000664239
3	rs117489416	238736917	NA,C	NA,A	NA,0.919643	NA,0.0182787	NA,0.0157247	NA,0.61072	0.000331609	0.000662732
3	rs632407	238777262	T,NA	C,NA	0.936382,NA	-0.0176351,NA	0.00810069,NA	1.53045,NA	0.000331333	0.000662364
3	rs78272758	239021547	G,G	A,A	0.966203,0.981151	0.0203076,-0.034172	0.0109412,0.0314332	1.19761,0.557554	0.00033116	0.000663267
3	rs17620934	239045963	G,NA	A,NA	0.869781,NA	0.0187465,NA	0.00587486,NA	2.84833,NA	0.000329202	0.000657924
3	rs34759067	239006749	A,NA	C,NA	0.866799,NA	0.0185903,NA	0.00581871,NA	2.85427,NA	0.000329055	0.000657629
3	rs2689186	238957160	T,T	G,G	0.842942,0.960318	0.0174047,0.0215842	0.00543389,0.0218976	2.86644,0.489073	0.000328861	0.000657322
3	rs10925904	239691250	A,A	G,G	0.72167,0.789683	-0.00819435,-0.0116068	0.00441154,0.0104891	1.19899,0.571077	0.000328674	0.000656872
3	rs10802732	238966221	T,NA	C,NA	0.868787,NA	0.0184804,NA	0.00585591,NA	2.79581,NA	0.000328515	0.000656538
3	rs11587243	239023292	G,NA	T,NA	0.875746,NA	0.0188435,NA	0.0059937,NA	2.77801,NA	0.000327917	0.000655348
3	rs76521436	239576181	T,T	C,C	0.974155,0.99504	0.0329536,0.0365536	0.0124606,0.0608454	2.08735,0.261221	0.000327075	0.00065357
3	rs34765225	238996905	T,NA	C,NA	0.811133,NA	0.0126527,NA	0.00505144,NA	1.91175,NA	0.000325891	0.000651238
3	rs6692184	239118919	A,A	G,G	0.333996,0.149802	0.0108452,0.0290013	0.00419209,0.011978	2.01414,1.81054	0.000325772	0.000651471
3	rs79534318	239327084	NA,C	NA,T	NA,0.989087	NA,-0.0493822	NA,0.0411453	NA,0.63815	0.00032541	0.000650372
3	rs116971226	239687975	NA,C	NA,T	NA,0.896825	NA,-0.0166785	NA,0.0140528	NA,0.628402	0.000325032	0.000649556
3	rs111430144	239368162	A,NA	G,NA	0.951292,NA	0.0173968,NA	0.00918509,NA	1.23492,NA	0.000325022	0.000649634
3	rs77598483	238958842	NA,T	NA,C	NA,0.895833	NA,-0.018929	NA,0.0139934	NA,0.754119	0.000324416	0.000648497
3	rs6692928	239031042	T,T	C,C	0.964215,0.981151	0.0190798,-0.0352487	0.0106439,0.0314332	1.13642,0.581492	0.000324372	0.000649641
3	rs12568889	239084692	NA,T	NA,C	NA,0.967262	NA,0.0283147	NA,0.0240217	NA,0.622487	0.000323967	0.000647482
3	rs72752679	239408008	G,NA	A,NA	0.950298,NA	0.0169558,NA	0.00909753,NA	1.20514,NA	0.000323813	0.000647204
3	rs9428804	239146012	NA,A	NA,T	NA,0.072421	NA,-0.015841	NA,0.0164928	NA,0.472607	0.000323068	0.000645654
3	rs17641746	239309106	C,C	T,T	0.808151,0.988095	0.00882032,0.0058869	0.00502127,0.0394133	1.10244,0.0548925	0.000322421	0.00064452
3	rs12728455	239308787	C,C	T,T	0.808151,0.988095	0.00882032,0.0058078	0.00502127,0.0394133	1.10244,0.0541127	0.000322293	0.000644264
3	rs10925902	239686637	G,G	T,T	0.72167,0.78869	-0.00807905,-0.0119669	0.00441154,0.010471	1.17361,0.596709	0.000322215	0.000643967
3	rs9428737	239018366	T,T	C,C	0.841948,0.992063	0.0171312,0.067827	0.00541997,0.0481747	2.80311,0.798196	0.000321782	0.000643125
3	rs16837837	239306871	G,G	A,A	0.808151,0.987103	0.00886009,-0.00238546	0.00502127,0.0378862	1.10988,0.02237	0.000320957	0.000641599
3	rs12728618	239689684	T,T	C,C	0.72167,0.789683	-0.00789647,-0.0127132	0.00441154,0.0104891	1.13394,0.646853	0.000319251	0.000638046
3	rs11581684	238971419	T,NA	C,NA	0.966203,NA	0.0166604,NA	0.0109412,NA	0.893374,NA	0.000318574	0.000636705
3	rs7550073	239027873	G,G	T,T	0.966203,0.981151	0.0199555,-0.035165	0.0109412,0.0314332	1.16641,0.579616	0.000318527	0.000637954
3	rs11809111	239538726	C,C	T,T	0.564612,0.933532	-0.00029373,0.0396722	0.00398773,0.0171606	0.0262802,1.6822	0.000318017	0.000635528
3	rs35477231	239047148	C,NA	A,NA	0.869781,NA	0.0186109,NA	0.00587486,NA	2.81375,NA	0.000316735	0.000633012
3	rs75717631	238904553	NA,A	NA,T	NA,0.919643	NA,0.0172701	NA,0.0157247	NA,0.565299	0.000315346	0.000630251
3	rs113843582	238760787	NA,T	NA,C	NA,0.968254	NA,-0.0277998	NA,0.0243817	NA,0.594814	0.000315288	0.000630096
3	rs2841362	238957169	G,G	C,C	0.842942,0.960318	0.0173139,0.0213709	0.00543389,0.0218976	2.84128,0.482685	0.000315173	0.000629966
3	rs2689187	238956984	C,C	T,T	0.842942,0.960318	0.0172708,0.0216361	0.00543389,0.0218976	2.82941,0.490632	0.000313979	0.000627581
3	rs2841360	238956945	T,T	C,C	0.842942,0.960318	0.0172708,0.0216361	0.00543389,0.0218976	2.82941,0.490632	0.000313979	0.000627581
3	rs61834730	239669532	G,NA	A,NA	0.978131,NA	0.0240378,NA	0.0135185,NA	1.12274,NA	0.000313626	0.000626707
3	rs12755694	238967586	A,NA	G,NA	0.869781,NA	0.0185402,NA	0.00587486,NA	2.79581,NA	0.000313486	0.000626505
3	rs76343960	239489672	G,G	A,A	0.977137,0.978175	0.0371065,-0.0303268	0.0132281,0.0292559	2.29846,0.522993	0.000312941	0.000625292
3	rs2820020	239402917	C,NA	T,NA	0.980119,NA	0.0298827,NA	0.0141639,NA	1.45745,NA	0.000312616	0.000624724
3	rs10754654	238929525	T,T	G,G	0.855865,0.970238	0.0176637,0.0183849	0.00562927,0.0251555	2.76903,0.332668	0.000312514	0.000624546
3	rs12123979	239584624	G,G	A,A	0.617296,0.861111	-0.00388992,0.0270317	0.00406782,0.0123606	0.46988,1.54139	0.000311455	0.000622351
3	rs6429105	238961620	NA,G	NA,A	NA,0.896825	NA,-0.0184111	NA,0.0140528	NA,0.720909	0.000311076	0.00062183
3	rs115119275	239330818	G,G	T,T	0.792247,0.897817	-0.00839135,-0.00720423	0.00487344,0.014113	1.07009,0.214866	0.000310821	0.00062126
3	rs187604962	238822669	NA,A	NA,T	NA,0.981151	NA,-0.0336071	NA,0.0314332	NA,0.545158	0.000310285	0.000620103
3	rs12023096	239695745	A,A	G,G	0.456262,0.640873	-0.00880708,0.000792662	0.00396952,0.00891032	1.57661,0.0319312	0.000310269	0.000620011
3	rs974584	239279230	A,NA	G,NA	0.11332,NA	0.0133844,NA	0.00623739,NA	1.4964,NA	0.000309992	0.000619531
3	rs76434363	238762922	NA,G	NA,A	NA,0.970238	NA,-0.0278966	NA,0.0251555	NA,0.572765	0.000309957	0.000619437
3	rs3011571	238921903	C,C	T,T	0.755467,0.582341	0.00268127,0.0202252	0.00460006,0.00866769	0.251831,1.70715	0.000309349	0.000618335
3	rs78393163	239019716	G,NA	A,NA	0.866799,NA	0.018363,NA	0.00581871,NA	2.79581,NA	0.000308342	0.000616239
3	rs151077172	238809443	A,NA	G,NA	0.991054,NA	0.03051,NA	0.0209976,NA	0.835002,NA	0.000307581	0.000614638
3	rs28853386	239385565	T,NA	C,NA	0.980119,NA	0.0297284,NA	0.0141639,NA	1.44578,NA	0.000307053	0.00061361
3	rs35664373	238946187	C,C	T,T	0.871769,0.969246	0.0208801,0.0129116	0.00591347,0.0247591	3.38292,0.220384	0.000306517	0.000612597
3	rs35024245	238946080	G,G	A,A	0.871769,0.969246	0.0208801,0.0128598	0.00591347,0.0247591	3.38292,0.219335	0.000306161	0.000611885
3	rs12118922	238757991	T,NA	C,NA	0.94831,NA	0.0110952,NA	0.00893021,NA	0.669428,NA	0.000305214	0.000610034
3	rs35927062	239056921	T,NA	C,NA	0.869781,NA	0.0184753,NA	0.00587486,NA	2.77939,NA	0.000304903	0.000609368
3	rs6429091	238753225	NA,A	NA,C	NA,0.985119	NA,0.0348806	NA,0.0353055	NA,0.490569	0.000303411	0.000606397
3	rs78324729	238991453	T,T	C,C	0.964215,0.981151	0.0181155,-0.0390306	0.0106439,0.0314332	1.05177,0.668882	0.000302949	0.000606751
3	rs11800806	238985984	G,G	A,A	0.964215,0.981151	0.0180357,-0.0394365	0.0106439,0.0314332	1.0449,0.678568	0.000302363	0.000605574
3	rs74383130	238981108	T,T	A,A	0.964215,0.981151	0.0180055,-0.0395733	0.0106439,0.0314332	1.04231,0.681848	0.000302002	0.000604852
3	rs144399915	239137573	C,NA	T,NA	0.988072,NA	0.0215995,NA	0.0182119,NA	0.627794,NA	0.000300887	0.000601425
3	rs10925840	239386719	C,NA	T,NA	0.980119,NA	0.0295454,NA	0.0141639,NA	1.432,NA	0.000300627	0.000600769
3	rs147437470	239604657	NA,C	NA,T	NA,0.972222	NA,-0.0272236	NA,0.0260119	NA,0.52975	0.000300212	0.000599986
3	rs10925783	239097333	T,T	C,C	0.882704,0.880952	0.0241546,0.0373573	0.00614455,0.0131998	4.07278,2.3323	0.000300202	0.000600217
3	rs137870747	239518651	NA,A	NA,C	NA,0.980159	NA,-0.0280887	NA,0.0306528	NA,0.444322	0.000300034	0.000599623
3	rs2841383	239012955	T,T	C,C	0.841948,0.992063	0.0169501,0.0671807	0.00541997,0.0481747	2.75351,0.787387	0.000298294	0.000596187
3	rs2820055	239392234	C,NA	T,NA	0.980119,NA	0.0294756,NA	0.0141639,NA	1.42677,NA	0.000298227	0.000595974
3	rs72752670	239352993	A,NA	G,NA	0.950298,NA	0.0165478,NA	0.00909753,NA	1.16165,NA	0.000297872	0.000595373
3	rs6680877	238992513	A,A	C,C	0.964215,0.981151	0.0180735,-0.0387132	0.0106439,0.0314332	1.04815,0.661349	0.000297709	0.000596255
3	rs78210781	238999652	A,A	G,G	0.964215,0.981151	0.0183551,-0.0369476	0.0106439,0.0314332	1.07251,0.620111	0.000297414	0.000595672
3	rs10495428	239187053	NA,T	NA,C	NA,0.075397	NA,-0.0145319	NA,0.0161901	NA,0.432494	0.000297371	0.000594312
3	rs80096544	238996698	T,T	A,A	0.964215,0.981151	0.0182332,-0.0377015	0.0106439,0.0314332	1.06193,0.637582	0.000297322	0.000595484
3	rs12060358	239242529	A,NA	T,NA	0.945328,NA	0.0139555,NA	0.00869693,NA	0.96428,NA	0.00029711	0.000593922
3	rs34269063	239072361	T,NA	G,NA	0.869781,NA	0.0183818,NA	0.00587486,NA	2.75579,NA	0.000297083	0.000593742
3	rs1915279	239075714	G,G	A,A	0.237575,0.136905	-0.0115021,0.0186786	0.00464559,0.0124355	1.8765,0.875864	0.000296934	0.000593922
3	rs80220083	239534720	NA,T	NA,C	NA,0.978175	NA,-0.03174	NA,0.0292559	NA,0.556015	0.000296787	0.000593172
3	rs6668785	238995784	A,A	G,G	0.964215,0.981151	0.0181953,-0.0378739	0.0106439,0.0314332	1.05866,0.641604	0.000296785	0.000594406
3	rs6429115	239191598	NA,T	NA,G	NA,0.075397	NA,-0.0144799	NA,0.0161901	NA,0.430482	0.000296494	0.000592557
3	rs74862824	239351116	NA,T	NA,G	NA,0.97123	NA,-0.0267833	NA,0.0255725	NA,0.530267	0.000296327	0.000592242
3	rs4132463	239059754	NA,G	NA,T	NA,0.965278	NA,0.0259452	NA,0.0233493	NA,0.574317	0.000296265	0.000592125
3	rs182671008	238942086	G,G	A,A	0.988072,0.998016	0.0251253,0.124082	0.0182119,0.0960615	0.775451,0.706715	0.00029555	0.000590863
3	rs2790655	239394304	C,NA	T,NA	0.980119,NA	0.0293828,NA	0.0141639,NA	1.41981,NA	0.000295072	0.000589669
3	rs6668797	238995819	A,A	G,G	0.964215,0.981151	0.0181533,-0.0378739	0.0106439,0.0314332	1.05503,0.641604	0.000294507	0.000589843
3	rs6429117	239202371	NA,T	NA,C	NA,0.075397	NA,-0.0143333	NA,0.0161901	NA,0.424828	0.000294047	0.000587669
3	rs6686921	238753126	NA,T	NA,C	NA,0.985119	NA,0.0336791	NA,0.0353055	NA,0.46837	0.000294	0.000587589
3	rs61834727	239653949	G,NA	A,NA	0.978131,NA	0.0234975,NA	0.0135185,NA	1.08523,NA	0.000293773	0.000587044
3	rs75117996	239483323	NA,C	NA,G	NA,0.978175	NA,-0.0282464	NA,0.0292559	NA,0.475866	0.000293509	0.000586594
3	rs57205679	239184861	A,A	T,T	0.832008,0.954365	-0.0168058,-0.014871	0.00528849,0.0204832	2.82858,0.32991	0.000292694	0.000586192
3	rs11805209	238979813	T,T	C,C	0.964215,0.981151	0.0178465,-0.0394827	0.0106439,0.0314332	1.02871,0.679676	0.000292593	0.000586001
3	rs10925900	239680428	T,T	C,C	0.722664,0.794643	-0.00813363,-0.0105801	0.0044164,0.0105819	1.18362,0.498404	0.00029254	0.00058467
3	rs78477280	239332738	NA,G	NA,T	NA,0.96131	NA,-0.0198612	NA,0.0221651	NA,0.431539	0.00029247	0.000584509
3	rs9428416	239053733	G,G	A,A	0.860835,0.950397	-0.0178223,0.0086121	0.00571235,0.0196877	2.74262,0.179276	0.000292144	0.000584944
3	rs7413871	239186948	NA,T	NA,A	NA,0.075397	NA,-0.0142043	NA,0.0161901	NA,0.419875	0.000291928	0.000583435
3	rs12096094	238975498	T,T	A,A	0.961233,0.875992	0.0140128,-0.0230741	0.0102422,0.0129696	0.766332,1.12363	0.000291513	0.000583777
3	rs9428816	239170942	NA,A	NA,G	NA,0.075397	NA,-0.0141467	NA,0.0161901	NA,0.417672	0.000290993	0.000581566
3	rs7550128	239138024	T,T	C,C	0.110338,0.111111	-0.00439198,0.0240085	0.00631051,0.0136019	0.312969,1.11042	0.000290916	0.000582068
3	rs12125436	239641202	G,G	A,A	0.7833,0.905754	0.00426391,0.0294158	0.00479895,0.0146307	0.426818,1.35288	0.000290903	0.000581349
3	rs61829061	238971438	T,NA	C,NA	0.918489,NA	-0.0174097,NA	0.00722595,NA	1.79637,NA	0.000290656	0.000581423
3	rs71644959	239062864	T,NA	C,NA	0.869781,NA	0.0182978,NA	0.00587486,NA	2.73471,NA	0.000290299	0.000580186
3	rs3011568	238920041	T,T	C,C	0.187873,0.470238	0.00288069,0.0208218	0.00506169,0.00856454	0.244676,1.82246	0.000290241	0.00058006
3	rs7531298	239166978	NA,T	NA,C	NA,0.075397	NA,-0.0140943	NA,0.0161901	NA,0.415671	0.000290148	0.000579877
3	rs3011570	238921776	T,T	G,G	0.755467,0.582341	0.00272946,0.0200262	0.00460006,0.00866769	0.257318,1.68061	0.000289698	0.000579063
3	rs72754702	239642878	T,T	A,A	0.784294,0.906746	0.00431595,0.0295556	0.00480694,0.0147003	0.432666,1.35288	0.000289688	0.000578918
3	rs946355	239658611	A,A	G,G	0.784294,0.906746	0.00382635,0.0305095	0.00480694,0.0147003	0.37056,1.42083	0.000289377	0.00057829
3	rs6667544	239166603	NA,C	NA,G	NA,0.075397	NA,-0.0140367	NA,0.0161901	NA,0.413474	0.000289223	0.00057803
3	rs946356	239658835	G,G	C,C	0.784294,0.906746	0.00378146,0.0305598	0.00480694,0.0147003	0.365042,1.42445	0.000288234	0.000576005
3	rs3011592	239004378	T,T	A,A	0.841948,0.992063	0.0162596,0.0736766	0.00541997,0.0481747	2.56858,0.899029	0.000288002	0.000575615
3	rs76994094	239148701	T,NA	C,NA	0.976143,NA	0.0139617,NA	0.0129561,NA	0.550976,NA	0.000287805	0.000575217
3	rs1915263	239172652	NA,C	NA,G	NA,0.075397	NA,-0.0139319	NA,0.0161901	NA,0.409489	0.000287558	0.000574703
3	rs79490244	239386100	NA,C	NA,T	NA,0.986111	NA,-0.0389755	NA,0.0365264	NA,0.543713	0.000287427	0.000574444
3	rs12118121	239053310	C,C	T,T	0.860835,0.950397	-0.0177784,0.00855874	0.00571235,0.0196877	2.73129,0.177987	0.000287053	0.000574748
3	rs138329954	239483077	NA,T	NA,A	NA,0.984127	NA,-0.0366035	NA,0.0342017	NA,0.545889	0.000286634	0.000572874
3	rs2653913	238858740	C,C	T,T	0.389662,0.345238	-0.0102736,-0.0111048	0.00405425,0.00899088	1.94785,0.663966	0.000285973	0.00057173
3	rs10925851	239395993	C,NA	T,NA	0.980119,NA	0.0291029,NA	0.0141639,NA	1.39896,NA	0.000285836	0.000571216
3	rs17622574	239184630	C,C	T,T	0.833002,0.955357	-0.0167548,-0.014552	0.00530104,0.0206987	2.80296,0.316925	0.000285151	0.000571086
3	rs6678336	239183404	NA,T	NA,A	NA,0.075397	NA,-0.013776	NA,0.0161901	NA,0.403592	0.00028512	0.000569831
3	rs1915246	239176050	NA,T	NA,C	NA,0.075397	NA,-0.0137694	NA,0.0161901	NA,0.40334	0.000285017	0.000569624
3	rs1033022	239209192	C,C	T,T	0.156064,0.12996	0.0169798,0.00690764	0.00544795,0.0127124	2.73786,0.231458	0.000284128	0.000568916
3	rs1218663	239694101	C,C	A,A	0.45825,0.640873	-0.00875932,0.000792662	0.00396816,0.00891032	1.56406,0.0319312	0.000284116	0.00056776
3	rs138662230	239028896	T,NA	C,NA	0.983101,NA	-0.0260625,NA	0.0153396,NA	1.04908,NA	0.000283764	0.000567088
3	rs2139667	239181611	NA,T	NA,C	NA,0.075397	NA,-0.0136715	NA,0.0161901	NA,0.399654	0.00028351	0.000566613
3	rs12072222	238802389	NA,G	NA,A	NA,0.96627	NA,-0.0242222	NA,0.023678	NA,0.513831	0.000282783	0.000565134
3	rs10802768	239622368	G,G	A,A	0.675944,0.744048	-0.00702657,-0.00289614	0.00422449,0.00979543	1.01658,0.114929	0.000282633	0.00056485
3	rs7525031	239180189	NA,C	NA,T	NA,0.075397	NA,-0.0136068	NA,0.0161901	NA,0.397223	0.000282523	0.00056464
3	rs3920315	239179626	NA,G	NA,A	NA,0.075397	NA,-0.0136068	NA,0.0161901	NA,0.397223	0.000282523	0.00056464
3	rs77649038	239270690	G,NA	T,NA	0.951292,NA	0.0133822,NA	0.00918509,NA	0.838243,NA	0.000282495	0.000564698
3	rs72763318	238753312	G,NA	A,NA	0.93837,NA	-0.0166134,NA	0.00822159,NA	1.36341,NA	0.00028233	0.000564262
3	rs6656312	239065301	C,C	T,T	0.138171,0.050595	0.0174605,-0.0119662	0.00572955,0.019504	2.63678,0.267984	0.00028223	0.000565071
3	rs11584953	238954454	G,G	A,A	0.871769,0.969246	0.0204895,0.0151914	0.00591347,0.0247591	3.27536,0.268007	0.000282089	0.000563785
3	rs12134003	239598869	C,C	T,T	0.682903,0.790675	0.00321826,0.0233863	0.00424878,0.0105074	0.347969,1.58446	0.000281927	0.000563346
3	rs1509687	239271085	G,G	C,C	0.405567,0.315476	0.0147056,0.0138221	0.00402677,0.00919868	3.58463,0.876352	0.000281002	0.000561391
3	rs67963022	239304801	T,NA	G,NA	0.944334,NA	0.0120645,NA	0.00862346,NA	0.791011,NA	0.000280738	0.00056121
3	rs12094645	238807626	NA,T	NA,C	NA,0.96627	NA,-0.0238879	NA,0.023678	NA,0.504402	0.000279347	0.000558271
3	rs7548324	239587512	C,C	T,T	0.66501,0.878968	0.000225271,0.0310287	0.00418899,0.0131059	0.0190368,1.74698	0.000278999	0.000557494
3	rs78801664	238952595	C,NA	G,NA	0.974155,NA	0.0255841,NA	0.0124606,NA	1.39737,NA	0.000278744	0.000557696
3	rs12136103	239640268	A,A	C,C	0.784294,0.906746	0.00423057,0.0294001	0.00480694,0.0147003	0.421581,1.34195	0.000278536	0.000556636
3	rs9428452	239166229	A,A	G,G	0.796223,0.940476	-0.0144548,-0.0315897	0.00490845,0.0180669	2.4907,1.09485	0.000278281	0.000556946
3	rs72756703	239644286	T,T	G,G	0.784294,0.906746	0.00409579,0.0296612	0.00480694,0.0147003	0.404302,1.36031	0.000278106	0.000555773
3	rs147409598	239314365	NA,C	NA,T	NA,0.982143	NA,-0.0326504	NA,0.0322783	NA,0.506174	0.00027783	0.000555276
3	rs12117673	239643713	C,C	A,A	0.784294,0.906746	0.00414071,0.0295556	0.00480694,0.0147003	0.410032,1.35288	0.000277607	0.000554778
3	rs74987348	238732510	NA,T	NA,C	NA,0.945437	NA,0.0157838	NA,0.0188207	NA,0.396129	0.000277607	0.000554804
3	rs72754626	239530602	C,C	T,T	0.67495,0.747024	0.0118453,-0.00348596	0.00422113,0.00983323	2.29989,0.140887	0.000275731	0.000550999
3	rs150967424	239372900	NA,T	NA,A	NA,0.970238	NA,0.0250853	NA,0.0251555	NA,0.496668	0.00027514	0.000549874
3	rs1523429	238982338	A,NA	G,NA	0.966203,NA	0.015662,NA	0.0109412,NA	0.817315,NA	0.000274793	0.000549214
3	rs75243990	238766501	NA,G	NA,C	NA,0.968254	NA,-0.0241102	NA,0.0243817	NA,0.491162	0.000274754	0.000549104
3	rs12028270	238788236	NA,G	NA,A	NA,0.856151	NA,0.0117851	NA,0.0121808	NA,0.477186	0.000274746	0.000549122
3	rs61834687	239600733	G,G	A,A	0.682903,0.790675	0.00321826,0.023244	0.00424878,0.0105074	0.347969,1.56936	0.000274687	0.000548881
3	rs35740478	239304106	C,NA	T,NA	0.94334,NA	0.0116357,NA	0.00855199,NA	0.760336,NA	0.000273174	0.000546088
3	rs79756811	239346909	NA,C	NA,T	NA,0.955357	NA,-0.0190121	NA,0.0206987	NA,0.445693	0.000272902	0.000545414
3	rs185671665	239385188	A,NA	G,NA	0.997018,NA	-0.0514007,NA	0.0362599,NA	0.80599,NA	0.000271862	0.00054332
3	rs79777830	239137258	NA,A	NA,G	NA,0.956349	NA,-0.00464199	NA,0.0209218	NA,0.0838556	0.00027184	0.000543274
3	rs78750603	238810006	NA,A	NA,G	NA,0.96627	NA,-0.02309	NA,0.023678	NA,0.482174	0.00027151	0.000542611
3	rs10495443	239659401	A,A	G,G	0.784294,0.906746	0.00350428,0.0305598	0.00480694,0.0147003	0.331615,1.42445	0.000271316	0.000542199
3	rs145944877	238806085	NA,C	NA,T	NA,0.96627	NA,-0.0230627	NA,0.023678	NA,0.481422	0.000271251	0.000542094
3	rs1218665	239692107	T,T	C,C	0.457256,0.643849	-0.00872231,0.000299311	0.00396883,0.00892676	1.5533,0.0117746	0.000271239	0.000542032
3	rs112030868	238807753	NA,A	NA,T	NA,0.96627	NA,-0.0230463	NA,0.023678	NA,0.480968	0.000271095	0.000541782
3	rs9428791	239121351	G,G	A,A	0.859841,0.935516	-0.0172212,-0.0160975	0.00569534,0.0174041	2.60262,0.449766	0.000270961	0.000542488
3	rs623636	238714666	T,T	C,C	0.508946,0.454365	0.00449991,0.00457681	0.00395493,0.00858518	0.59311,0.226242	0.000270363	0.000540457
3	rs12733770	239309708	G,NA	T,NA	0.946322,NA	0.0123736,NA	0.00877248,NA	0.800269,NA	0.000270338	0.000540405
3	rs9428749	239046479	T,T	G,G	0.860835,0.950397	-0.0177233,0.00664998	0.00571235,0.0196877	2.71713,0.133397	0.000270218	0.00054104
3	rs117830278	238805634	NA,C	NA,G	NA,0.96627	NA,-0.0229454	NA,0.023678	NA,0.478188	0.000270143	0.000539879
3	rs7514773	239065882	C,C	T,T	0.139165,0.049603	0.0175948,-0.00873918	0.00571235,0.0196878	2.68424,0.182353	0.000269424	0.000539442
3	rs12073218	238802310	NA,G	NA,T	NA,0.96627	NA,-0.0228388	NA,0.023678	NA,0.47526	0.000269145	0.000537886
3	rs12087315	238802215	NA,T	NA,C	NA,0.96627	NA,-0.0228388	NA,0.023678	NA,0.47526	0.000269145	0.000537886
3	rs78513261	238809392	NA,G	NA,A	NA,0.96627	NA,-0.0228388	NA,0.023678	NA,0.47526	0.000269145	0.000537886
3	rs12087364	238802356	NA,A	NA,C	NA,0.96627	NA,-0.0228388	NA,0.023678	NA,0.47526	0.000269145	0.000537886
3	rs12083018	238801259	NA,A	NA,G	NA,0.96627	NA,-0.0227991	NA,0.023678	NA,0.474171	0.000268776	0.000537148
3	rs16837312	238841780	NA,G	NA,A	NA,0.964286	NA,-0.0222882	NA,0.0230345	NA,0.477239	0.000268718	0.000537032
3	rs572253037	238843975	NA,T	NA,C	NA,0.964286	NA,-0.0222874	NA,0.0230345	NA,0.477215	0.00026871	0.000537016
3	rs139569476	238844140	NA,T	NA,C	NA,0.964286	NA,-0.0222874	NA,0.0230345	NA,0.477215	0.00026871	0.000537016
3	rs12079675	238802045	NA,C	NA,T	NA,0.96627	NA,-0.0227555	NA,0.023678	NA,0.472974	0.000268371	0.000536339
3	rs10802744	239207674	C,C	T,T	0.156064,0.130952	0.0168432,0.00675893	0.00544795,0.0126714	2.70104,0.226391	0.000268369	0.000537356
3	rs112463628	238994797	T,T	C,C	0.964215,0.981151	0.0177123,-0.0374195	0.0106439,0.0314332	1.0173,0.631022	0.000268243	0.000537226
3	rs7411488	239458280	A,A	G,G	0.157058,0.045635	-0.00556655,-0.0435344	0.00543389,0.0204832	0.51479,1.47424	0.00026821	0.000536037
3	rs77672012	239175885	G,G	A,A	0.989066,0.90377	0.0217629,-0.0257775	0.0190121,0.014495	0.598016,1.12296	0.000268186	0.000536345
3	rs12076767	238802364	NA,T	NA,G	NA,0.96627	NA,-0.0227158	NA,0.023678	NA,0.471886	0.000268004	0.000535606
3	rs117763855	238811143	NA,T	NA,C	NA,0.965278	NA,-0.0224542	NA,0.0233493	NA,0.473381	0.000267912	0.00053542
3	rs140329699	238828218	NA,T	NA,A	NA,0.965278	NA,-0.0224396	NA,0.0233493	NA,0.472974	0.000267775	0.000535147
3	rs12078390	238801469	NA,G	NA,A	NA,0.96627	NA,-0.0226721	NA,0.023678	NA,0.470691	0.000267602	0.000534802
3	rs12079435	238801491	NA,C	NA,T	NA,0.96627	NA,-0.0226721	NA,0.023678	NA,0.470691	0.000267602	0.000534802
3	rs78800115	239026342	T,T	C,C	0.966203,0.981151	0.018715,-0.0368399	0.0109412,0.0314332	1.05963,0.617632	0.000267077	0.000534871
3	rs16837306	238839999	NA,C	NA,T	NA,0.960318	NA,-0.0212713	NA,0.0218976	NA,0.479713	0.000267057	0.000533715
3	rs188100056	238823099	NA,A	NA,C	NA,0.965278	NA,-0.0223539	NA,0.0233493	NA,0.470594	0.000266977	0.000533553
3	rs16837291	238820062	NA,G	NA,A	NA,0.965278	NA,-0.022348	NA,0.0233493	NA,0.470431	0.000266922	0.000533443
3	rs12081906	238801135	NA,A	NA,G	NA,0.96627	NA,-0.0225887	NA,0.023678	NA,0.468413	0.000266838	0.000533275
3	rs77800870	238810091	NA,A	NA,C	NA,0.965278	NA,-0.0223147	NA,0.0233493	NA,0.469507	0.000266614	0.000532827
3	rs77579158	239031827	C,C	T,T	0.966203,0.981151	0.0188895,-0.0356354	0.0109412,0.0314332	1.07435,0.590191	0.000266123	0.000532965
3	rs147494887	238821045	NA,T	NA,C	NA,0.965278	NA,-0.0222611	NA,0.0233493	NA,0.468024	0.00026612	0.00053184
3	rs1782357	239677004	G,G	A,A	0.454274,0.641865	-0.00867143,0.00326997	0.00397094,0.00891575	1.53786,0.146426	0.000265899	0.000531352
3	rs12073790	238803720	NA,G	NA,A	NA,0.96627	NA,-0.0224655	NA,0.023678	NA,0.465054	0.000265718	0.000531037
3	rs189748240	238814438	NA,G	NA,A	NA,0.965278	NA,-0.022204	NA,0.0233493	NA,0.466443	0.000265595	0.000530791
3	rs9428750	239046480	C,C	G,G	0.860835,0.950397	-0.0176757,0.00664998	0.00571235,0.0196877	2.70492,0.133397	0.00026552	0.000531631
3	rs150686982	238820846	NA,T	NA,G	NA,0.965278	NA,-0.0221891	NA,0.0233493	NA,0.466033	0.000265459	0.000530519
3	rs116967876	238846448	NA,G	NA,A	NA,0.964286	NA,-0.0219144	NA,0.0230345	NA,0.466717	0.000265204	0.00053001
3	rs77296628	238844302	NA,C	NA,T	NA,0.964286	NA,-0.0219144	NA,0.0230345	NA,0.466717	0.000265204	0.00053001
3	rs12030334	239314615	NA,C	NA,T	NA,0.928571	NA,0.0146614	NA,0.0165981	NA,0.423584	0.000265031	0.000529687
3	rs16837297	238826329	NA,A	NA,G	NA,0.965278	NA,-0.0221341	NA,0.0233493	NA,0.464514	0.000264957	0.000529516
3	rs79258837	238830583	NA,C	NA,T	NA,0.965278	NA,-0.0220243	NA,0.0233493	NA,0.461487	0.000263961	0.000527526
3	rs116897821	238833604	NA,T	NA,A	NA,0.965278	NA,-0.021985	NA,0.0233493	NA,0.460407	0.000263607	0.000526818
3	rs9428767	239075041	G,G	A,A	0.860835,0.950397	-0.0175937,0.0077369	0.00571235,0.0196877	2.68395,0.158432	0.000263325	0.000527231
3	rs12085256	238813821	NA,A	NA,G	NA,0.965278	NA,-0.0219324	NA,0.0233493	NA,0.458962	0.000263135	0.000525875
3	rs6656235	239166448	NA,T	NA,A	NA,0.077381	NA,-0.0120415	NA,0.0159983	NA,0.3452	0.000263109	0.000525845
3	rs2820052	239450832	A,A	G,G	0.644135,0.867063	0.00857399,0.0146057	0.0041296,0.0125908	1.42167,0.608996	0.000263027	0.000525789
3	rs12074763	238803608	NA,C	NA,T	NA,0.96627	NA,-0.022133	NA,0.023678	NA,0.456035	0.00026275	0.000525107
3	rs141671481	239488357	NA,T	NA,A	NA,0.989087	NA,-0.0367455	NA,0.0411453	NA,0.429667	0.00026257	0.000524778
3	rs560229	238725762	G,G	A,A	0.882704,0.875992	0.0104783,0.00530483	0.00614455,0.0129696	1.05483,0.165881	0.000262483	0.000524572
3	rs12081646	238813808	NA,C	NA,T	NA,0.965278	NA,-0.0218494	NA,0.0233493	NA,0.456682	0.000262393	0.000524393
3	rs12128278	239650284	A,A	G,G	0.784294,0.906746	0.00369618,0.0299279	0.00480694,0.0147003	0.354639,1.3792	0.000261989	0.000523567
3	rs12747873	239563951	C,NA	T,NA	0.962227,NA	-0.0155566,NA	0.0103707,NA	0.874191,NA	0.000261885	0.000523324
3	rs118173044	238832730	NA,T	NA,C	NA,0.965278	NA,-0.0217769	NA,0.0233493	NA,0.454697	0.00026175	0.000523108
3	rs6687984	239601676	A,A	G,G	0.683897,0.790675	0.0028199,0.0233863	0.00425236,0.0105074	0.294784,1.58446	0.000261714	0.00052296
3	rs9428753	239048053	A,A	G,G	0.860835,0.950397	-0.0175457,0.00816888	0.00571235,0.0196877	2.6717,0.168643	0.000261197	0.000522967
3	rs17585014	239661743	C,C	T,T	0.784294,0.905754	0.00373657,0.0299449	0.00480694,0.0146307	0.359553,1.39055	0.000261061	0.000521713
3	rs10925907	239698862	G,G	A,A	0.718688,0.786706	-0.00791629,-0.00962002	0.00439719,0.0104354	1.1438,0.447821	0.000260931	0.000521501
3	rs12080364	238813461	NA,C	NA,A	NA,0.965278	NA,-0.021684	NA,0.0233493	NA,0.452158	0.000260931	0.000521472
3	rs12080390	238800155	NA,A	NA,G	NA,0.965278	NA,-0.0208709	NA,0.0233493	NA,0.430161	0.000260399	0.000520408
3	rs10925828	239297872	G,G	A,A	0.186879,0.309524	-0.0172268,-0.0144618	0.00507203,0.00924659	3.16576,0.928801	0.000260011	0.000519534
3	rs79240150	238756327	NA,C	NA,T	NA,0.969246	NA,-0.0216481	NA,0.0247591	NA,0.418017	0.000259844	0.000519305
3	rs17554606	238962962	G,G	A,A	0.746521,0.975198	-0.0101589,0.0285299	0.00454514,0.0274863	1.59499,0.523915	0.000259682	0.000519492
3	rs12088796	238803416	NA,T	NA,C	NA,0.96627	NA,-0.0217553	NA,0.023678	NA,0.445874	0.000259474	0.000518562
3	rs12078080	238806777	NA,T	NA,A	NA,0.96627	NA,-0.02175	NA,0.023678	NA,0.445733	0.000259429	0.000518472
3	rs116909699	238813135	NA,A	NA,C	NA,0.965278	NA,-0.0215099	NA,0.0233493	NA,0.447413	0.000259413	0.000518439
3	rs79437759	239000891	A,A	C,C	0.964215,0.981151	0.0176745,-0.0364961	0.0106439,0.0314332	1.01409,0.609746	0.000259378	0.000519468
3	rs16837311	238841381	NA,T	NA,C	NA,0.964286	NA,-0.0212536	NA,0.0230345	NA,0.448341	0.000259253	0.00051812
3	rs2689138	239013175	C,C	T,T	0.841948,0.992063	0.0165356,0.0667623	0.00541997,0.0481747	2.64173,0.780425	0.000259007	0.000517675
3	rs140090498	238992864	T,NA	A,NA	0.982107,NA	-0.0249174,NA	0.014915,NA	1.02321,NA	0.000258932	0.000517474
3	rs76640584	238839412	NA,G	NA,A	NA,0.965278	NA,-0.0214416	NA,0.0233493	NA,0.445556	0.000258824	0.000517261
3	rs508723	238710633	A,A	G,G	0.081511,0.078373	0.0117511,-0.00167892	0.00722594,0.0159053	0.983391,0.0381358	0.000258785	0.000517251
3	rs9428415	239052928	C,C	G,G	0.860835,0.951389	-0.0174977,0.00864113	0.00571235,0.0198773	2.6595,0.177987	0.000258615	0.000517795
3	rs74527587	239273587	A,NA	G,NA	0.981113,NA	-0.0242077,NA	0.0145245,NA	1.01964,NA	0.000258526	0.000516622
3	rs12088842	238803540	NA,A	NA,C	NA,0.96627	NA,-0.0216282	NA,0.023678	NA,0.442474	0.000258394	0.000516404
3	rs61830623	238953110	T,NA	C,NA	0.915507,NA	-0.0156143,NA	0.00710883,NA	1.55194,NA	0.000258359	0.00051678
3	rs9428762	239055815	A,A	G,G	0.860835,0.950397	-0.0174977,0.00839867	0.00571235,0.0196877	2.6595,0.174136	0.000258015	0.000516595
3	rs74784265	239674814	NA,G	NA,A	NA,0.960318	NA,0.0192545	NA,0.0218976	NA,0.421086	0.000258001	0.000515607
3	rs12032663	239463126	C,C	T,T	0.690855,0.735119	0.00828996,-0.0127697	0.00427824,0.00968721	1.27852,0.727147	0.000257699	0.000515106
3	rs79749733	238803017	NA,T	NA,G	NA,0.96627	NA,-0.0215448	NA,0.023678	NA,0.440247	0.000257691	0.000515
3	rs75404278	238803221	NA,C	NA,G	NA,0.96627	NA,-0.0214613	NA,0.023678	NA,0.438025	0.000256993	0.000513605
3	rs61830460	239024207	G,G	C,C	0.900596,0.946429	-0.0180863,0.0168441	0.00660805,0.0189842	2.2076,0.426046	0.000256893	0.000514078
3	rs142061701	238758417	NA,C	NA,T	NA,0.988095	NA,0.0341563	NA,0.0394133	NA,0.413243	0.00025656	0.000512768
3	rs116993169	239307062	NA,T	NA,A	NA,0.977182	NA,-0.0265682	NA,0.0286274	NA,0.45177	0.000256223	0.000512099
3	rs12137225	239581298	T,T	C,C	0.664016,0.87996	-0,0.0306205	0.00418592,0.0131525	-0,1.70101	0.000256136	0.000511815
3	rs9428814	239166771	G,G	C,C	0.795229,0.940476	-0.0140673,-0.0321235	0.00489958,0.0180669	2.38825,1.12264	0.000255898	0.000512113
3	rs9428438	239117641	T,T	C,C	0.860835,0.935516	-0.0169997,-0.0164775	0.00571235,0.0174041	2.5345,0.463745	0.000255613	0.00051175
3	rs77964775	239674774	NA,G	NA,A	NA,0.96131	NA,0.0192739	NA,0.0221651	NA,0.415059	0.000255433	0.000510476
3	rs2689130	238931388	T,T	C,C	0.671968,0.950397	-0.0096639,0.0120114	0.00421121,0.0196877	1.66265,0.266163	0.00025497	0.0005097
3	rs113781016	239419363	C,NA	T,NA	0.982107,NA	0.0314223,NA	0.014915,NA	1.45421,NA	0.000254708	0.000509112
3	rs112801746	239439881	T,NA	C,NA	0.982107,NA	0.0314223,NA	0.014915,NA	1.45421,NA	0.000254708	0.000509112
3	rs10495442	239255387	NA,G	NA,A	NA,0.855159	NA,0.00947705	NA,0.012146	NA,0.361273	0.000254679	0.000509006
3	rs60281676	239664225	A,A	G,G	0.784294,0.906746	0.00356156,0.0299292	0.00480694,0.0147003	0.338431,1.37929	0.000254465	0.00050853
3	rs112710353	239028809	C,C	T,T	0.966203,0.981151	0.0184697,-0.036565	0.0109412,0.0314332	1.03908,0.611323	0.000253895	0.000508464
3	rs74148435	238860072	NA,T	NA,C	NA,0.89881	NA,0.0126018	NA,0.0141743	NA,0.427164	0.000253364	0.000506399
3	rs2664051	239216121	NA,C	NA,T	NA,0.920635	NA,0.0110009	NA,0.0158141	NA,0.312777	0.000253339	0.000506322
3	rs10802747	239217398	C,C	A,A	0.189861,0.137897	0.0171655,0.00334438	0.00504129,0.0123978	3.17935,0.103833	0.000253312	0.000507237
3	rs115960174	238758253	NA,A	NA,G	NA,0.970238	NA,-0.0219495	NA,0.0251555	NA,0.416906	0.000253177	0.000505985
3	rs9428757	239051925	C,C	T,T	0.860835,0.950397	-0.0174977,0.00748856	0.00571235,0.0196877	2.6595,0.152629	0.000252956	0.000506466
3	rs146321607	238758431	NA,T	NA,G	NA,0.988095	NA,0.0333923	NA,0.0394133	NA,0.401358	0.00025282	0.000505292
3	rs16837806	239289134	A,A	C,C	0.811133,0.693452	0.0182575,0.0129298	0.00505144,0.00927141	3.52121,0.787443	0.000252724	0.000504962
3	rs111824617	239415636	C,NA	A,NA	0.982107,NA	0.031332,NA	0.014915,NA	1.44773,NA	0.000252369	0.000504437
3	rs1625158	239686660	G,G	C,C	0.457256,0.644841	-0.00858191,0.000645533	0.00396883,0.00893234	1.51438,0.0257704	0.000252263	0.000504117
3	rs12739128	239303382	G,NA	T,NA	0.944334,NA	0.0114683,NA	0.00862346,NA	0.736239,NA	0.000252127	0.000504018
3	rs1532742	238753373	NA,G	NA,A	NA,0.985119	NA,0.027098	NA,0.0353055	NA,0.353824	0.000251956	0.000503569
3	rs6665384	238847314	NA,G	NA,C	NA,0.964286	NA,-0.0203705	NA,0.0230345	NA,0.424225	0.000251795	0.000503219
3	rs1310402	239693194	G,G	A,A	0.457256,0.639881	-0.00857729,0.000494966	0.00396883,0.00890493	1.51311,0.0196904	0.000251647	0.000502889
3	rs144872286	238839944	NA,A	NA,T	NA,0.965278	NA,-0.0205674	NA,0.0233493	NA,0.422055	0.000251564	0.000502756
3	rs9428417	239057037	G,G	A,A	0.860835,0.950397	-0.0174574,0.00787613	0.00571235,0.0196877	2.64926,0.161707	0.000251343	0.000503233
3	rs147865892	238860522	NA,C	NA,T	NA,0.896825	NA,0.0123009	NA,0.0140528	NA,0.418631	0.000251151	0.000501977
3	rs115459474	238859916	NA,C	NA,G	NA,0.89881	NA,0.0124073	NA,0.0141743	NA,0.418631	0.000250784	0.000501244
3	rs1218670	239691201	C,C	T,T	0.457256,0.644841	-0.00857729,0.000149727	0.00396883,0.00893234	1.51311,0.00584733	0.000250726	0.000501047
3	rs61830464	239027594	T,T	C,C	0.900596,0.946429	-0.0180404,0.0165917	0.00660805,0.0189842	2.19844,0.417784	0.000250618	0.00050152
3	rs77707983	239220238	T,NA	C,NA	0.982107,NA	0.0176735,NA	0.014915,NA	0.627016,NA	0.000250133	0.000499876
3	rs74960768	239418908	A,NA	G,NA	0.982107,NA	0.0312368,NA	0.014915,NA	1.44091,NA	0.000249933	0.000499569
3	rs9428759	239053667	A,A	G,G	0.861829,0.950397	-0.0174629,0.00738234	0.00572955,0.0196877	2.63738,0.150162	0.000249909	0.000500365
3	rs150548027	238771579	NA,G	NA,A	NA,0.941468	NA,0.015906	NA,0.0182098	NA,0.417485	0.000248968	0.000497599
3	rs115753072	239184726	C,NA	T,NA	0.982107,NA	0.0174896,NA	0.014915,NA	0.618074,NA	0.000248932	0.000497469
3	rs117322566	238860316	NA,C	NA,T	NA,0.89881	NA,0.0122614	NA,0.0141743	NA,0.412276	0.000248895	0.000497468
3	rs11589518	238947288	T,T	C,C	0.871769,0.969246	0.0202329,0.0136434	0.00591347,0.0247591	3.20567,0.235374	0.000248536	0.000496733
3	rs117410488	238861442	NA,T	NA,C	NA,0.899802	NA,0.0120173	NA,0.0142364	NA,0.399462	0.000248119	0.000495917
3	rs2136522	239291689	G,G	A,A	0.810139,0.690476	0.018038,0.0129927	0.00504129,0.00924659	3.46071,0.79593	0.000247874	0.000495275
3	rs7531142	239116947	C,C	T,T	0.859841,0.935516	-0.0170413,-0.0154476	0.00569534,0.0174041	2.55747,0.426244	0.000247829	0.000496167
3	rs805927	238704822	T,T	C,C	0.133201,0.132937	0.0101713,0.00354704	0.00581871,0.0125908	1.09443,0.10893	0.000247306	0.000494216
3	rs12066807	239382418	G,NA	T,NA	0.980119,NA	0.0277829,NA	0.0141639,NA	1.30262,NA	0.000247298	0.000494214
3	rs147376711	239272702	T,T	C,C	0.931412,0.848214	-0.0170903,-0.00888206	0.00782246,0.0119134	1.53902,0.341095	0.000246344	0.000492751
3	rs78260211	239563886	NA,T	NA,C	NA,0.91369	NA,-0.0112774	NA,0.0152221	NA,0.338397	0.000246326	0.000492316
3	rs192203141	239365271	NA,A	NA,G	NA,0.990079	NA,-0.0366865	NA,0.0431319	NA,0.403391	0.000246233	0.000492123
3	rs4274049	239066624	T,T	C,C	0.139165,0.049603	0.0174081,-0.00771834	0.00571235,0.0196878	2.63678,0.157996	0.00024608	0.000492694
3	rs61830463	239025561	T,T	C,C	0.900596,0.946429	-0.0179528,0.0167411	0.00660805,0.0189842	2.18102,0.422666	0.000246025	0.000492327
3	rs78099425	239422976	T,NA	C,NA	0.982107,NA	0.0310538,NA	0.014915,NA	1.42785,NA	0.000245347	0.000490404
3	rs4518891	239219762	A,A	T,T	0.203777,0.152778	0.0164056,0.0045676	0.00490845,0.0118816	3.0805,0.154492	0.000245285	0.000491135
3	rs79328810	239613690	NA,T	NA,C	NA,0.977182	NA,0.0221355	NA,0.0286274	NA,0.357153	0.000245166	0.000489971
3	rs4313384	238947632	T,T	C,C	0.871769,0.968254	0.0201895,0.0134354	0.00591347,0.0243817	3.19395,0.235374	0.000245132	0.00048993
3	rs9428758	239053633	C,C	T,T	0.860835,0.950397	-0.0174104,0.00748856	0.00571235,0.0196877	2.63738,0.152629	0.000245106	0.000490743
3	rs113975060	239434545	T,NA	C,NA	0.982107,NA	0.0310012,NA	0.014915,NA	1.42411,NA	0.000244053	0.000487816
3	rs77404329	238755119	NA,G	NA,A	NA,0.969246	NA,-0.0195166	NA,0.0247591	NA,0.36598	0.000243749	0.000487146
3	rs76784455	238865064	NA,G	NA,T	NA,0.878968	NA,0.00953091	NA,0.0131059	NA,0.3306	0.000243601	0.000486885
3	rs12048070	239486397	NA,T	NA,G	NA,0.743056	NA,0.00853725	NA,0.00978302	NA,0.416973	0.000243544	0.000486767
3	rs77754483	239409151	G,NA	A,NA	0.985089,NA	0.036001,NA	0.0163138,NA	1.56337,NA	0.000243469	0.000486561
3	rs1579170	239192955	NA,G	NA,A	NA,0.079365	NA,-0.010082	NA,0.0158141	NA,0.280851	0.000243412	0.000486473
3	rs115385640	238768390	NA,A	NA,G	NA,0.988095	NA,0.0312945	NA,0.0394133	NA,0.369379	0.000243243	0.000486155
3	rs192857313	238775163	NA,T	NA,A	NA,0.989087	NA,0.0328673	NA,0.0411453	NA,0.372225	0.000243055	0.000485777
3	rs629365	238709386	T,T	G,G	0.507952,0.467262	0.00472104,0.00183481	0.0039548,0.00856774	0.633434,0.0806982	0.000242234	0.000484237
3	rs12750776	238886255	A,A	T,T	0.715706,0.543651	-0.00908625,-0.0107526	0.00438317,0.00858212	1.41824,0.677288	0.000241902	0.000483349
3	rs2689131	238931964	C,C	T,T	0.763419,0.959325	0.0112671,0.0247926	0.0046523,0.0216401	1.81127,0.598724	0.000241881	0.000483586
3	rs144909832	239167889	NA,T	NA,C	NA,0.924603	NA,0.0103844	NA,0.0161901	NA,0.282945	0.000241773	0.00048321
3	rs78791352	238766615	NA,T	NA,C	NA,0.988095	NA,0.0309065	NA,0.0394133	NA,0.363569	0.000241579	0.000482829
3	rs9428761	239055450	T,T	C,C	0.861829,0.950397	-0.017371,0.00732924	0.00572955,0.0196877	2.61425,0.148932	0.000241528	0.00048358
3	rs111339927	239406245	G,NA	A,NA	0.985089,NA	0.0359129,NA	0.0163138,NA	1.55737,NA	0.000241511	0.000482648
3	rs150500767	238967406	G,G	T,T	0.964215,0.981151	0.0164473,-0.0410932	0.0106439,0.0314332	0.912612,0.718728	0.000241381	0.000483391
3	rs78823306	239199452	C,NA	T,NA	0.982107,NA	0.0171761,NA	0.014915,NA	0.602956,NA	0.000241195	0.000482012
3	rs1782355	239688387	T,T	G,G	0.457256,0.641865	-0.0084913,0.000693933	0.00396883,0.00891575	1.48952,0.027815	0.000240672	0.000480957
3	rs20438	239672106	NA,T	NA,G	NA,0.96131	NA,0.0174115	NA,0.0221651	NA,0.364377	0.00024036	0.000480358
3	rs9428763	239061847	T,T	C,C	0.860835,0.950397	-0.0173625,0.00734878	0.00571235,0.0196877	2.62525,0.149385	0.000240224	0.000480967
3	rs9428765	239072781	T,T	C,C	0.860835,0.949405	-0.0173625,0.00774981	0.00571235,0.019504	2.62525,0.160451	0.000240149	0.000480817
3	rs115723102	238843636	A,NA	T,NA	0.99006,NA	-0.0245519,NA	0.01993,NA	0.661573,NA	0.000239948	0.000479473
3	rs117604343	239581411	NA,A	NA,G	NA,0.933532	NA,-0.0132765	NA,0.0171606	NA,0.357406	0.000239881	0.000479414
3	rs16838264	239490229	NA,A	NA,G	NA,0.743056	NA,0.00831555	NA,0.00978302	NA,0.403044	0.000239747	0.000479179
3	rs10925787	239138677	NA,A	NA,G	NA,0.081349	NA,-0.00919028	NA,0.0156369	NA,0.254368	0.000239565	0.00047879
3	rs71644948	238949623	A,A	G,G	0.871769,0.969246	0.0199579,0.0157757	0.00591347,0.0247591	3.13183,0.280655	0.000238991	0.000477658
3	rs75829082	239381937	C,NA	T,NA	0.955268,NA	-0.00869012,NA	0.00956466,NA	0.439401,NA	0.000238574	0.000476822
3	rs75355275	239404262	NA,A	NA,G	NA,0.963294	NA,-0.0158762	NA,0.0227328	NA,0.314314	0.000238556	0.000476781
3	rs505953	238710312	A,A	C,C	0.507952,0.46131	0.00467562,0.00198923	0.0039548,0.00857506	0.625068,0.0880145	0.000238395	0.000476562
3	rs111366322	238740554	NA,G	NA,A	NA,0.955357	NA,0.0146717	NA,0.0206987	NA,0.320177	0.000238368	0.00047641
3	rs113033288	239421249	A,NA	G,NA	0.985089,NA	0.0357504,NA	0.0163138,NA	1.54635,NA	0.000237959	0.00047555
3	rs75239556	239503136	NA,C	NA,T	NA,0.744048	NA,0.00836464	NA,0.00979543	NA,0.40545	0.00023791	0.000475506
3	rs6663570	239568007	G,G	A,A	0.445328,0.56746	8.84122e-05,0.0189898	0.00397815,0.00862824	0.0077696,1.55683	0.000237724	0.000475018
3	rs567178	238715625	G,G	A,A	0.507952,0.452381	0.00422897,0.0044152	0.0039548,0.00858839	0.545273,0.216676	0.00023765	0.000475069
3	rs2689128	238931277	C,C	T,T	0.760437,0.96627	-0.00887433,0.0197499	0.00463231,0.023678	1.25651,0.393381	0.000237644	0.000475313
3	rs10754670	239624352	G,G	C,C	0.67495,0.743056	-0.00665484,-0.00347176	0.00422113,0.00978302	0.939687,0.141053	0.000237623	0.000474912
3	rs149330681	238883866	T,NA	C,NA	0.981113,NA	-0.0208334,NA	0.0145245,NA	0.819674,NA	0.0002376	0.000474962
3	rs141698238	239101935	NA,T	NA,C	NA,0.970238	NA,-0.0202613	NA,0.0251555	NA,0.376166	0.000237121	0.000473904
3	rs1915249	239179500	T,T	C,C	0.167992,0.133929	0.0165498,0.00689141	0.00528849,0.0125513	2.75655,0.234358	0.000236858	0.000474348
3	rs9428812	239162037	T,T	C,C	0.804175,0.931548	-0.0150396,-0.0157763	0.0049823,0.016928	2.59526,0.454252	0.000236802	0.000474112
3	rs35889466	239440681	C,NA	T,NA	0.966203,NA	-0.0161992,NA	0.0109412,NA	0.857855,NA	0.0002368	0.000473252
3	rs6675823	239671473	NA,C	NA,T	NA,0.96131	NA,0.0169221	NA,0.0221651	NA,0.351454	0.000236795	0.000473236
3	rs1915278	239159611	T,T	C,C	0.803181,0.931548	-0.0150108,-0.0161414	0.00497278,0.016928	2.59526,0.468113	0.000236741	0.000473975
3	rs2353417	239072312	C,C	T,T	0.236581,0.024802	-0.0125128,-0.00791006	0.0046523,0.0274861	2.14544,0.111533	0.000236616	0.000473169
3	rs7531688	238911955	G,G	A,A	0.239563,0.468254	0.0036989,0.0186153	0.00463231,0.00856664	0.372039,1.52607	0.000236541	0.000472731
3	rs1910299	238871732	G,G	A,A	0.686879,0.513889	-0.00811507,-0.014447	0.00426327,0.00855265	1.2443,1.04008	0.00023587	0.000471366
3	rs115733946	239662993	NA,T	NA,C	NA,0.96131	NA,0.0167468	NA,0.0221651	NA,0.346865	0.000235556	0.00047076
3	rs12022007	239488433	NA,A	NA,G	NA,0.744048	NA,0.00807101	NA,0.00979543	NA,0.387254	0.000235318	0.000470327
3	rs80345603	239188280	NA,A	NA,C	NA,0.927579	NA,0.00992841	NA,0.0164929	NA,0.261865	0.000234981	0.000469636
3	rs12067397	238988269	A,A	T,T	0.963221,0.981151	0.0165913,-0.0369678	0.0105045,0.0314332	0.942206,0.620576	0.000234914	0.00047045
3	rs140688637	238765085	NA,A	NA,G	NA,0.988095	NA,0.02924	NA,0.0394133	NA,0.338984	0.000234789	0.000469259
3	rs118051152	238980100	NA,T	NA,C	NA,0.983135	NA,-0.0269351	NA,0.0331973	NA,0.379703	0.000234707	0.000469085
3	rs9428450	239159164	C,C	A,A	0.803181,0.931548	-0.0149623,-0.0163502	0.00497278,0.016928	2.58128,0.47611	0.000234596	0.000469678
3	rs57338947	239490488	NA,T	NA,G	NA,0.744048	NA,0.00798309	NA,0.00979543	NA,0.381865	0.00023394	0.000467572
3	rs142794725	238763849	NA,C	NA,G	NA,0.988095	NA,0.0290174	NA,0.0394133	NA,0.335745	0.000233924	0.000467532
3	rs145304411	238765251	NA,A	NA,G	NA,0.988095	NA,0.0290174	NA,0.0394133	NA,0.335745	0.000233924	0.000467532
3	rs12239070	239023546	T,T	C,C	0.964215,0.980159	0.0183289,-0.0361478	0.0106439,0.0306528	1.07024,0.622891	0.000233892	0.000468369
3	rs2841395	238855952	T,T	A,A	0.389662,0.259921	-0.0103187,-0.00979463	0.00405425,0.00974638	1.96165,0.501799	0.000233798	0.000467417
3	rs77261656	239210004	NA,C	NA,T	NA,0.973214	NA,-0.0218624	NA,0.0264757	NA,0.388337	0.000233621	0.000466914
3	rs35729605	238960120	T,T	G,G	0.871769,0.968254	0.0201636,0.0117118	0.00591347,0.0243817	3.18699,0.199986	0.000233543	0.000466769
3	rs574392	238711982	G,G	A,A	0.507952,0.462302	0.00463751,0.00196305	0.0039548,0.00857375	0.618082,0.0867692	0.000233434	0.000466645
3	rs80016078	239638506	NA,G	NA,T	NA,0.96131	NA,0.0164333	NA,0.0221651	NA,0.338709	0.000233388	0.000466428
3	rs73115358	239197087	C,NA	T,NA	0.961233,NA	0.00777932,NA	0.0102422,NA	0.349177,NA	0.000233349	0.000466523
3	rs2841375	238985075	T,T	C,C	0.718688,0.992063	0.00749861,0.0848522	0.00439719,0.0481747	1.05485,1.10691	0.000233051	0.000465782
3	rs114764980	238756029	NA,T	NA,C	NA,0.988095	NA,0.028716	NA,0.0394133	NA,0.331377	0.00023277	0.000465225
3	rs499370	238751937	A,A	G,G	0.779324,0.502976	-0.00447954,0.0181344	0.00476763,0.0085495	0.459124,1.46963	0.000232623	0.000464953
3	rs7526159	239500200	NA,C	NA,A	NA,0.257937	NA,-0.00784292	NA,0.00977071	NA,0.374534	0.000232589	0.000464872
3	rs6674607	239057106	G,NA	A,NA	0.130219,NA	-0.0174418,NA	0.00587486,NA	2.5245,NA	0.000232026	0.000463735
3	rs185257914	239186917	NA,C	NA,G	NA,0.97123	NA,0.0177374	NA,0.0255725	NA,0.311647	0.000231981	0.000463643
3	rs6683676	239219986	G,G	A,A	0.189861,0.137897	0.0168968,0.00573913	0.00504129,0.0123978	3.09515,0.191501	0.000231919	0.00046439
3	rs477325	238709545	A,A	G,G	0.507952,0.46131	0.00463021,0.00184652	0.0039548,0.00857506	0.616749,0.0811809	0.000231712	0.000463204
3	rs116277514	239024258	T,NA	A,NA	0.946322,NA	0.011305,NA	0.00877248,NA	0.704417,NA	0.000231662	0.000463046
3	rs73115350	239195099	G,NA	A,NA	0.961233,NA	0.00772391,NA	0.0102422,NA	0.346043,NA	0.000231504	0.000462834
3	rs79369609	239289960	T,T	A,A	0.811133,0.694444	0.0180743,0.0127409	0.00505144,0.00927981	3.46071,0.770157	0.000231277	0.00046212
3	rs116669504	239658090	NA,T	NA,C	NA,0.960318	NA,0.0158478	NA,0.0218976	NA,0.328609	0.00023124	0.000462139
3	rs12141704	239219994	A,A	G,G	0.190855,0.137897	0.0169054,0.00573913	0.00503123,0.0123978	3.10836,0.191501	0.000231218	0.000462983
3	rs9428821	239176476	G,G	A,A	0.796223,0.941468	-0.013691,-0.0325399	0.00490845,0.0182098	2.27715,1.13108	0.000231193	0.000462648
3	rs574280	238712017	G,G	A,A	0.507952,0.462302	0.00459159,0.00234796	0.0039548,0.00857375	0.609709,0.105575	0.000231157	0.000462093
3	rs75056001	239641624	NA,T	NA,C	NA,0.96131	NA,0.016037	NA,0.0221651	NA,0.328497	0.000230736	0.000461129
3	rs61831688	239103599	T,NA	C,NA	0.970179,NA	-0.0197216,NA	0.0116239,NA	1.04689,NA	0.000230433	0.000460561
3	rs9428421	239078803	A,A	T,T	0.860835,0.951389	-0.0172272,0.00789814	0.00571235,0.0198773	2.59122,0.160451	0.000230242	0.000460975
3	rs75732623	239641596	NA,A	NA,C	NA,0.96131	NA,0.0159449	NA,0.0221651	NA,0.326139	0.000230133	0.000459925
3	rs61834667	239543180	C,C	T,T	0.581511,0.940476	0.000334127,0.0398122	0.00400792,0.0180669	0.0298578,1.55984	0.000230056	0.000459761
3	rs75405235	239410254	NA,G	NA,A	NA,0.875992	NA,0.00861495	NA,0.0129696	NA,0.295389	0.000229882	0.000459461
3	rs138836343	238929562	C,NA	T,NA	0.991054,NA	0.0227369,NA	0.0209976,NA	0.55458,NA	0.000229614	0.000458962
3	rs9428434	239101406	T,T	C,C	0.856859,0.948413	-0.0172966,0.00799932	0.00564551,0.0193256	2.66043,0.168175	0.000229604	0.000459693
3	rs17554620	238963434	T,T	A,A	0.869781,0.946429	-0.00665276,0.0141001	0.00587486,0.0189842	0.589288,0.339469	0.000229235	0.000458683
3	rs150018765	238802794	NA,G	NA,T	NA,0.972222	NA,-0.0177062	NA,0.0260119	NA,0.304462	0.000229012	0.000457714
3	rs61829117	239001412	A,A	C,C	0.903579,0.946429	-0.0180078,0.0145207	0.00669838,0.0189842	2.14388,0.352282	0.00022891	0.000458086
3	rs61829116	239001408	T,T	C,C	0.902585,0.946429	-0.0179671,0.0147708	0.00666778,0.0189842	2.15199,0.359981	0.000228868	0.000457998
3	rs529673	238752992	G,G	A,A	0.77833,0.506944	-0.00500017,0.0178267	0.00475997,0.00855018	0.532384,1.43093	0.000228826	0.000457371
3	rs12564240	239690740	NA,A	NA,C	NA,0.910714	NA,-0.00938354	NA,0.0149907	NA,0.274626	0.000228708	0.000457092
3	rs74943093	239160282	C,NA	T,NA	0.989066,NA	0.0242096,NA	0.0190121,NA	0.692753,NA	0.00022862	0.000456896
3	rs7549234	239651695	NA,G	NA,C	NA,0.96131	NA,0.015668	NA,0.0221651	NA,0.319081	0.00022835	0.000456364
3	rs182321399	238910502	T,NA	G,NA	0.988072,NA	0.0336387,NA	0.0182119,NA	1.18885,NA	0.000228346	0.000456367
3	rs74592861	239655419	NA,T	NA,G	NA,0.96131	NA,0.0156533	NA,0.0221651	NA,0.318709	0.000228257	0.000456178
3	rs78855527	238851681	NA,G	NA,A	NA,0.914682	NA,0.0104614	NA,0.015302	NA,0.306107	0.000228238	0.000456181
3	rs76206319	239645691	NA,A	NA,G	NA,0.96131	NA,0.0156366	NA,0.0221651	NA,0.318284	0.000228151	0.000455966
3	rs80053335	238782105	NA,C	NA,G	NA,0.972222	NA,0.0203883	NA,0.0260119	NA,0.36336	0.00022815	0.000455999
3	rs116022290	239660170	NA,G	NA,C	NA,0.96131	NA,0.0156219	NA,0.0221651	NA,0.317911	0.000228058	0.00045578
3	rs116496568	239652081	NA,G	NA,A	NA,0.96131	NA,0.0156219	NA,0.0221651	NA,0.317911	0.000228058	0.00045578
3	rs78004773	239485765	NA,T	NA,C	NA,0.915675	NA,-0.0113726	NA,0.0153834	NA,0.337488	0.00022775	0.000455205
3	rs148937600	239516779	NA,C	NA,T	NA,0.987103	NA,0.0227602	NA,0.0378862	NA,0.261215	0.00022751	0.000454703
3	rs150968021	238723223	NA,T	NA,C	NA,0.988095	NA,-0.0257061	NA,0.0394133	NA,0.288817	0.00022749	0.000454671
3	rs550373670	238954854	NA,A	NA,T	NA,0.993056	NA,-0.036734	NA,0.0514752	NA,0.322887	0.000227416	0.000454527
3	rs79719732	238753976	NA,T	NA,A	NA,0.988095	NA,0.0272322	NA,0.0394133	NA,0.310155	0.00022734	0.000454374
3	rs11800868	239554370	T,NA	C,NA	0.979125,NA	-0.0157703,NA	0.0138296,NA	0.594911,NA	0.000227296	0.000454275
3	rs72754668	239591785	G,G	A,A	0.709742,0.874008	-0.000179597,0.0292996	0.00435609,0.0128817	0.0145226,1.63949	0.0002269	0.000453409
3	rs77047706	239646186	NA,T	NA,C	NA,0.96131	NA,0.0154006	NA,0.0221651	NA,0.312318	0.000226673	0.000453013
3	rs75074859	239125806	NA,A	NA,G	NA,0.947421	NA,-0.0105625	NA,0.0191524	NA,0.235604	0.000226605	0.000452904
3	rs117538156	238852257	NA,A	NA,G	NA,0.914682	NA,0.0102511	NA,0.015302	NA,0.298511	0.000226334	0.000452375
3	rs9428820	239174262	T,T	A,A	0.796223,0.941468	-0.013643,-0.0324333	0.00490845,0.0182098	2.26404,1.12554	0.000226112	0.000452478
3	rs73107738	238916786	C,NA	T,NA	0.959245,NA	0.0203443,NA	0.00999958,NA	1.37779,NA	0.000225919	0.000451703
3	rs1916622	238927679	NA,T	NA,G	NA,0.991071	NA,-0.0322407	NA,0.0454422	NA,0.320552	0.000225674	0.000451045
3	rs12092198	238761812	NA,G	NA,A	NA,0.988095	NA,0.0267208	NA,0.0394133	NA,0.302951	0.000225565	0.000450825
3	rs1916623	238927634	NA,G	NA,T	NA,0.991071	NA,-0.0321932	NA,0.0454422	NA,0.319963	0.000225533	0.000450762
3	rs16837132	238733687	NA,G	NA,A	NA,0.954365	NA,0.0126784	NA,0.0204832	NA,0.270886	0.000225468	0.000450631
3	rs74232398	238889276	NA,G	NA,T	NA,0.850198	NA,-0.00817442	NA,0.011978	NA,0.305436	0.000225458	0.000450606
3	rs12562714	238849619	G,G	T,T	0.434394,0.298611	-0.0115478,-0.0036306	0.00398879,0.00934051	2.42125,0.156454	0.000225289	0.000450352
3	rs113541353	239327007	NA,G	NA,A	NA,0.978175	NA,-0.0145222	NA,0.0292559	NA,0.207873	0.000225229	0.000450157
3	rs78249064	239502912	NA,A	NA,G	NA,0.749008	NA,0.00748091	NA,0.00985893	NA,0.348746	0.000225037	0.000449777
3	rs76063279	239491774	NA,T	NA,C	NA,0.972222	NA,0.0189658	NA,0.0260119	NA,0.331682	0.000224986	0.000449664
3	rs34407112	239103070	G,NA	A,NA	0.962227,NA	-0.0160398,NA	0.0103707,NA	0.913824,NA	0.000224761	0.000449189
3	rs609718	238746814	NA,A	NA,C	NA,0.041667	NA,0.0152174	NA,0.0213919	NA,0.321611	0.000224738	0.00044917
3	rs74384320	238761468	NA,T	NA,C	NA,0.988095	NA,0.0264765	NA,0.0394133	NA,0.299527	0.000224733	0.000449163
3	rs116916722	238850842	NA,A	NA,G	NA,0.914682	NA,0.0100462	NA,0.015302	NA,0.291167	0.000224529	0.000448768
3	rs113748483	239195534	G,NA	C,NA	0.961233,NA	0.00750749,NA	0.0102422,NA	0.333895,NA	0.000224497	0.000448826
3	rs77933864	239635318	NA,G	NA,T	NA,0.962302	NA,0.01537	NA,0.0224433	NA,0.306761	0.000224429	0.00044853
3	rs79789184	239455950	NA,C	NA,T	NA,0.838294	NA,0.00712488	NA,0.0116103	NA,0.268063	0.00022426	0.000448222
3	rs10802772	239697499	NA,G	NA,A	NA,0.10119	NA,0.0101754	NA,0.0141743	NA,0.325291	0.000224224	0.00044813
3	rs74149085	239675501	NA,C	NA,T	NA,0.960318	NA,0.015329	NA,0.0218976	NA,0.315239	0.000224216	0.000448109
3	rs117403356	238757308	NA,A	NA,T	NA,0.970238	NA,-0.0173754	NA,0.0251555	NA,0.310032	0.000224139	0.00044796
3	rs3011569	238921067	T,T	C,C	0.757455,0.582341	0.0026887,0.0189615	0.0046128,0.00866769	0.251831,1.54214	0.000223824	0.000447403
3	rs147210316	238763818	NA,G	NA,A	NA,0.988095	NA,0.0261627	NA,0.0394133	NA,0.295149	0.00022368	0.000447059
3	rs2689142	239021798	T,T	A,A	0.683897,0.973214	0.00946622,0.0163519	0.00425236,0.0264757	1.58491,0.270165	0.000223331	0.000446718
3	rs567088	238715653	A,A	G,G	0.507952,0.451389	0.00404548,0.0048473	0.0039548,0.00859004	0.513794,0.242183	0.000223119	0.000446023
3	rs79775294	239195332	C,NA	A,NA	0.961233,NA	0.00746334,NA	0.0102422,NA	0.331434,NA	0.000223106	0.000446044
3	rs1568707	239054495	A,NA	G,NA	0.132207,NA	-0.0173777,NA	0.0058372,NA	2.53607,NA	0.000222977	0.000445654
3	rs2689182	238925852	NA,T	NA,C	NA,0.991071	NA,-0.0313049	NA,0.0454422	NA,0.309016	0.000222948	0.000445596
3	rs138358961	239347420	G,NA	A,NA	0.982107,NA	-0.0287857,NA	0.014915,NA	1.27076,NA	0.000222853	0.000445412
3	rs567090	238715652	A,A	G,G	0.507952,0.449405	0.00404548,0.00480074	0.0039548,0.00859346	0.513794,0.239275	0.000222717	0.000445219
3	rs148171190	238950053	NA,A	NA,C	NA,0.993056	NA,-0.034865	NA,0.0514752	NA,0.302592	0.000222559	0.000444821
3	rs7414356	238760451	NA,A	NA,C	NA,0.988095	NA,0.0258029	NA,0.0394133	NA,0.290156	0.000222495	0.000444691
3	rs79509001	239541028	C,NA	T,NA	0.949304,NA	-0.0142399,NA	0.00901262,NA	0.942689,NA	0.000222482	0.000444618
3	rs2462011	238925914	NA,T	NA,C	NA,0.991071	NA,-0.0311047	NA,0.0454422	NA,0.306567	0.00022238	0.000444461
3	rs117177160	239315395	NA,A	NA,G	NA,0.959325	NA,0.0141187	NA,0.0216401	NA,0.288933	0.000222251	0.000444207
3	rs2689183	238925724	NA,G	NA,A	NA,0.991071	NA,-0.031042	NA,0.0454422	NA,0.3058	0.000222203	0.000444107
3	rs113718712	239659632	A,NA	C,NA	0.989066,NA	0.0336283,NA	0.0190121,NA	1.11391,NA	0.000221792	0.000443323
3	rs2841414	238925837	NA,A	NA,G	NA,0.991071	NA,-0.0308931	NA,0.0454422	NA,0.303984	0.000221785	0.000443273
3	rs368585347	239266623	NA,A	NA,G	NA,0.965278	NA,0.0142413	NA,0.0233493	NA,0.266073	0.000221731	0.00044316
3	rs116345612	239430428	G,NA	A,NA	0.985089,NA	0.034957,NA	0.0163138,NA	1.49308,NA	0.000221655	0.000442974
3	rs12024841	239497207	NA,A	NA,G	NA,0.742063	NA,0.00706065	NA,0.00977071	NA,0.327991	0.000221556	0.000442822
3	rs115472285	239093103	T,NA	C,NA	0.985089,NA	-0.0251206,NA	0.0163138,NA	0.907981,NA	0.000221397	0.000442677
3	rs3001439	238921074	C,C	A,A	0.757455,0.582341	0.0026887,0.0189103	0.0046128,0.00866769	0.251831,1.53563	0.000221321	0.000442399
3	rs76017353	238850880	NA,C	NA,T	NA,0.904762	NA,-0.00873689	NA,0.0145623	NA,0.2608	0.000221315	0.000442325
3	rs7536303	239595136	A,A	G,G	0.709742,0.799603	0.00026953,0.0238978	0.00435609,0.0106787	0.0219734,1.59811	0.000221202	0.000442016
3	rs6668849	239177456	C,C	G,G	0.795229,0.941468	-0.0135311,-0.0324891	0.00489958,0.0182098	2.2403,1.12844	0.000220882	0.000442003
3	rs149399037	238727571	NA,A	NA,T	NA,0.97619	NA,-0.0182258	NA,0.0280389	NA,0.28762	0.000220837	0.000441369
3	rs57387300	238899931	NA,T	NA,A	NA,0.884921	NA,0.00826307	NA,0.0133953	NA,0.269763	0.000220813	0.00044134
3	rs7519764	238729528	NA,T	NA,G	NA,0.892857	NA,-0.00805874	NA,0.0138207	NA,0.251943	0.00022079	0.000441275
3	rs2689181	238926365	NA,A	NA,C	NA,0.991071	NA,-0.0304953	NA,0.0454422	NA,0.299149	0.000220683	0.00044107
3	rs116457080	239207675	A,NA	G,NA	0.961233,NA	0.00738237,NA	0.0102422,NA	0.326939,NA	0.000220587	0.000441009
3	rs11807305	239670937	NA,G	NA,A	NA,0.959325	NA,0.0145485	NA,0.0216401	NA,0.29982	0.000220575	0.000440829
3	rs112223732	239064594	A,A	G,G	0.789264,0.993056	0.0119359,0.0618204	0.00484796,0.0514752	1.85965,0.638724	0.000220564	0.000440812
3	rs1796837	239688078	C,C	T,T	0.45328,0.641865	-0.00848935,0.000445988	0.00397168,0.00891575	1.48732,0.0176815	0.000220395	0.000440447
3	rs117657130	239540378	NA,T	NA,G	NA,0.947421	NA,-0.0116005	NA,0.0191524	NA,0.263827	0.000220366	0.000440426
3	rs4659881	238762843	NA,C	NA,A	NA,0.988095	NA,0.025099	NA,0.0394133	NA,0.280466	0.000220242	0.000440187
3	rs12085878	238762337	NA,C	NA,A	NA,0.988095	NA,0.025099	NA,0.0394133	NA,0.280466	0.000220242	0.000440187
3	rs61829119	239003117	C,C	T,T	0.90159,0.946429	-0.0177734,0.0152551	0.00663768,0.0189842	2.12995,0.375052	0.000220162	0.000440571
3	rs61829118	239002700	C,C	T,T	0.90159,0.946429	-0.0177734,0.0152551	0.00663768,0.0189842	2.12995,0.375052	0.000220162	0.000440571
3	rs7522772	238765106	NA,A	NA,G	NA,0.988095	NA,0.0250173	NA,0.0394133	NA,0.279347	0.000219985	0.000439675
3	rs4659880	238762742	NA,C	NA,T	NA,0.988095	NA,0.0249816	NA,0.0394133	NA,0.27886	0.000219874	0.000439453
3	rs61829126	239010158	T,T	C,C	0.90159,0.946429	-0.0178154,0.0149068	0.00663768,0.0189842	2.13815,0.36419	0.000219608	0.000439463
3	rs74148784	238904668	NA,A	NA,G	NA,0.883929	NA,0.00808371	NA,0.0133454	NA,0.263847	0.000219599	0.000438915
3	rs72754666	239589997	G,G	T,T	0.708748,0.874008	-0.00035876,0.0290962	0.0043517,0.0128817	0.0295156,1.62159	0.000219578	0.000438778
3	rs6698914	238763495	NA,G	NA,A	NA,0.988095	NA,0.0247411	NA,0.0394133	NA,0.275578	0.000219128	0.000437962
3	rs6698902	238763456	NA,G	NA,A	NA,0.988095	NA,0.0247411	NA,0.0394133	NA,0.275578	0.000219128	0.000437962
3	rs74511775	238829564	NA,A	NA,G	NA,0.800595	NA,-0.00693518	NA,0.0106986	NA,0.286647	0.000219061	0.000437827
3	rs71644949	238954803	A,A	G,G	0.871769,0.969246	0.0197264,0.0153442	0.00591347,0.0247591	3.07037,0.271298	0.000218912	0.000437532
3	rs35578654	239064914	A,A	T,T	0.789264,0.993056	0.0119173,0.0617541	0.00484796,0.0514752	1.85502,0.63778	0.000218829	0.000437344
3	rs607591	238752925	G,G	A,A	0.771372,0.506944	-0.00480121,0.0174855	0.00470807,0.00855018	0.511687,1.3888	0.000218616	0.000436968
3	rs61829083	238991114	T,T	C,C	0.90159,0.946429	-0.0178322,0.0146738	0.00663768,0.0189842	2.14144,0.356989	0.000218582	0.000437412
3	rs2689129	238931367	NA,G	NA,C	NA,0.991071	NA,-0.029705	NA,0.0454422	NA,0.289617	0.000218553	0.000436814
3	rs79171108	239429910	NA,C	NA,A	NA,0.962302	NA,-0.0117755	NA,0.0224433	NA,0.221989	0.000217939	0.00043558
3	rs117879004	239464660	NA,C	NA,G	NA,0.981151	NA,-0.0164741	NA,0.0314332	NA,0.221697	0.000217816	0.000435337
3	rs6698481	238763084	NA,T	NA,A	NA,0.988095	NA,0.0242964	NA,0.0394133	NA,0.269544	0.000217775	0.000435258
3	rs115881168	239202705	A,NA	G,NA	0.962227,NA	0.00753782,NA	0.0103707,NA	0.330381,NA	0.000217649	0.000435133
3	rs144197154	238784799	NA,T	NA,C	NA,0.974206	NA,0.0136395	NA,0.0269663	NA,0.212542	0.000217428	0.000434547
3	rs1218667	239691469	C,C	T,T	0.457256,0.643849	-0.0083055,0.000249413	0.00396883,0.00892676	1.43917,0.00978992	0.000217389	0.00043444
3	rs12089098	238744049	NA,G	NA,C	NA,0.955357	NA,-0.0136541	NA,0.0206987	NA,0.292879	0.000217352	0.000434409
3	rs61829125	239009383	C,C	T,T	0.90159,0.946429	-0.0177734,0.0149068	0.00663768,0.0189842	2.12995,0.36419	0.00021702	0.000434283
3	rs72765293	239005394	G,G	C,C	0.902585,0.946429	-0.0177235,0.0152551	0.00666778,0.0189842	2.10464,0.375052	0.000216874	0.000433992
3	rs114948799	238746322	NA,T	NA,C	NA,0.9375	NA,0.0108414	NA,0.0176595	NA,0.268193	0.000216817	0.000433338
3	rs6704378	238763853	NA,C	NA,T	NA,0.988095	NA,0.0239543	NA,0.0394133	NA,0.264929	0.000216756	0.000433223
3	rs144578578	239565312	NA,T	NA,C	NA,0.969246	NA,-0.0150511	NA,0.0247591	NA,0.264999	0.000216623	0.000432944
3	rs139452921	239220050	T,NA	C,NA	0.983101,NA	-0.0260445,NA	0.0153396,NA	1.04801,NA	0.000216487	0.000432653
3	rs12060430	238757460	NA,T	NA,C	NA,0.970238	NA,-0.0157945	NA,0.0251555	NA,0.275654	0.000216371	0.000432439
3	rs61829127	239011243	G,G	A,A	0.902585,0.946429	-0.0177792,0.0148095	0.00666778,0.0189842	2.11542,0.361176	0.000216288	0.00043282
3	rs12403680	238993464	A,A	T,T	0.90159,0.946429	-0.0177734,0.0148219	0.00663768,0.0189842	2.12995,0.36156	0.000216271	0.000432784
3	rs138610798	239604102	NA,G	NA,A	NA,0.992063	NA,0.0359103	NA,0.0481747	NA,0.341018	0.0002162	0.000432104
3	rs113311612	238764409	NA,A	NA,G	NA,0.988095	NA,0.0237255	NA,0.0394133	NA,0.261857	0.000216086	0.000431883
3	rs4579742	239460167	T,T	A,A	0.15507,0.044643	-0.00563937,-0.0418966	0.00546217,0.0206987	0.520186,1.36695	0.000215743	0.000431198
3	rs141000962	239101563	NA,G	NA,T	NA,0.980159	NA,-0.0207913	NA,0.0306528	NA,0.303127	0.000215551	0.000430801
3	rs2841357	238956539	NA,C	NA,G	NA,0.992063	NA,-0.0298925	NA,0.0481747	NA,0.271706	0.000214962	0.000429636
3	rs61829124	239008109	A,A	G,G	0.90159,0.946429	-0.0177315,0.014958	0.00663768,0.0189842	2.12177,0.36578	0.00021492	0.00043008
3	rs79341342	238963548	NA,C	NA,A	NA,0.950397	NA,0.00859699	NA,0.0196877	NA,0.178911	0.00021467	0.000429033
3	rs79656461	239656305	NA,G	NA,A	NA,0.958333	NA,0.013221	NA,0.0213919	NA,0.270388	0.000214666	0.000429023
3	rs61829088	238993154	T,T	A,A	0.900596,0.946429	-0.0176941,0.0147708	0.00660805,0.0189842	2.12995,0.359981	0.000214609	0.000429445
3	rs683070	238751635	A,A	C,C	0.781312,0.50496	-0.00306097,0.0184837	0.00478316,0.00854977	0.282158,1.51391	0.000214496	0.000428694
3	rs79345319	238900148	NA,T	NA,C	NA,0.884921	NA,0.00754445	NA,0.0133953	NA,0.241627	0.000214481	0.000428685
3	rs61829128	239011556	T,T	A,A	0.90159,0.946429	-0.0177315,0.0149068	0.00663768,0.0189842	2.12177,0.36419	0.00021447	0.00042918
3	rs117601028	238953397	NA,A	NA,G	NA,0.952381	NA,0.00873058	NA,0.0200728	NA,0.178093	0.000214131	0.000427955
3	rs74149041	239524781	NA,G	NA,A	NA,0.972222	NA,0.0140041	NA,0.0260119	NA,0.228912	0.000214116	0.000427941
3	rs77219640	239657703	NA,C	NA,T	NA,0.959325	NA,0.0133278	NA,0.0216401	NA,0.269242	0.000213964	0.000427621
3	rs686145	238744366	NA,A	NA,G	NA,0.044643	NA,0.0130197	NA,0.0206987	NA,0.276263	0.000213868	0.000427448
3	rs148319276	238733570	NA,C	NA,G	NA,0.969246	NA,0.0134502	NA,0.0247591	NA,0.231389	0.00021372	0.000427151
3	rs1218672	239689973	C,C	T,T	0.456262,0.641865	-0.00830694,0.000298942	0.00396952,0.00891575	1.43917,0.0117746	0.000213715	0.000427095
3	rs1628671	239687073	C,C	T,T	0.457256,0.643849	-0.00826017,0.000496179	0.00396883,0.00892676	1.42701,0.0196904	0.000213699	0.000427062
3	rs187522801	239399186	NA,G	NA,C	NA,0.982143	NA,-0.0182609	NA,0.0322783	NA,0.242926	0.000213693	0.000427093
3	rs16837128	238732669	NA,C	NA,T	NA,0.893849	NA,-0.00722039	NA,0.0138774	NA,0.219786	0.000213692	0.000427091
3	rs61829087	238992728	C,C	T,T	0.90159,0.946429	-0.0177447,0.0147198	0.00663768,0.0189842	2.12435,0.358405	0.000213642	0.000427522
3	rs61829086	238992680	A,A	C,C	0.90159,0.946429	-0.0177447,0.0147198	0.00663768,0.0189842	2.12435,0.358405	0.000213642	0.000427522
3	rs2841417	238931061	A,A	G,G	0.681909,0.949405	-0.00938328,0.0134363	0.00424522,0.019504	1.5673,0.309019	0.000213191	0.000426215
3	rs10925698	238732036	NA,G	NA,C	NA,0.893849	NA,-0.00712804	NA,0.0138774	NA,0.216453	0.000212969	0.000425646
3	rs75701929	238910824	NA,C	NA,T	NA,0.882937	NA,0.00727228	NA,0.0132962	NA,0.233276	0.000212833	0.000425392
3	rs7548562	238730665	NA,T	NA,C	NA,0.893849	NA,-0.00707725	NA,0.0138774	NA,0.214625	0.000212576	0.000424861
3	rs12402020	238984290	G,G	A,A	0.902585,0.946429	-0.0178252,0.0140402	0.00666778,0.0189842	2.12435,0.337657	0.000212526	0.000425295
3	rs144464529	239035551	A,NA	G,NA	0.983101,NA	-0.0231071,NA	0.0153396,NA	0.879515,NA	0.00021251	0.00042471
3	rs61829078	238986430	A,A	G,G	0.90159,0.946429	-0.0177447,0.0145717	0.00663768,0.0189842	2.12435,0.353848	0.000212374	0.000424986
3	rs72765290	239000944	G,G	A,A	0.90159,0.946429	-0.0176434,0.0152551	0.00663768,0.0189842	2.10464,0.375052	0.000212269	0.000424772
3	rs9428423	239079494	A,A	G,G	0.859841,0.951389	-0.0169974,0.00800576	0.00569534,0.0198773	2.54654,0.162964	0.000212245	0.000424928
3	rs7525520	238730742	NA,A	NA,G	NA,0.893849	NA,-0.00703107	NA,0.0138774	NA,0.212967	0.000212221	0.000424153
3	rs10925700	238732139	NA,T	NA,C	NA,0.893849	NA,-0.00703107	NA,0.0138774	NA,0.212967	0.000212221	0.000424153
3	rs61829074	238985277	T,T	C,C	0.90159,0.946429	-0.0177447,0.0145207	0.00663768,0.0189842	2.12435,0.352282	0.000211941	0.00042412
3	rs61829075	238985743	A,A	T,T	0.90159,0.946429	-0.0177447,0.0145207	0.00663768,0.0189842	2.12435,0.352282	0.000211941	0.00042412
3	rs7517499	238730753	NA,C	NA,T	NA,0.893849	NA,-0.00698488	NA,0.0138774	NA,0.211312	0.000211869	0.00042345
3	rs142497247	239517253	A,NA	G,NA	0.976143,NA	-0.020398,NA	0.0129561,NA	0.937801,NA	0.000211807	0.000423442
3	rs77890683	239560283	NA,T	NA,A	NA,0.91369	NA,-0.00707474	NA,0.0152221	NA,0.192399	0.0002112	0.00042212
3	rs7525823	238731113	NA,C	NA,G	NA,0.893849	NA,-0.00689249	NA,0.0138774	NA,0.208013	0.000211174	0.000422059
3	rs75241916	239579003	NA,G	NA,A	NA,0.923611	NA,0.00922338	NA,0.0160932	NA,0.246752	0.00021104	0.000421785
3	rs61829123	239006507	A,A	C,C	0.90159,0.946429	-0.0176434,0.0151065	0.00663768,0.0189842	2.10464,0.370405	0.000210963	0.000422159
3	rs61829112	238998170	G,G	A,A	0.902585,0.946429	-0.0176955,0.0147708	0.00666778,0.0189842	2.09924,0.359981	0.000210945	0.000422126
3	rs7515669	238731284	NA,T	NA,A	NA,0.893849	NA,-0.00684629	NA,0.0138774	NA,0.206368	0.00021083	0.000421372
3	rs61829073	238984856	T,T	C,C	0.90159,0.946429	-0.0177447,0.0143861	0.00663768,0.0189842	2.12435,0.348166	0.000210812	0.00042186
3	rs12088968	238764940	NA,G	NA,A	NA,0.988095	NA,0.0217584	NA,0.0394133	NA,0.235892	0.000210666	0.000421052
3	rs78745534	238900899	NA,G	NA,A	NA,0.884921	NA,0.00705841	NA,0.0133953	NA,0.223124	0.000210607	0.000420942
3	rs61829080	238990169	C,C	T,T	0.90159,0.946429	-0.0176989,0.0146738	0.00663768,0.0189842	2.11542,0.356989	0.000210517	0.000421268
3	rs12403574	238989045	T,T	A,A	0.90159,0.946429	-0.0176989,0.0146738	0.00663768,0.0189842	2.11542,0.356989	0.000210517	0.000421268
3	rs149665114	238731571	NA,T	NA,C	NA,0.94246	NA,-0.00951699	NA,0.0183564	NA,0.218862	0.000210445	0.000420604
3	rs75914331	239572547	G,NA	T,NA	0.954274,NA	-0.0140013,NA	0.00946506,NA	0.856765,NA	0.000210258	0.000420233
3	rs72765281	238989439	T,T	A,A	0.90159,0.946429	-0.0176989,0.0146228	0.00663768,0.0189842	2.11542,0.355417	0.000210085	0.000420404
3	rs61829079	238989540	G,G	C,C	0.90159,0.946429	-0.0176989,0.0146228	0.00663768,0.0189842	2.11542,0.355417	0.000210085	0.000420404
3	rs55942601	239034244	NA,A	NA,G	NA,0.949405	NA,0.00760405	NA,0.019504	NA,0.156997	0.000209937	0.000419575
3	rs2841412	238924706	NA,G	NA,T	NA,0.991071	NA,-0.0261391	NA,0.0454422	NA,0.24784	0.000209899	0.000419518
3	rs61829111	238996402	T,T	C,C	0.90159,0.946429	-0.0176434,0.01497	0.00663768,0.0189842	2.10464,0.366154	0.000209781	0.000419794
3	rs1782351	239684015	A,A	G,G	0.457256,0.643849	-0.00821484,0.000893481	0.00396883,0.00892676	1.41491,0.0360834	0.000209693	0.000419056
3	rs77270723	238907013	NA,A	NA,G	NA,0.90377	NA,-0.00662903	NA,0.014495	NA,0.188805	0.000209652	0.000419018
3	rs16837260	238785675	NA,T	NA,G	NA,0.839286	NA,0.00668668	NA,0.0116392	NA,0.247467	0.000209525	0.000418774
3	rs10925701	238732385	NA,A	NA,G	NA,0.893849	NA,-0.00665682	NA,0.0138774	NA,0.199661	0.000209447	0.000418608
3	rs73121911	238730096	NA,G	NA,T	NA,0.893849	NA,-0.00665682	NA,0.0138774	NA,0.199661	0.000209447	0.000418608
3	rs61829114	238999650	G,G	A,A	0.90159,0.946429	-0.0175973,0.015209	0.00663768,0.0189842	2.09569,0.373608	0.000209153	0.000418535
3	rs1589688	238925185	NA,C	NA,A	NA,0.991071	NA,-0.0257231	NA,0.0454422	NA,0.243097	0.000208986	0.000417694
3	rs2248916	239686210	A,A	G,G	0.457256,0.644841	-0.00821484,0.000595847	0.00396883,0.00893234	1.41491,0.0237348	0.000208963	0.000417598
3	rs73115334	239183930	T,NA	C,NA	0.961233,NA	0.00698676,NA	0.0102422,NA	0.305272,NA	0.000208869	0.000417581
3	rs61829076	238985901	A,A	G,G	0.90159,0.946429	-0.0176989,0.0144747	0.00663768,0.0189842	2.11542,0.350875	0.000208846	0.000417925
3	rs7525720	238730970	NA,A	NA,G	NA,0.893849	NA,-0.00656436	NA,0.0138774	NA,0.196409	0.000208788	0.000417291
3	rs113636888	239516419	NA,A	NA,C	NA,0.972222	NA,0.0126668	NA,0.0260119	NA,0.203228	0.000208761	0.000417239
3	rs72765284	238991771	T,T	C,C	0.90159,0.946429	-0.0176573,0.0147198	0.00663768,0.0189842	2.10732,0.358405	0.00020846	0.000417151
3	rs61829085	238991998	A,A	G,G	0.90159,0.946429	-0.0176573,0.0147198	0.00663768,0.0189842	2.10732,0.358405	0.00020846	0.000417151
3	rs113680745	238740863	NA,A	NA,G	NA,0.938492	NA,0.00952354	NA,0.0177919	NA,0.227341	0.000208215	0.000416147
3	rs79258705	239648526	NA,A	NA,C	NA,0.97123	NA,0.0140148	NA,0.0255725	NA,0.233837	0.000208118	0.000415957
3	rs61830461	239025026	C,C	T,T	0.900596,0.946429	-0.017537,0.0156037	0.00660805,0.0189842	2.09924,0.386036	0.000208083	0.000416391
3	rs9428433	239098134	C,NA	A,NA	0.913519,NA	-0.0171207,NA	0.00703429,NA	1.82573,NA	0.000207979	0.000416008
3	rs73121909	238729630	NA,T	NA,C	NA,0.893849	NA,-0.00644279	NA,0.0138774	NA,0.192155	0.000207937	0.00041559
3	rs79368388	239505659	NA,C	NA,A	NA,0.933532	NA,-0.00747771	NA,0.0171606	NA,0.178475	0.000207922	0.000415558
3	rs7511818	238729362	NA,G	NA,T	NA,0.893849	NA,-0.00642102	NA,0.0138774	NA,0.191396	0.000207786	0.00041529
3	rs7519757	238729496	NA,A	NA,G	NA,0.893849	NA,-0.00639638	NA,0.0138774	NA,0.190537	0.000207616	0.000414951
3	rs12746802	238886352	G,G	A,A	0.7167,0.544643	-0.00872831,-0.0105566	0.00438781,0.00858363	1.3309,0.660045	0.000207379	0.000414389
3	rs78218506	239007706	NA,A	NA,G	NA,0.97123	NA,0.010477	NA,0.0255725	NA,0.166197	0.000207272	0.000414272
3	rs74771054	239572891	NA,A	NA,T	NA,0.80754	NA,0.00553785	NA,0.010843	NA,0.214997	0.000207256	0.000414225
3	rs79990363	238904256	NA,C	NA,T	NA,0.883929	NA,0.00655175	NA,0.0133454	NA,0.205183	0.000207197	0.000414126
3	rs16837130	238732860	NA,C	NA,T	NA,0.893849	NA,-0.00632852	NA,0.0138774	NA,0.188178	0.000207153	0.000414024
3	rs2820048	239444964	G,G	T,T	0.66998,0.87004	0.00877656,0.0105704	0.00420473,0.0127124	1.43344,0.391803	0.000207129	0.000414053
3	rs74914378	239131693	NA,A	NA,T	NA,0.953373	NA,0.00521472	NA,0.0202746	NA,0.0985302	0.000206935	0.000413582
3	rs13376661	239565556	NA,C	NA,T	NA,0.988095	NA,-0.0220385	NA,0.0394133	NA,0.239539	0.00020677	0.000413265
3	rs12562815	239238395	NA,A	NA,G	NA,0.888889	NA,-0.00901816	NA,0.0136019	NA,0.294712	0.000206633	0.00041299
3	rs606572	238746080	NA,G	NA,A	NA,0.041667	NA,0.011717	NA,0.0213919	NA,0.233678	0.000206391	0.000412504
3	rs12406780	238987220	A,A	C,C	0.899602,0.944444	-0.0175875,0.0143743	0.00657888,0.0186617	2.12435,0.355417	0.000206376	0.000412971
3	rs6683644	239053058	T,T	C,C	0.291252,0.006944	-0.00847338,-0.0676241	0.0043517,0.0514768	1.28804,0.723646	0.000206287	0.000412387
3	rs140169636	239207066	T,NA	C,NA	0.983101,NA	-0.0254737,NA	0.0153396,NA	1.01419,NA	0.000206196	0.000412089
3	rs145785021	238730047	NA,G	NA,A	NA,0.9375	NA,-0.00684866	NA,0.0176595	NA,0.156051	0.000206176	0.000412072
3	rs79164995	239006211	A,A	T,T	0.900596,0.946429	-0.0175647,0.0151065	0.00660805,0.0189842	2.10464,0.370405	0.000205806	0.000411835
3	rs77468659	239007089	NA,T	NA,C	NA,0.97123	NA,0.00998913	NA,0.0255725	NA,0.157342	0.000205509	0.000410749
3	rs10925695	238728983	NA,T	NA,C	NA,0.893849	NA,-0.00607205	NA,0.0138774	NA,0.17933	0.000205449	0.00041062
3	rs4659897	239205797	T,T	C,C	0.166998,0.131944	0.0162641,0.00463059	0.00530104,0.0126309	2.66669,0.146356	0.000205366	0.000411264
3	rs80081700	239236034	NA,G	NA,A	NA,0.888889	NA,-0.0088219	NA,0.0136019	NA,0.286835	0.000205315	0.000410355
3	rs73115341	239184584	T,NA	C,NA	0.961233,NA	0.00685888,NA	0.0102422,NA	0.298374,NA	0.00020528	0.000410406
3	rs76353431	239298985	NA,G	NA,A	NA,0.973214	NA,0.010947	NA,0.0264757	NA,0.167964	0.000204827	0.000409384
3	rs117475819	238741214	NA,C	NA,A	NA,0.938492	NA,0.00885553	NA,0.0177919	NA,0.208537	0.00020474	0.000409204
3	rs61829069	238980227	A,A	T,T	0.90159,0.946429	-0.0176989,0.013953	0.00663768,0.0189842	2.11542,0.335026	0.000204626	0.00040948
3	rs72765273	238980377	T,T	C,C	0.90159,0.946429	-0.0176989,0.013953	0.00663768,0.0189842	2.11542,0.335026	0.000204626	0.00040948
3	rs72765271	238980157	T,T	C,C	0.90159,0.946429	-0.0176989,0.013953	0.00663768,0.0189842	2.11542,0.335026	0.000204626	0.00040948
3	rs7530041	238885327	NA,T	NA,C	NA,0.880952	NA,0.00581793	NA,0.0131998	NA,0.18086	0.000204588	0.000408912
3	rs7525155	238976992	A,A	G,G	0.833002,0.946429	-0.0148593,0.014437	0.00530104,0.0189842	2.29573,0.349721	0.0002045	0.000409107
3	rs504506	238743274	NA,C	NA,G	NA,0.044643	NA,0.0110367	NA,0.0206987	NA,0.226293	0.000204433	0.000408592
3	rs140872209	239587263	NA,A	NA,G	NA,0.923611	NA,0.00810636	NA,0.0160932	NA,0.211504	0.000204421	0.000408559
3	rs56666168	238736860	NA,T	NA,A	NA,0.892857	NA,0.00804271	NA,0.0138207	NA,0.251337	0.000204364	0.00040846
3	rs6667704	239065668	C,C	G,G	0.789264,0.993056	0.011736,0.0614889	0.00484796,0.0514752	1.81005,0.63401	0.00020436	0.00040843
3	rs61829129	239012903	C,C	G,G	0.90159,0.946429	-0.0175281,0.0151065	0.00663768,0.0189842	2.08231,0.370405	0.000204304	0.000408831
3	rs2136520	239247480	NA,G	NA,A	NA,0.888889	NA,-0.00866659	NA,0.0136019	NA,0.280651	0.000204304	0.000408335
3	rs10925694	238728975	NA,G	NA,A	NA,0.893849	NA,-0.00588753	NA,0.0138774	NA,0.17303	0.000204271	0.000408265
3	rs61829068	238980034	C,C	T,T	0.90159,0.946429	-0.0176989,0.0139073	0.00663768,0.0189842	2.11542,0.333651	0.000204267	0.000408762
3	rs1523421	239054372	A,A	T,T	0.291252,0.006944	-0.00842841,-0.0678979	0.0043517,0.0514768	1.27762,0.727767	0.000204241	0.000408297
3	rs2248922	239686177	A,A	G,G	0.457256,0.643849	-0.0081695,0.000595475	0.00396883,0.00892676	1.40285,0.0237348	0.000204224	0.000408128
3	rs139538216	239670297	NA,A	NA,C	NA,0.973214	NA,0.0137958	NA,0.0264757	NA,0.220176	0.000204202	0.000408136
3	rs76772172	239542224	NA,A	NA,G	NA,0.909722	NA,-0.00640604	NA,0.0149162	NA,0.175495	0.000204146	0.000408022
3	rs56821412	239180811	T,NA	G,NA	0.961233,NA	0.00681479,NA	0.0102422,NA	0.296007,NA	0.000204065	0.000407975
3	rs7512016	238729563	NA,C	NA,T	NA,0.893849	NA,-0.00578806	NA,0.0138774	NA,0.169657	0.000203652	0.000407028
3	rs115319218	239193548	C,NA	T,NA	0.962227,NA	0.00704459,NA	0.0103707,NA	0.303677,NA	0.000203633	0.00040711
3	rs10925703	238739930	NA,A	NA,G	NA,0.952381	NA,-0.00896041	NA,0.0200728	NA,0.183552	0.000203586	0.000406898
3	rs1509691	239253606	G,NA	T,NA	0.156064,NA	0.0126844,NA	0.00544795,NA	1.70121,NA	0.00020326	0.000406424
3	rs57492313	238752376	NA,T	NA,C	NA,0.956349	NA,-0.0112947	NA,0.0209218	NA,0.229665	0.000203169	0.000406064
3	rs61829071	238981119	T,T	C,C	0.90159,0.946429	-0.0176573,0.0140544	0.00663768,0.0189842	2.10732,0.338088	0.000203045	0.000406316
3	rs61829121	239004765	C,C	A,A	0.90159,0.946429	-0.0174673,0.0153576	0.00663768,0.0189842	2.07057,0.37827	0.00020301	0.00040624
3	rs75628150	239659889	NA,T	NA,G	NA,0.954365	NA,-0.0094186	NA,0.0204832	NA,0.190007	0.000202617	0.000404961
3	rs77724211	238890249	NA,A	NA,G	NA,0.991071	NA,0.0209429	NA,0.0454422	NA,0.190513	0.000202544	0.000404819
3	rs74819476	238910847	NA,G	NA,A	NA,0.883929	NA,0.00585863	NA,0.0133454	NA,0.18002	0.000202481	0.0004047
3	rs4518888	238886128	T,T	C,C	0.7167,0.543651	-0.00868346,-0.0104582	0.00438781,0.00858212	1.32042,0.651701	0.000202246	0.000404126
3	rs10158871	238891716	NA,G	NA,T	NA,0.883929	NA,0.00577519	NA,0.0133454	NA,0.177048	0.000202235	0.000404207
3	rs76334418	239581641	NA,A	NA,G	NA,0.923611	NA,0.00767718	NA,0.0160932	NA,0.198369	0.000202163	0.000404048
3	rs61829132	239013920	T,T	A,A	0.90159,0.946429	-0.0174823,0.0151578	0.00663768,0.0189842	2.07347,0.372005	0.000202161	0.000404541
3	rs61829130	239013329	T,T	A,A	0.90159,0.946429	-0.0174823,0.0151578	0.00663768,0.0189842	2.07347,0.372005	0.000202161	0.000404541
3	rs76664860	239110111	G,NA	C,NA	0.977137,NA	0.0112777,NA	0.0132281,NA	0.404607,NA	0.000202073	0.000403887
3	rs12040128	239272488	A,A	G,G	0.801193,0.673611	0.0183796,0.0108717	0.00495399,0.00911656	3.68359,0.632536	0.000202006	0.000403648
3	rs77404986	238735191	NA,G	NA,A	NA,0.954365	NA,0.00810631	NA,0.0204832	NA,0.159714	0.000201965	0.000403661
3	rs78657488	239403302	NA,C	NA,T	NA,0.985119	NA,-0.0176542	NA,0.0353055	NA,0.209682	0.000201962	0.000403661
3	rs145325404	239018120	A,A	G,G	0.90159,0.946429	-0.0174406,0.0154038	0.00663768,0.0189842	2.06545,0.379722	0.000201918	0.000404054
3	rs150012372	239220555	NA,A	NA,G	NA,0.980159	NA,-0.014597	NA,0.0306528	NA,0.19796	0.000201854	0.000403444
3	rs79841426	238739777	NA,C	NA,T	NA,0.938492	NA,0.00824436	NA,0.0177919	NA,0.191725	0.000201834	0.000403396
3	rs11588641	238729740	A,A	C,C	0.880716,0.982143	-0.00969697,0.00267014	0.00610001,0.0322783	0.951129,0.0296196	0.000201642	0.000403092
3	rs61829066	238978388	A,A	G,G	0.90159,0.946429	-0.0176573,0.0138566	0.00663768,0.0189842	2.10732,0.332126	0.000201505	0.000403234
3	rs10159273	238892156	NA,C	NA,G	NA,0.884921	NA,0.00564892	NA,0.0133953	NA,0.171832	0.00020109	0.00040192
3	rs10159256	238891724	NA,A	NA,G	NA,0.884921	NA,0.00559964	NA,0.0133953	NA,0.170101	0.000200801	0.000401343
3	rs10158118	238891735	NA,T	NA,C	NA,0.884921	NA,0.00559964	NA,0.0133953	NA,0.170101	0.000200801	0.000401343
3	rs10158881	238891885	NA,C	NA,T	NA,0.884921	NA,0.00559964	NA,0.0133953	NA,0.170101	0.000200801	0.000401343
3	rs80110474	239530878	NA,C	NA,T	NA,0.90377	NA,-0.0053001	NA,0.014495	NA,0.145921	0.000200663	0.000401061
3	rs116896639	238743356	NA,C	NA,A	NA,0.938492	NA,0.00796414	NA,0.0177919	NA,0.184142	0.000200585	0.000400901
3	rs77474584	239575301	NA,T	NA,C	NA,0.922619	NA,0.00723126	NA,0.0159983	NA,0.18624	0.00020036	0.000400445
3	rs1796836	239684050	T,T	C,C	0.457256,0.642857	-0.00812416,0.000892927	0.00396883,0.00892123	1.39085,0.0360834	0.000200312	0.000400312
3	rs12028971	238865124	T,T	A,A	0.686879,0.539683	-0.00843472,-0.0123635	0.00426327,0.0085764	1.31988,0.825584	0.000200304	0.000400305
3	rs61830462	239025387	C,C	T,T	0.900596,0.946429	-0.0173893,0.015655	0.00660805,0.0189842	2.07057,0.387661	0.000200202	0.000400616
3	rs7532950	239113070	G,G	A,A	0.859841,0.950397	-0.0171334,0.00252756	0.00569534,0.0196877	2.58055,0.046798	0.000200187	0.000400806
3	rs75227825	238890696	NA,G	NA,A	NA,0.885913	NA,0.00552682	NA,0.0134459	NA,0.166826	0.000200082	0.000399905
3	rs142998455	239167014	G,NA	A,NA	0.983101,NA	-0.0236427,NA	0.0153396,NA	0.909218,NA	0.000199965	0.000399831
3	rs637728	238715562	T,T	C,C	0.507952,0.454365	0.00390791,0.00421997	0.0039548,0.00858518	0.490687,0.205482	0.000199879	0.000399569
3	rs6692031	239196882	C,C	T,T	0.166998,0.130952	0.0161748,0.00518451	0.00530104,0.0126714	2.64228,0.165942	0.000199864	0.000400242
3	rs78537073	239060472	NA,A	NA,G	NA,0.9375	NA,-0.00851268	NA,0.0176595	NA,0.200816	0.000199829	0.000399388
3	rs74747064	239208135	NA,T	NA,C	NA,0.948413	NA,-0.009902	NA,0.0193256	NA,0.21582	0.000199773	0.00039927
3	rs146809381	239274066	NA,C	NA,G	NA,0.97619	NA,0.0103823	NA,0.0280389	NA,0.148025	0.000199761	0.000399262
3	rs9428783	239098223	T,T	A,A	0.857853,0.950397	-0.0168491,0.00799337	0.00566193,0.0196877	2.53437,0.164476	0.000199711	0.00039982
3	rs17554984	238975123	A,A	C,C	0.963221,0.981151	0.0156383,-0.0370041	0.0105045,0.0314332	0.864676,0.621414	0.000199701	0.000399903
3	rs655695	238742214	NA,G	NA,A	NA,0.044643	NA,0.00973717	NA,0.0206987	NA,0.195144	0.000199357	0.000398448
3	rs12041407	238885001	A,A	G,G	0.717694,0.543651	-0.00864781,-0.0103567	0.00439248,0.00858212	1.30999,0.642987	0.000199272	0.000398185
3	rs143789912	239061405	NA,A	NA,G	NA,0.9375	NA,-0.00835663	NA,0.0176595	NA,0.196499	0.000199169	0.000398069
3	rs658348	238742817	NA,A	NA,G	NA,0.044643	NA,0.00966406	NA,0.0206987	NA,0.193428	0.000199096	0.000397926
3	rs80253594	238892863	NA,C	NA,T	NA,0.884921	NA,0.00528978	NA,0.0133953	NA,0.159318	0.000199048	0.000397838
3	rs115731690	239625753	T,NA	A,NA	0.964215,NA	-0.0109606,NA	0.0106439,NA	0.51838,NA	0.000198572	0.000396926
3	rs117084657	238907397	NA,T	NA,G	NA,0.883929	NA,0.00541675	NA,0.0133454	NA,0.164421	0.000198457	0.000396658
3	rs74232397	238802427	NA,C	NA,G	NA,0.950397	NA,-0.0069612	NA,0.0196877	NA,0.14047	0.000198262	0.000396256
3	rs77321326	238741424	NA,T	NA,A	NA,0.977182	NA,-0.0130519	NA,0.0286274	NA,0.188127	0.000198176	0.000396088
3	rs4399142	239507278	NA,A	NA,G	NA,0.8125	NA,0.00476231	NA,0.0109519	NA,0.178041	0.000198167	0.000396072
3	rs61829133	239014374	T,T	G,G	0.90159,0.946429	-0.0173948,0.0152551	0.00663768,0.0189842	2.05664,0.375052	0.000198157	0.000396525
3	rs3011565	239021130	T,T	C,C	0.73161,0.992063	0.00671396,0.0862721	0.00446187,0.0481747	0.878144,1.13476	0.000198003	0.000395742
3	rs112840143	238738336	NA,C	NA,T	NA,0.938492	NA,0.00729332	NA,0.0177919	NA,0.166303	0.000197805	0.000395345
3	rs7538577	239583542	NA,A	NA,C	NA,0.923611	NA,0.00673764	NA,0.0160932	NA,0.170399	0.000197744	0.000395217
3	rs16837362	238888774	NA,C	NA,T	NA,0.87996	NA,0.00454733	NA,0.0131525	NA,0.136951	0.000197275	0.000394295
3	rs503503	238743414	NA,C	NA,T	NA,0.049603	NA,0.00670475	NA,0.0196878	NA,0.134636	0.000197139	0.000394014
3	rs61708907	239095609	T,T	A,A	0.857853,0.950397	-0.0168051,0.00823458	0.00566193,0.0196877	2.52338,0.170209	0.000197012	0.000394416
3	rs76300436	239387551	NA,T	NA,C	NA,0.877976	NA,0.00546447	NA,0.0130599	NA,0.170283	0.000197011	0.000393763
3	rs61401098	239331155	A,A	G,G	0.583499,0.599206	-0.00543454,-0.0109413	0.00401062,0.00872277	0.755956,0.678359	0.000196952	0.00039363
3	rs11587527	238880818	A,A	G,G	0.686879,0.535714	-0.00880384,-0.0112785	0.00426327,0.00857124	1.40984,0.725328	0.000196821	0.000393343
3	rs17615227	238808279	G,NA	T,NA	0.935388,NA	-0.0149493,NA	0.00804241,NA	1.20028,NA	0.000196797	0.000393425
3	rs73115344	239186256	C,NA	A,NA	0.962227,NA	0.0067823,NA	0.0103707,NA	0.289781,NA	0.000196729	0.000393307
3	rs117677435	239613433	NA,A	NA,C	NA,0.978175	NA,-0.0101861	NA,0.0292559	NA,0.138041	0.000196398	0.000392533
3	rs61829134	239015182	C,C	T,T	0.90159,0.946429	-0.0173531,0.0153064	0.00663768,0.0189842	2.04865,0.37666	0.000196331	0.000392871
3	rs9428430	239091905	A,A	G,G	0.857853,0.950397	-0.0168051,0.00802553	0.00566193,0.0196877	2.52338,0.165238	0.000196099	0.000392588
3	rs113397435	239322933	A,NA	C,NA	0.978131,NA	0.0160446,NA	0.0135185,NA	0.62841,NA	0.00019576	0.00039133
3	rs149276689	238738343	NA,G	NA,A	NA,0.977182	NA,-0.0097832	NA,0.0286274	NA,0.135166	0.000195746	0.000391234
3	rs6670218	238974327	A,A	T,T	0.963221,0.981151	0.0155183,-0.0370041	0.0105045,0.0314332	0.85513,0.621414	0.000195745	0.000391977
3	rs77758292	239489687	NA,T	NA,G	NA,0.925595	NA,-0.00668131	NA,0.0162889	NA,0.166421	0.000195733	0.00039121
3	rs138916014	239215297	NA,G	NA,A	NA,0.954365	NA,-0.00836879	NA,0.0204832	NA,0.165671	0.000195729	0.000391195
3	rs117910104	239516221	NA,C	NA,T	NA,0.8125	NA,0.00451526	NA,0.0109519	NA,0.167405	0.000195727	0.000391196
3	rs115154442	239014865	T,T	A,A	0.90159,0.946429	-0.0173531,0.015209	0.00663768,0.0189842	2.04865,0.373608	0.000195536	0.000391279
3	rs76049085	238741741	NA,T	NA,G	NA,0.938492	NA,0.00668127	NA,0.0177919	NA,0.150414	0.000195517	0.000390773
3	rs78315858	238893275	NA,A	NA,G	NA,0.884921	NA,0.00459649	NA,0.0133953	NA,0.135791	0.000195516	0.00039078
3	rs12569309	239237627	NA,G	NA,A	NA,0.982143	NA,-0.0121685	NA,0.0322783	NA,0.151083	0.000195496	0.000390736
3	rs76024330	238734997	NA,G	NA,A	NA,0.935516	NA,0.00641493	NA,0.0174041	NA,0.147255	0.000195478	0.000390695
3	rs12407187	238988675	T,T	C,C	0.90159,0.946429	-0.0174705,0.0143995	0.00663768,0.0189842	2.07121,0.348575	0.00019541	0.000391032
3	rs79610605	238737291	NA,A	NA,G	NA,0.938492	NA,0.00662038	NA,0.0177919	NA,0.148853	0.000195302	0.000390344
3	rs74988015	238735820	NA,A	NA,T	NA,0.938492	NA,0.00657755	NA,0.0177919	NA,0.147757	0.000195153	0.000390044
3	rs9428776	239087466	C,C	A,A	0.857853,0.950397	-0.0166643,0.00981851	0.00566193,0.0196877	2.48835,0.209024	0.000195141	0.000390663
3	rs9428777	239087562	C,C	T,T	0.857853,0.950397	-0.0166643,0.00981851	0.00566193,0.0196877	2.48835,0.209024	0.000195141	0.000390663
3	rs59107905	239132857	NA,G	NA,A	NA,0.938492	NA,0.00466063	NA,0.0177919	NA,0.100531	0.000195109	0.000389949
3	rs117443618	238738748	NA,T	NA,C	NA,0.938492	NA,0.00654652	NA,0.0177919	NA,0.146965	0.000195045	0.000389829
3	rs77459426	238741924	NA,G	NA,A	NA,0.955357	NA,0.00628484	NA,0.0206987	NA,0.118383	0.000195001	0.000389744
3	rs147116937	239185039	G,NA	A,NA	0.981113,NA	0.0141356,NA	0.0145245,NA	0.480903,NA	0.000194959	0.000389658
3	rs112871108	238921858	A,NA	G,NA	0.957256,NA	0.018305,NA	0.00977441,NA	1.21394,NA	0.000194704	0.000389288
3	rs2841377	238849083	G,G	A,A	0.342942,0.262897	-0.0108764,-0.00715007	0.00416512,0.0097106	2.04479,0.335792	0.000194633	0.000388972
3	rs75780167	239145923	NA,G	NA,A	NA,0.933532	NA,-0.00621655	NA,0.0171606	NA,0.144384	0.000194582	0.000388902
3	rs57963909	239431647	NA,A	NA,G	NA,0.97619	NA,-0.0104597	NA,0.0280389	NA,0.149283	0.000194374	0.000388495
3	rs79012222	239500705	T,NA	C,NA	0.898608,NA	-0.00917036,NA	0.00655017,NA	0.791807,NA	0.00019416	0.000388085
3	rs61831685	239098860	C,C	T,T	0.856859,0.950397	-0.0168003,0.00793965	0.00564551,0.0196877	2.53437,0.163206	0.000194057	0.000388503
3	rs117516522	238879843	NA,C	NA,T	NA,0.87996	NA,0.00383468	NA,0.0131525	NA,0.113156	0.000193878	0.000387505
3	rs75128861	239547869	NA,A	NA,T	NA,0.90377	NA,-0.00403258	NA,0.014495	NA,0.10743	0.000193875	0.000387494
3	rs16837404	238921247	C,NA	T,NA	0.956262,NA	0.0177585,NA	0.00966771,NA	1.17897,NA	0.000193834	0.000387534
3	rs75529986	238840085	NA,T	NA,C	NA,0.964286	NA,-0.00821372	NA,0.0230345	NA,0.141821	0.000193788	0.000387319
3	rs17621459	239094847	G,G	A,A	0.857853,0.950397	-0.0167567,0.00823458	0.00566193,0.0196877	2.51131,0.170209	0.000193775	0.000387934
3	rs74151422	238924847	NA,T	NA,A	NA,0.947421	NA,-0.00904397	NA,0.0191524	NA,0.196013	0.00019374	0.000387233
3	rs150607181	239680551	C,NA	G,NA	0.977137,NA	0.0191015,NA	0.0132281,NA	0.827583,NA	0.000193721	0.000387146
3	rs9428779	239094157	G,G	A,A	0.857853,0.950397	-0.0167567,0.00818097	0.00566193,0.0196877	2.51131,0.168931	0.000193543	0.000387469
3	rs117319458	238845107	NA,T	NA,C	NA,0.983135	NA,0.0088001	NA,0.0331973	NA,0.101854	0.00019328	0.000386299
3	rs76801219	238982509	NA,G	NA,T	NA,0.947421	NA,-0.00705691	NA,0.0191524	NA,0.147197	0.000193176	0.000386094
3	rs141696271	239064173	NA,T	NA,G	NA,0.955357	NA,0.00375787	NA,0.0206987	NA,0.067559	0.000193144	0.000386023
3	rs12403511	238988676	G,G	A,A	0.90159,0.946429	-0.0174557,0.0142016	0.00663768,0.0189842	2.06835,0.342546	0.000193103	0.000386415
3	rs12749736	238882162	G,G	A,A	0.685885,0.537698	-0.00889166,-0.0109398	0.00425961,0.00857375	1.43358,0.694714	0.000192929	0.000385565
3	rs10157993	238751623	NA,G	NA,A	NA,0.956349	NA,-0.00814681	NA,0.0209218	NA,0.156777	0.000192792	0.000385327
3	rs1796832	239679427	C,C	T,T	0.45328,0.644841	-0.0079872,0.00178471	0.00397168,0.00893234	1.35339,0.0748765	0.000192783	0.000385261
3	rs182858325	239174725	NA,G	NA,A	NA,0.990079	NA,0.0134029	NA,0.0431319	NA,0.12148	0.000192738	0.000385224
3	rs10159091	238890311	NA,C	NA,G	NA,0.883929	NA,0.00389742	NA,0.0133454	NA,0.113365	0.00019269	0.00038513
3	rs7522858	238765187	NA,A	NA,G	NA,0.988095	NA,0.0125871	NA,0.0394133	NA,0.125256	0.00019269	0.000385125
3	rs3001437	238913113	C,C	G,G	0.751491,0.588294	0.00337333,0.0180123	0.00457516,0.00868585	0.336363,1.41905	0.000192655	0.000385115
3	rs982625	238867128	C,C	T,T	0.685885,0.536706	-0.0083825,-0.0122348	0.00425961,0.00857248	1.3091,0.813847	0.000192257	0.000384227
3	rs1796831	239679435	G,G	T,T	0.45328,0.644841	-0.0079872,0.00163533	0.00397168,0.00893234	1.35339,0.068168	0.000192191	0.000384079
3	rs77230095	239511280	NA,C	NA,A	NA,0.8125	NA,0.00384294	NA,0.0109519	NA,0.139261	0.000192175	0.000384097
3	rs112736601	238750800	NA,G	NA,A	NA,0.955357	NA,-0.00787562	NA,0.0206987	NA,0.152684	0.000192151	0.000384045
3	rs79389673	238916143	NA,G	NA,T	NA,0.97619	NA,0.00568071	NA,0.0280389	NA,0.0760069	0.00019212	0.000383978
3	rs80023306	239510434	NA,T	NA,C	NA,0.8125	NA,0.00379786	NA,0.0109519	NA,0.137415	0.000191962	0.000383671
3	rs117110132	239571564	NA,A	NA,G	NA,0.979167	NA,-0.00893146	NA,0.0299292	NA,0.116121	0.000191905	0.00038356
3	rs142376737	239518754	NA,C	NA,T	NA,0.986111	NA,0.0130735	NA,0.0365264	NA,0.142424	0.000191895	0.000383532
3	rs77937722	239107595	NA,G	NA,T	NA,0.953373	NA,0.00312652	NA,0.0202746	NA,0.0567799	0.000191831	0.000383401
3	rs193273633	239118294	NA,G	NA,C	NA,0.988095	NA,0.0131936	NA,0.0394133	NA,0.132054	0.000191708	0.000383165
3	rs12410328	238973737	C,C	T,T	0.902585,0.946429	-0.0175616,0.0132292	0.00666778,0.0189842	2.07347,0.313458	0.0001915	0.000383212
3	rs116910538	239554248	NA,A	NA,G	NA,0.940476	NA,-0.00550212	NA,0.0180669	NA,0.118778	0.000191493	0.00038273
3	rs1523418	239024908	T,T	C,C	0.73161,0.992063	0.00667196,0.0855495	0.00446187,0.0481747	0.870218,1.12055	0.000191379	0.000382503
3	rs151137860	239500070	NA,G	NA,A	NA,0.970238	NA,0.00855251	NA,0.0251555	NA,0.134382	0.000191259	0.000382264
3	rs116789670	238714676	G,NA	A,NA	0.981113,NA	0.0185748,NA	0.0145245,NA	0.696919,NA	0.000191228	0.000382251
3	rs9428793	239129591	C,C	T,T	0.829026,0.90873	-0.0136109,-0.0224956	0.00525159,0.014843	2.02008,0.887298	0.000191119	0.000382295
3	rs9428432	239097738	C,C	A,A	0.856859,0.950397	-0.0167564,0.00791836	0.00564551,0.0196877	2.52338,0.162703	0.000191074	0.000382529
3	rs113395118	238752174	NA,G	NA,A	NA,0.956349	NA,-0.00739003	NA,0.0209218	NA,0.140308	0.00019095	0.000381645
3	rs75195282	239511369	NA,T	NA,C	NA,0.8125	NA,0.00353195	NA,0.0109519	NA,0.126634	0.000190769	0.000381287
3	rs4146495	239055944	C,C	T,T	0.291252,0.006944	-0.008199,-0.0684113	0.0043517,0.0514768	1.2251,0.735521	0.000190502	0.00038083
```
