## Supplementary material for "Characterization of shared and ancestry-specific signals driving complex traits using multi-ancestry fine-mapping": susiex_nc3.cs80.snp

```
BP	SNP	PIP(CS1)	LogBF(CS1,Pop1)	LogBF(CS1,Pop2)	PIP(CS2)	LogBF(CS2,Pop1)	LogBF(CS2,Pop2)	PIP(CS3)	LogBF(CS3,Pop1)	LogBF(CS3,Pop2)
238698964	rs115767900	1.01362e-11	-1.93013	-1.46361e-10	7.89357e-05	-1.94637	-1.46361e-10	7.90219e-05	-1.94641	-1.46361e-10
238699660	rs10802704	5.34045e-12	-1.67417	-0.896771	3.51621e-05	-1.85048	-0.904555	3.52046e-05	-1.85041	-0.904551
238699702	rs145266398	1.1834e-11	-1.77527	-1.46361e-10	0.000104627	-1.66459	-1.46361e-10	0.000104746	-1.6646	-1.46361e-10
238699875	rs491708	4.96344e-12	-1.86551	-0.778639	3.33803e-05	-1.93361	-0.873419	3.34178e-05	-1.93359	-0.873454
238700272	rs487974	4.30792e-12	-1.69411	-1.09168	4.07156e-05	-1.53455	-1.07383	4.07652e-05	-1.53448	-1.07382
238700592	rs75135717	3.49764e-12	-1.90086	-1.0933	2.67347e-05	-1.9433	-1.08574	2.6765e-05	-1.94331	-1.08573
238700707	rs2820211	5.17817e-12	-1.53868	-1.06312	6.08302e-05	-1.12111	-1.0858	6.08849e-05	-1.12133	-1.08582
238701378	rs17546393	3.81532e-12	-1.84543	-1.06179	2.94826e-05	-1.87166	-1.05954	2.9516e-05	-1.87166	-1.05954
238701421	rs17546414	1.20243e-11	-1.75932	-1.46361e-10	9.33284e-05	-1.77887	-1.46361e-10	9.34303e-05	-1.77892	-1.46361e-10
238701727	rs614091	3.49817e-12	-1.93003	-1.06397	3.29888e-05	-1.73115	-1.08768	3.30212e-05	-1.73129	-1.08769
238702243	rs80121408	4.35072e-12	-1.93733	-0.838572	3.69276e-05	-1.91444	-0.791601	3.69711e-05	-1.91439	-0.791612
238702806	rs78428022	3.80856e-12	-1.95806	-0.950938	3.16927e-05	-1.94891	-0.91	3.17286e-05	-1.94895	-0.90997
238702866	rs75529114	3.92313e-12	-1.87278	-1.00658	3.15154e-05	-1.88346	-0.981061	3.1551e-05	-1.88347	-0.981059
238702949	rs707198	6.22234e-12	-1.41775	-1.00035	7.65607e-05	-0.941809	-1.03511	7.66127e-05	-0.94224	-1.03513
238703008	rs707197	6.14194e-12	-1.4286	-1.00251	7.53015e-05	-0.956658	-1.03684	7.53529e-05	-0.957085	-1.03687
238703197	rs508528	5.63812e-12	-1.50881	-1.00788	6.77131e-05	-1.04637	-1.05335	6.77602e-05	-1.04679	-1.05337
238703927	rs148973927	9.93622e-12	-1.95006	-1.46361e-10	7.80969e-05	-1.95705	-1.46361e-10	7.81862e-05	-1.95704	-1.46361e-10
238704451	rs10737829	5.35125e-12	-1.95142	-0.617493	4.26634e-05	-1.87957	-0.682085	4.27125e-05	-1.87958	-0.682065
238704504	rs663623	3.16354e-11	-0.791971	-1.46361e-10	0.000363651	-0.418806	-1.46361e-10	0.000364155	-0.418555	-1.46361e-10
238704674	rs114852378	4.01514e-12	-1.9462	-0.909969	3.66222e-05	-1.78653	-0.927814	3.66652e-05	-1.78652	-0.927787
238704794	rs115253828	6.33807e-12	-1.39115	-1.00852	8.14954e-05	-0.911752	-1.0027	8.15892e-05	-0.911737	-1.0027
238704822	rs805927	1.54296e-11	-0.452666	-1.05729	0.000246972	0.224739	-1.03046	0.000247306	0.224955	-1.03046
238704894	rs72761462	5.15775e-12	-1.5984	-1.00735	4.19024e-05	-1.62314	-0.956522	4.19491e-05	-1.62316	-0.956518
238705309	rs515344	6.03651e-12	-1.39946	-1.04896	6.76993e-05	-1.08003	-1.0199	6.77698e-05	-1.08012	-1.0199
238705412	rs16837074	5.36303e-12	-1.55995	-1.00677	7.96618e-05	-0.89812	-1.03909	7.9771e-05	-0.897901	-1.03907
238705483	rs12126899	3.37559e-12	-1.96508	-1.0646	3.24596e-05	-1.75573	-1.07928	3.2493e-05	-1.75584	-1.07927
238705672	rs518305	7.18065e-12	-1.54175	-0.733103	0.000141158	-0.542957	-0.822166	0.000141256	-0.543358	-0.822203
238705817	rs59186854	4.41808e-12	-1.66209	-1.09845	3.43883e-05	-1.68454	-1.09274	3.44267e-05	-1.68456	-1.09274
238705853	rs490745	7.44448e-12	-1.52356	-0.715216	0.000137911	-0.582569	-0.805825	0.000138007	-0.582968	-0.805861
238705929	rs491556	6.2632e-12	-1.31476	-1.0968	6.61912e-05	-1.0345	-1.08795	6.62553e-05	-1.03466	-1.08795
238705938	rs72761464	4.86096e-12	-1.57112	-1.09389	3.79048e-05	-1.59678	-1.08314	3.79469e-05	-1.59681	-1.08314
238705956	rs150388303	9.85742e-12	-1.95802	-1.46361e-10	7.81527e-05	-1.95634	-1.46361e-10	7.82409e-05	-1.95634	-1.46361e-10
238706140	rs493449	7.31672e-12	-1.16594	-1.09014	7.9399e-05	-0.862245	-1.07827	7.94768e-05	-0.862399	-1.07827
238706320	rs6429083	4.73902e-12	-1.59211	-1.09831	5.06216e-05	-1.29187	-1.09875	5.06715e-05	-1.29202	-1.09875
238706527	rs497141	5.37278e-12	-1.46754	-1.09736	0.000160577	-0.137221	-1.09901	0.000160704	-0.137565	-1.09901
238706721	rs519899	3.85602e-12	-1.79875	-1.09786	6.42239e-05	-1.05703	-1.09559	6.42858e-05	-1.0572	-1.09559
238706916	rs6662476	3.29669e-12	-1.95861	-1.09472	2.94104e-05	-1.83472	-1.09893	2.94413e-05	-1.8348	-1.09893
238707031	rs522678	5.19652e-12	-1.5006	-1.09766	0.000150691	-0.201084	-1.09869	0.000150811	-0.201422	-1.09869
238707140	rs523623	5.32146e-12	-1.47869	-1.09581	0.000157158	-0.158637	-1.09911	0.000157283	-0.158979	-1.09911
238707297	rs789104	6.30492e-12	-1.31379	-1.09113	0.000108325	-0.535229	-1.09463	0.000108442	-0.535285	-1.09464
238707525	rs56372581	4.80926e-12	-1.60846	-1.06725	3.71147e-05	-1.63285	-1.06814	3.71559e-05	-1.63287	-1.06814
238707602	rs150454817	1.79439e-11	-1.359	-1.46361e-10	9.36526e-05	-1.77541	-1.46361e-10	9.37716e-05	-1.77527	-1.46361e-10
238707853	rs72761466	5.07331e-12	-1.54609	-1.07617	3.91053e-05	-1.57256	-1.07618	3.91486e-05	-1.57258	-1.07619
238708153	rs613620	5.9977e-12	-1.3585	-1.09637	0.000187171	0.0159929	-1.09897	0.000187308	0.0155921	-1.09897
238708155	rs11800010	3.32422e-12	-1.96183	-1.08318	2.99118e-05	-1.82245	-1.09429	2.99431e-05	-1.82254	-1.09429
238708487	rs56192646	8.58279e-12	-1.07726	-1.01923	7.01143e-05	-1.02811	-1.03677	7.01905e-05	-1.02813	-1.03679
238708537	rs55861843	9.63711e-12	-1.20059	-0.780033	7.93579e-05	-1.15493	-0.786098	7.94446e-05	-1.15496	-0.786115
238708542	rs55946825	1.07712e-11	-1.10179	-0.767576	8.89369e-05	-1.05331	-0.773759	8.90338e-05	-1.05334	-0.773776
238708857	rs142960869	7.16651e-12	-1.18437	-1.09246	0.000173576	-0.0599138	-1.09847	0.00017379	-0.0598209	-1.09847
238709386	rs629365	6.18252e-12	-1.34771	-1.07681	0.000242061	0.23205	-1.05786	0.000242234	0.231627	-1.05786
238709545	rs477325	6.03669e-12	-1.37273	-1.07566	0.000231545	0.184631	-1.05486	0.000231712	0.184213	-1.05485
238709548	rs4659528	9.5523e-12	-0.915767	-1.0737	0.000188481	0.0124499	-1.08845	0.000188725	0.0126013	-1.08845
238709665	rs143150964	1.51791e-11	-1.52633	-1.46361e-10	0.000106283	-1.64889	-1.46361e-10	0.000106411	-1.64882	-1.46361e-10
238710312	rs505953	6.13385e-12	-1.36028	-1.07214	0.000238224	0.208274	-1.05006	0.000238395	0.207854	-1.05006
238710427	rs35195159	1.38879e-11	-1.61523	-1.46361e-10	7.80755e-05	-1.95732	-1.46361e-10	7.81622e-05	-1.95735	-1.46361e-10
238710537	rs10925680	3.38721e-12	-1.95249	-1.07375	2.89598e-05	-1.86146	-1.08763	2.89905e-05	-1.86154	-1.08763
238710540	rs141028899	9.79916e-12	-1.96395	-1.46361e-10	8.66289e-05	-1.85337	-1.46361e-10	8.67193e-05	-1.85346	-1.46361e-10
238710633	rs508723	1.21405e-11	-0.654319	-1.09538	0.000258534	0.337227	-1.0972	0.000258785	0.337065	-1.0972
238711527	rs112696662	7.21812e-12	-1.4943	-0.775356	7.25555e-05	-1.25623	-0.774421	7.2636e-05	-1.25624	-0.774432
238711982	rs574392	6.06628e-12	-1.37074	-1.07276	0.000233266	0.18842	-1.05124	0.000233434	0.188002	-1.05124
238712017	rs574280	6.055e-12	-1.38322	-1.06215	0.000230989	0.164621	-1.03725	0.000231157	0.164204	-1.03724
238712178	rs12123113	6.37592e-12	-1.32411	-1.06961	7.36001e-05	-0.944272	-1.07208	7.36703e-05	-0.944456	-1.07208
238712666	rs546811	5.73835e-12	-1.64999	-0.849083	0.000110167	-0.688708	-0.924295	0.000110241	-0.689136	-0.924331
238712770	rs117505591	1.09656e-10	-1.95269e-10	0.451103	0.000738511	-1.95269e-10	0.289637	0.000739357	-1.95269e-10	0.289647
238712805	rs72761469	9.20049e-12	-1.37081	-0.656181	9.36951e-05	-1.10635	-0.6686	9.37985e-05	-1.10637	-0.668615
238713158	rs16837084	6.2568e-12	-1.35713	-1.05545	7.15561e-05	-0.986053	-1.05847	7.16245e-05	-0.986233	-1.05846
238713665	rs117468839	2.33147e-11	-1.95269e-10	-1.09716	0.00018418	-1.95269e-10	-1.09909	0.000184389	-1.95269e-10	-1.09909
238713720	rs76850974	2.33501e-11	-1.95269e-10	-1.09565	0.000184248	-1.95269e-10	-1.09872	0.000184457	-1.95269e-10	-1.09872
238714560	rs12758291	2.54236e-11	-1.01057	-1.46361e-10	0.000128937	-1.45567	-1.46361e-10	0.00012909	-1.45563	-1.46361e-10
238714666	rs623636	6.49424e-12	-1.40589	-0.969445	0.000270167	0.201893	-0.917851	0.000270363	0.201474	-0.917843
238714676	rs116789670	2.01597e-11	-1.24256	-1.46361e-10	0.00019106	-1.06241	-1.46361e-10	0.000191228	-1.06267	-1.46361e-10
238715562	rs637728	5.49032e-12	-1.55463	-0.988633	0.00019973	-0.0773561	-0.940678	0.000199879	-0.0777512	-0.940671
238715625	rs567178	5.98815e-12	-1.47851	-0.977953	0.000237476	0.082104	-0.927038	0.00023765	0.0816926	-0.927029
238715652	rs567090	5.8473e-12	-1.5228	-0.957463	0.000222552	-0.00982123	-0.900017	0.000222717	-0.0102233	-0.900009
238715653	rs567088	5.86099e-12	-1.5228	-0.955124	0.000222954	-0.00982123	-0.898213	0.000223119	-0.0102233	-0.898206
238716036	rs12745784	2.11414e-11	-1.19502	-1.46361e-10	0.000111707	-1.59912	-1.46361e-10	0.000111838	-1.59908	-1.46361e-10
238716221	rs640574	3.82075e-12	-1.90286	-1.00294	6.13346e-05	-1.22618	-0.97248	6.13918e-05	-1.22638	-0.972479
238716252	rs640948	3.81012e-12	-1.89875	-1.00983	6.17054e-05	-1.21222	-0.980413	6.17628e-05	-1.21242	-0.980412
238716437	rs7546773	6.44922e-12	-1.4376	-0.944686	7.39947e-05	-1.04833	-0.962674	7.40652e-05	-1.04852	-0.962672
238716960	rs7532781	3.91519e-12	-1.86857	-1.01281	6.79678e-05	-1.10356	-0.992405	6.80282e-05	-1.1038	-0.992411
238716996	rs654506	4.08441e-12	-1.804	-1.03507	8.2901e-05	-0.902206	-0.995147	8.29745e-05	-0.902459	-0.995142
238717148	rs10925683	8.26791e-12	-1.08463	-1.04924	0.000117393	-0.490253	-1.05922	0.000117501	-0.490462	-1.05922
238717153	rs56151262	4.52475e-12	-1.66249	-1.07419	2.77764e-05	-1.90235	-1.08846	2.78088e-05	-1.90232	-1.08846
238717701	rs76745894	1.07721e-11	-1.86929	-1.46361e-10	9.12261e-05	-1.80166	-1.46361e-10	9.13343e-05	-1.80161	-1.46361e-10
238717803	rs16837097	1.042e-11	-1.32486	-0.577661	0.000153989	-0.800961	-0.477155	0.000154159	-0.800965	-0.477182
238718129	rs11585185	5.27743e-12	-1.50233	-1.08047	2.98817e-05	-1.82413	-1.09363	2.99177e-05	-1.82406	-1.09362
238718903	rs12083086	5.96352e-12	-1.63019	-0.830393	6.0453e-05	-1.35451	-0.858622	6.05273e-05	-1.35443	-0.858605
238719031	rs789375	3.71971e-12	-1.83813	-1.09447	2.66059e-05	-1.95029	-1.08358	2.66352e-05	-1.95032	-1.08358
238719124	rs548382	8.65048e-12	-1.86782	-0.220812	0.000121025	-1.34038	-0.178624	0.00012117	-1.34031	-0.178627
238719158	rs526612	6.17975e-12	-1.9594	-0.465568	5.16204e-05	-1.87561	-0.495475	5.16802e-05	-1.87557	-0.495491
238719486	rs7539657	5.61887e-12	-1.52903	-0.99109	2.97821e-05	-1.88163	-1.03946	2.98179e-05	-1.88157	-1.03946
238719521	rs10925684	6.08833e-12	-1.42088	-1.01899	3.19127e-05	-1.80215	-1.04985	3.1952e-05	-1.80206	-1.04984
238719538	rs7539675	5.63568e-12	-1.52379	-0.993335	2.97229e-05	-1.88196	-1.04113	2.97586e-05	-1.88189	-1.04112
238719675	rs521972	1.63017e-11	-0.362114	-1.09286	0.000423935	0.825859	-1.09128	0.000424446	0.82593	-1.09128
238719695	rs7552158	6.19872e-12	-1.39719	-1.02471	3.21893e-05	-1.78906	-1.05431	3.2229e-05	-1.78896	-1.0543
238719720	rs789099	3.70543e-12	-1.94253	-0.993917	4.96038e-05	-1.38619	-1.02474	4.96528e-05	-1.38634	-1.02474
238719768	rs7542167	5.55658e-12	-1.52379	-1.00747	2.94173e-05	-1.88196	-1.05146	2.94526e-05	-1.88189	-1.05146
238719840	rs7544553	5.5801e-12	-1.52379	-1.00325	2.95075e-05	-1.88196	-1.0484	2.95428e-05	-1.88189	-1.0484
238719844	rs78322188	1.31219e-10	-1.95269e-10	0.630618	0.00093269	-1.95269e-10	0.523074	0.000933721	-1.95269e-10	0.523044
238719882	rs6688977	5.66401e-12	-1.51319	-0.998926	2.97387e-05	-1.87731	-1.04524	2.97744e-05	-1.87724	-1.04524
238719888	rs6688978	5.66401e-12	-1.51319	-0.998926	2.97387e-05	-1.87731	-1.04524	2.97744e-05	-1.87724	-1.04524
238720002	rs16837111	7.20086e-12	-1.56103	-0.711017	4.85182e-05	-1.71084	-0.722218	4.85654e-05	-1.711	-0.722221
238720153	rs6429084	5.68908e-12	-1.51319	-0.99451	2.98355e-05	-1.87731	-1.04199	2.98713e-05	-1.87724	-1.04199
238720219	rs6429085	5.68908e-12	-1.51319	-0.99451	2.98355e-05	-1.87731	-1.04199	2.98713e-05	-1.87724	-1.04199
238720377	rs138614309	1.04333e-11	-1.90125	-1.46361e-10	9.52706e-05	-1.75828	-1.46361e-10	9.53952e-05	-1.75811	-1.46361e-10
238720421	rs6429086	5.40863e-12	-1.54462	-1.01363	2.90278e-05	-1.89088	-1.05587	2.90625e-05	-1.89082	-1.05587
238720444	rs6429087	6.27669e-12	-1.373	-1.0364	3.23259e-05	-1.77546	-1.06367	3.23658e-05	-1.77537	-1.06366
238720515	rs6429088	5.11501e-12	-1.81236	-0.801705	3.20296e-05	-1.96099	-0.887352	3.20668e-05	-1.96097	-0.887347
238720561	rs10925685	5.68908e-12	-1.51319	-0.99451	2.98355e-05	-1.87731	-1.04199	2.98713e-05	-1.87724	-1.04199
238720918	rs12031580	6.35053e-12	-1.373	-1.02471	3.26299e-05	-1.77546	-1.05431	3.26702e-05	-1.77537	-1.0543
238721490	rs7548360	6.01018e-12	-1.4091	-1.04369	3.15195e-05	-1.79567	-1.06872	3.15583e-05	-1.79557	-1.06872
238721514	rs7556203	5.37764e-12	-1.54462	-1.01937	2.89103e-05	-1.89088	-1.05993	2.89448e-05	-1.89082	-1.05993
238721762	rs7513654	5.36725e-12	-1.54462	-1.02131	2.88712e-05	-1.89088	-1.06128	2.89057e-05	-1.89082	-1.06128
238721884	rs7537013	4.61297e-12	-1.64792	-1.06946	2.67554e-05	-1.93457	-1.0937	2.67868e-05	-1.93453	-1.09369
238721893	rs7548563	5.357e-12	-1.54462	-1.02322	2.88329e-05	-1.89088	-1.06261	2.88673e-05	-1.89082	-1.06261
238721937	rs61650246	7.78595e-12	-1.56726	-0.62667	0.000130414	-0.787827	-0.656459	0.000130591	-0.787596	-0.656468
238721949	rs78552953	2.4046e-11	-1.95269e-10	-1.06628	0.000187004	-1.95269e-10	-1.08387	0.000187216	-1.95269e-10	-1.08387
238722040	rs74629677	7.55857e-12	-1.60031	-0.623251	5.12917e-05	-1.74181	-0.635663	5.13421e-05	-1.74196	-0.635666
238722177	rs10925686	5.45505e-12	-1.53427	-1.01543	2.91184e-05	-1.88648	-1.05715	2.91533e-05	-1.88642	-1.05715
238722247	rs10802705	5.52247e-12	-1.52379	-1.01363	2.92879e-05	-1.88196	-1.05587	2.9323e-05	-1.88189	-1.05587
238722576	rs10802706	5.38818e-12	-1.54462	-1.01741	2.89501e-05	-1.89088	-1.05855	2.89847e-05	-1.89082	-1.05855
238722681	rs6686603	5.44425e-12	-1.53427	-1.01741	2.90777e-05	-1.88648	-1.05855	2.91125e-05	-1.88642	-1.05855
238722959	rs11579322	7.38811e-12	-1.59425	-0.652123	0.000118191	-0.863294	-0.679408	0.000118351	-0.86306	-0.679418
238723016	rs16837115	7.86878e-12	-1.57503	-0.608312	9.85467e-05	-1.22323	-0.501237	9.86579e-05	-1.22321	-0.501268
238723223	rs150968021	2.80013e-11	-1.95269e-10	-0.913997	0.000227234	-1.95269e-10	-0.889021	0.00022749	-1.95269e-10	-0.889029
238723643	rs12072066	9.17946e-12	-1.5935	-0.435775	6.20589e-05	-1.73647	-0.450444	6.21198e-05	-1.73662	-0.450448
238723747	rs12072125	9.29917e-12	-1.5935	-0.422818	6.28593e-05	-1.73647	-0.43763	6.29209e-05	-1.73662	-0.437634
238723793	rs10925687	5.15706e-12	-1.6038	-1.00208	2.84822e-05	-1.91817	-1.04755	2.85159e-05	-1.91812	-1.04755
238724382	rs668238	7.39415e-12	-1.73931	-0.506252	9.27417e-05	-1.39645	-0.388734	9.28433e-05	-1.39645	-0.388771
238724559	rs10754641	3.52456e-12	-1.88923	-1.09726	2.89719e-05	-1.86277	-1.0859	2.90039e-05	-1.8628	-1.08591
238724560	rs111980914	7.20798e-12	-1.74549	-0.525571	8.99115e-05	-1.40628	-0.409897	9.00101e-05	-1.40628	-0.409933
238724595	rs10754642	3.52986e-12	-1.88923	-1.09576	2.90777e-05	-1.86277	-1.08226	2.91098e-05	-1.8628	-1.08226
238724684	rs112815966	8.19011e-12	-1.79215	-0.351166	0.000101071	-1.48232	-0.21686	0.000101181	-1.48232	-0.216906
238724704	rs7515247	3.5029e-12	-1.89734	-1.09532	2.92999e-05	-1.85612	-1.0813	2.93322e-05	-1.85615	-1.0813
238724718	rs10754643	3.49908e-12	-1.89799	-1.09576	2.93917e-05	-1.85203	-1.08226	2.94241e-05	-1.85206	-1.08226
238724741	rs10754644	3.48306e-12	-1.90217	-1.09617	2.95282e-05	-1.84646	-1.08319	2.95608e-05	-1.84649	-1.0832
238724963	rs76073273	1.51583e-11	-1.5277	-1.46361e-10	0.000145698	-1.33346	-1.46361e-10	0.000145891	-1.33328	-1.46361e-10
238725004	rs7513183	3.4248e-12	-1.92773	-1.08748	3.17735e-05	-1.78957	-1.0668	3.1808e-05	-1.78961	-1.0668
238725333	rs564639	3.9442e-12	-1.92726	-0.946739	5.75098e-05	-1.2786	-0.984448	5.75645e-05	-1.27877	-0.984456
238725374	rs11803645	4.53479e-12	-1.68809	-1.04638	2.682e-05	-1.94546	-1.08039	2.68512e-05	-1.94543	-1.08039
238725380	rs12071247	7.57623e-12	-1.6833	-0.537926	5.20125e-05	-1.7969	-0.566611	5.20657e-05	-1.79701	-0.566621
238725465	rs7513643	4.38146e-12	-1.67568	-1.09318	2.62799e-05	-1.94725	-1.09894	2.63106e-05	-1.94722	-1.09894
238725505	rs7513649	4.45296e-12	-1.69864	-1.05404	2.65039e-05	-1.95746	-1.08025	2.65346e-05	-1.95744	-1.08025
238725567	rs7516101	3.70233e-12	-1.84467	-1.09261	2.59538e-05	-1.9596	-1.09908	2.59828e-05	-1.95962	-1.09908
238725762	rs560229	1.32729e-11	-0.62428	-1.03624	0.000262158	0.324649	-1.0707	0.000262483	0.324764	-1.07071
238726081	rs74406106	1.0991e-11	-1.9368	0.0876323	0.000146351	-1.53735	0.208357	0.000146542	-1.53716	0.20834
238726290	rs4659531	5.70405e-12	-1.55227	-0.952797	6.32824e-05	-1.23215	-0.935238	6.33341e-05	-1.23247	-0.935235
238726425	rs4659532	5.66828e-12	-1.67381	-0.837549	6.54006e-05	-1.28449	-0.849974	6.54578e-05	-1.28476	-0.849973
238726592	rs2392864	4.38506e-12	-1.71137	-1.05667	5.25393e-05	-1.29339	-1.06005	5.25899e-05	-1.29356	-1.06004
238726665	rs1002725	3.36159e-12	-1.96333	-1.0705	2.94572e-05	-1.85884	-1.07322	2.94892e-05	-1.85889	-1.07322
238726690	rs1002726	3.36342e-12	-1.96076	-1.07253	2.98422e-05	-1.84392	-1.07516	2.98745e-05	-1.84398	-1.07515
238727004	rs117916585	5.55879e-11	-1.95269e-10	-0.228281	0.000411287	-1.95269e-10	-0.295708	0.00041176	-1.95269e-10	-0.295693
238727066	rs12130374	4.70351e-12	-1.62916	-1.06878	5.97997e-05	-1.15377	-1.07023	5.98528e-05	-1.15402	-1.07022
238727100	rs10925688	4.66322e-12	-1.65722	-1.04933	5.82876e-05	-1.19842	-1.05119	5.83355e-05	-1.19874	-1.05118
238727308	rs10802707	4.48094e-12	-1.65967	-1.08674	4.59617e-05	-1.39944	-1.08775	4.60049e-05	-1.39964	-1.08775
238727396	rs10925690	5.29398e-12	-1.67463	-0.905046	5.44538e-05	-1.39871	-0.91894	5.45003e-05	-1.39899	-0.91894
238727544	rs10925691	4.58844e-12	-1.65304	-1.06967	5.10795e-05	-1.30997	-1.07165	5.11239e-05	-1.31024	-1.07164
238727546	rs10925692	4.62153e-12	-1.64575	-1.06977	5.16366e-05	-1.29944	-1.07133	5.16814e-05	-1.2997	-1.07133
238727571	rs149399037	2.83522e-11	-1.95269e-10	-0.901544	0.00022058	-1.95269e-10	-0.918739	0.000220837	-1.95269e-10	-0.918708
238727652	rs113064184	2.32694e-11	-1.95269e-10	-1.09911	0.000184175	-1.95269e-10	-1.09911	0.000184384	-1.95269e-10	-1.09911
238727663	rs616530	4.14541e-12	-1.77623	-1.04802	4.76856e-05	-1.40184	-1.04853	4.77322e-05	-1.402	-1.04853
238727834	rs7539205	5.29191e-12	-1.66766	-0.912402	5.45968e-05	-1.389	-0.926025	5.46433e-05	-1.38928	-0.926025
238728007	rs78693677	3.63648e-12	-1.92202	-1.03321	2.77987e-05	-1.95687	-1.03315	2.78315e-05	-1.95683	-1.03314
238728187	rs1327898	4.1651e-12	-1.7641	-1.05541	4.81968e-05	-1.38105	-1.05866	4.82437e-05	-1.38121	-1.05866
238728236	rs73121903	2.32906e-11	-1.95269e-10	-1.0982	0.0001844	-1.95269e-10	-1.09789	0.000184609	-1.95269e-10	-1.09789
238728498	rs1327899	4.93036e-12	-1.71536	-0.935476	5.17134e-05	-1.45616	-0.913119	5.17596e-05	-1.45643	-0.913094
238728753	rs10925693	2.32888e-11	-1.95269e-10	-1.09827	0.000184384	-1.95269e-10	-1.09798	0.000184593	-1.95269e-10	-1.09798
238728975	rs10925694	2.50033e-11	-1.95269e-10	-1.02724	0.000204036	-1.95269e-10	-0.996705	0.000204271	-1.95269e-10	-0.996686
238728981	rs1002812	4.15447e-12	-1.76424	-1.05783	4.7929e-05	-1.38128	-1.064	4.79757e-05	-1.38144	-1.064
238728983	rs10925695	2.51244e-11	-1.95269e-10	-1.02241	0.000205213	-1.95269e-10	-0.990952	0.000205449	-1.95269e-10	-0.990933
238729070	rs2078306	4.20372e-12	-1.7641	-1.04618	4.84607e-05	-1.38105	-1.0532	4.85079e-05	-1.38121	-1.0532
238729098	rs114304856	1.06993e-11	-1.87607	-1.46361e-10	0.000113497	-1.58322	-1.46361e-10	0.00011364	-1.5831	-1.46361e-10
238729177	rs1002811	4.00902e-12	-1.79486	-1.06284	4.56509e-05	-1.42776	-1.06621	4.56942e-05	-1.42795	-1.06621
238729362	rs7511818	2.53659e-11	-1.95269e-10	-1.01284	0.000207547	-1.95269e-10	-0.979644	0.000207786	-1.95269e-10	-0.979624
238729433	rs116233900	5.18511e-12	-1.90508	-0.695375	3.79647e-05	-1.95774	-0.720601	3.80089e-05	-1.95774	-0.72057
238729496	rs7519757	2.53483e-11	-1.95269e-10	-1.01353	0.000207377	-1.95269e-10	-0.980461	0.000207616	-1.95269e-10	-0.980441
238729528	rs7519764	2.67636e-11	-1.95269e-10	-0.959204	0.000220534	-1.95269e-10	-0.918948	0.00022079	-1.95269e-10	-0.918924
238729563	rs7512016	2.49399e-11	-1.95269e-10	-1.02978	0.000203417	-1.95269e-10	-0.99974	0.000203652	-1.95269e-10	-0.999722
238729630	rs73121909	2.53815e-11	-1.95269e-10	-1.01222	0.000207697	-1.95269e-10	-0.97892	0.000207937	-1.95269e-10	-0.9789
238729651	rs73121910	2.36073e-11	-1.95269e-10	-1.08469	0.000187063	-1.95269e-10	-1.08355	0.000187275	-1.95269e-10	-1.08355
238729740	rs11588641	9.90576e-12	-0.857006	-1.09612	0.000201491	0.0893277	-1.09858	0.000201642	0.0889405	-1.09858
238729943	rs646969	9.71176e-12	-0.932923	-1.03999	6.46254e-05	-1.10406	-1.04233	6.47063e-05	-1.10396	-1.04231
238730047	rs145785021	2.50396e-11	-1.95269e-10	-1.02579	0.000205938	-1.95269e-10	-0.987424	0.000206176	-1.95269e-10	-0.987403
238730053	rs10925696	4.86434e-12	-1.73706	-0.927257	5.08358e-05	-1.48083	-0.90557	5.08799e-05	-1.48112	-0.905544
238730096	rs73121911	2.55386e-11	-1.95269e-10	-1.00606	0.000209205	-1.95269e-10	-0.971685	0.000209447	-1.95269e-10	-0.971664
238730264	rs648701	6.67922e-12	-1.27281	-1.07443	4.6999e-05	-1.3861	-1.07877	4.70534e-05	-1.38609	-1.07876
238730527	rs138730591	9.82995e-12	-1.96081	-1.46361e-10	7.75813e-05	-1.96367	-1.46361e-10	7.76685e-05	-1.96368	-1.46361e-10
238730656	rs10925697	3.83189e-12	-1.87721	-1.02568	2.86342e-05	-1.96555	-0.994849	2.86672e-05	-1.96555	-0.994831
238730665	rs7548562	2.58658e-11	-1.95269e-10	-0.993326	0.00021233	-1.95269e-10	-0.956857	0.000212576	-1.95269e-10	-0.956835
238730742	rs7525520	2.58286e-11	-1.95269e-10	-0.994765	0.000211976	-1.95269e-10	-0.958525	0.000212221	-1.95269e-10	-0.958504
238730753	rs7517499	2.57917e-11	-1.95269e-10	-0.996193	0.000211625	-1.95269e-10	-0.960184	0.000211869	-1.95269e-10	-0.960163
238730932	rs150952988	2.38911e-11	-1.95269e-10	-1.07274	0.000188815	-1.95269e-10	-1.07423	0.000189029	-1.95269e-10	-1.07423
238730970	rs7525720	2.54699e-11	-1.95269e-10	-1.00875	0.000208547	-1.95269e-10	-0.974836	0.000208788	-1.95269e-10	-0.974816
238731093	rs140734091	1.02381e-11	-1.92013	-1.46361e-10	7.76348e-05	-1.96298	-1.46361e-10	7.77226e-05	-1.96299	-1.46361e-10
238731113	rs7525823	2.57189e-11	-1.95269e-10	-0.999022	0.00021093	-1.95269e-10	-0.963473	0.000211174	-1.95269e-10	-0.963452
238731145	rs12407349	1.78374e-11	-1.36495	-1.46361e-10	0.000101079	-1.6991	-1.46361e-10	0.000101196	-1.69908	-1.46361e-10
238731284	rs7515669	2.56829e-11	-1.95269e-10	-1.00042	0.000210586	-1.95269e-10	-0.965103	0.00021083	-1.95269e-10	-0.965082
238731374	rs114765715	1.17997e-11	-1.77817	-1.46361e-10	0.000119764	-1.52948	-1.46361e-10	0.000119913	-1.52937	-1.46361e-10
238731571	rs149665114	2.63934e-11	-1.95269e-10	-0.973133	0.000210203	-1.95269e-10	-0.966924	0.000210445	-1.95269e-10	-0.966908
238732036	rs10925698	2.5907e-11	-1.95269e-10	-0.991733	0.000212723	-1.95269e-10	-0.95501	0.000212969	-1.95269e-10	-0.954988
238732125	rs79098097	1.04312e-11	-1.90145	-1.46361e-10	0.000107456	-1.63792	-1.46361e-10	0.00010759	-1.63781	-1.46361e-10
238732139	rs10925700	2.58286e-11	-1.95269e-10	-0.994765	0.000211976	-1.95269e-10	-0.958525	0.000212221	-1.95269e-10	-0.958504
238732385	rs10925701	2.55386e-11	-1.95269e-10	-1.00606	0.000209205	-1.95269e-10	-0.971685	0.000209447	-1.95269e-10	-0.971664
238732510	rs74987348	3.2675e-11	-1.95269e-10	-0.759636	0.000277273	-1.95269e-10	-0.689996	0.000277607	-1.95269e-10	-0.689927
238732669	rs16837128	2.5983e-11	-1.95269e-10	-0.988806	0.000213445	-1.95269e-10	-0.951622	0.000213692	-1.95269e-10	-0.9516
238732738	rs73121917	3.83437e-12	-1.86872	-1.03353	2.83417e-05	-1.96549	-1.00518	2.83743e-05	-1.96549	-1.00516
238732860	rs16837130	2.53003e-11	-1.95269e-10	-1.01543	0.000206914	-1.95269e-10	-0.982696	0.000207153	-1.95269e-10	-0.982677
238733009	rs4659533	4.37945e-12	-1.77134	-0.997986	5.75338e-05	-1.2765	-0.986124	5.75822e-05	-1.27682	-0.986104
238733072	rs80351777	1.0456e-11	-1.89907	-1.46361e-10	9.46613e-05	-1.76469	-1.46361e-10	9.47782e-05	-1.76459	-1.46361e-10
238733570	rs148319276	2.62233e-11	-1.95269e-10	-0.979598	0.000213477	-1.95269e-10	-0.951471	0.00021372	-1.95269e-10	-0.951468
238733687	rs16837132	2.84833e-11	-1.95269e-10	-0.896929	0.000225213	-1.95269e-10	-0.897952	0.000225468	-1.95269e-10	-0.897955
238733746	rs505941	2.33282e-11	-1.95269e-10	-1.09658	0.000184458	-1.95269e-10	-1.09758	0.000184667	-1.95269e-10	-1.09758
238733753	rs77386325	1.25063e-10	0.582574	-1.46361e-10	0.00085359	0.434451	-1.46361e-10	0.000854486	0.434367	-1.46361e-10
238733872	rs113714917	2.40311e-11	-1.95269e-10	-1.0669	0.000189797	-1.95269e-10	-1.06904	0.000190014	-1.95269e-10	-1.06904
238734183	rs616137	2.37223e-11	-1.95269e-10	-1.07983	0.000184917	-1.95269e-10	-1.09509	0.000185127	-1.95269e-10	-1.09509
238734295	rs117778557	2.37091e-11	-1.95269e-10	-1.08039	0.000187475	-1.95269e-10	-1.08135	0.000187689	-1.95269e-10	-1.08135
238734304	rs12129603	3.83245e-12	-1.95235	-0.950388	3.52691e-05	-1.79131	-0.960685	3.53072e-05	-1.79136	-0.960686
238734441	rs478168	2.34208e-11	-1.95269e-10	-1.09262	0.000185473	-1.95269e-10	-1.09209	0.000185684	-1.95269e-10	-1.09209
238734496	rs617535	2.39194e-11	-1.95269e-10	-1.07156	0.000186819	-1.95269e-10	-1.08486	0.000187031	-1.95269e-10	-1.08486
238734565	rs628242	2.37843e-11	-1.95269e-10	-1.07722	0.000186077	-1.95269e-10	-1.08884	0.000186288	-1.95269e-10	-1.08884
238734606	rs628294	2.34355e-11	-1.95269e-10	-1.092	0.000185592	-1.95269e-10	-1.09145	0.000185803	-1.95269e-10	-1.09145
238734647	rs145210098	1.30296e-11	-1.67902	-1.46361e-10	0.000125973	-1.47893	-1.46361e-10	0.000126147	-1.47868	-1.46361e-10
238734739	rs117883440	2.39636e-11	-1.95269e-10	-1.06971	0.000189441	-1.95269e-10	-1.07092	0.000189657	-1.95269e-10	-1.07092
238734997	rs76024330	2.46355e-11	-1.95269e-10	-1.04206	0.000195255	-1.95269e-10	-1.04069	0.000195478	-1.95269e-10	-1.04069
238735088	rs630524	2.39822e-11	-1.95269e-10	-1.06893	0.000187179	-1.95269e-10	-1.08294	0.000187392	-1.95269e-10	-1.08293
238735092	rs471926	2.32892e-11	-1.95269e-10	-1.09826	0.000184387	-1.95269e-10	-1.09796	0.000184596	-1.95269e-10	-1.09796
238735153	rs471748	2.33178e-11	-1.95269e-10	-1.09703	0.000184231	-1.95269e-10	-1.09881	0.00018444	-1.95269e-10	-1.09881
238735182	rs560406	2.3911e-11	-1.95269e-10	-1.07191	0.000186696	-1.95269e-10	-1.08552	0.000186908	-1.95269e-10	-1.08551
238735191	rs77404986	2.55382e-11	-1.95269e-10	-1.00607	0.000201736	-1.95269e-10	-1.00804	0.000201965	-1.95269e-10	-1.00804
238735396	rs631810	2.39593e-11	-1.95269e-10	-1.06989	0.000187048	-1.95269e-10	-1.08363	0.000187261	-1.95269e-10	-1.08363
238735410	rs631830	2.39593e-11	-1.95269e-10	-1.06989	0.000187048	-1.95269e-10	-1.08363	0.000187261	-1.95269e-10	-1.08363
238735702	rs139064470	2.40468e-11	-1.95269e-10	-1.06624	0.000190085	-1.95269e-10	-1.06753	0.000190302	-1.95269e-10	-1.06752
238735820	rs74988015	2.46703e-11	-1.95269e-10	-1.04065	0.00019493	-1.95269e-10	-1.04236	0.000195153	-1.95269e-10	-1.04235
238735922	rs644285	2.37095e-11	-1.95269e-10	-1.08037	0.000185685	-1.95269e-10	-1.09095	0.000185896	-1.95269e-10	-1.09094
238736216	rs496357	2.32692e-11	-1.95269e-10	-1.09912	0.000184918	-1.95269e-10	-1.09508	0.000185128	-1.95269e-10	-1.09508
238736378	rs115907661	9.92929e-12	-1.95076	-1.46361e-10	8.33134e-05	-1.89239	-1.46361e-10	8.34142e-05	-1.89231	-1.46361e-10
238736860	rs56666168	2.66059e-11	-1.95269e-10	-0.965115	0.000204138	-1.95269e-10	-0.996204	0.000204364	-1.95269e-10	-0.99623
238736917	rs117489416	4.1883e-11	-1.95269e-10	-0.511366	0.000331234	-1.95269e-10	-0.512176	0.000331609	-1.95269e-10	-0.512178
238737076	rs12142926	4.1185e-12	-1.92536	-0.9054	3.48155e-05	-1.85862	-0.906316	3.48534e-05	-1.85868	-0.906306
238737291	rs79610605	2.46895e-11	-1.95269e-10	-1.03987	0.000195079	-1.95269e-10	-1.04159	0.000195302	-1.95269e-10	-1.04158
238737480	rs573817	4.11137e-12	-1.9298	-0.902691	3.55575e-05	-1.81405	-0.929801	3.55971e-05	-1.81408	-0.929787
238737712	rs182787573	9.89768e-12	-1.95395	-1.46361e-10	7.7559e-05	-1.96396	-1.46361e-10	7.76466e-05	-1.96397	-1.46361e-10
238738282	rs789144	3.97533e-12	-1.94778	-0.918361	3.84294e-05	-1.72094	-0.945234	3.84724e-05	-1.72097	-0.945221
238738290	rs789143	2.37546e-11	-1.95269e-10	-1.07847	0.000185921	-1.95269e-10	-1.08968	0.000186132	-1.95269e-10	-1.08967
238738336	rs112840143	2.50104e-11	-1.95269e-10	-1.02696	0.000197579	-1.95269e-10	-1.02886	0.000197805	-1.95269e-10	-1.02885
238738343	rs149276689	2.45671e-11	-1.95269e-10	-1.04484	0.000195526	-1.95269e-10	-1.03931	0.000195746	-1.95269e-10	-1.03931
238738425	rs2793131	2.33115e-11	-1.95269e-10	-1.0973	0.000186251	-1.95269e-10	-1.08791	0.000186462	-1.95269e-10	-1.08791
238738542	rs2653910	2.37546e-11	-1.95269e-10	-1.07847	0.000185921	-1.95269e-10	-1.08968	0.000186132	-1.95269e-10	-1.08967
238738580	rs694019	2.38534e-11	-1.95269e-10	-1.07432	0.000188994	-1.95269e-10	-1.07329	0.000189208	-1.95269e-10	-1.07329
238738697	rs541613	2.33318e-11	-1.95269e-10	-1.09643	0.000184616	-1.95269e-10	-1.09672	0.000184826	-1.95269e-10	-1.09672
238738748	rs117443618	2.46565e-11	-1.95269e-10	-1.04121	0.000194822	-1.95269e-10	-1.04291	0.000195045	-1.95269e-10	-1.0429
238738765	rs582608	2.39051e-11	-1.95269e-10	-1.07216	0.000186742	-1.95269e-10	-1.08527	0.000186955	-1.95269e-10	-1.08527
238738916	rs539780	2.37366e-11	-1.95269e-10	-1.07923	0.000185826	-1.95269e-10	-1.09019	0.000186038	-1.95269e-10	-1.09019
238738931	rs10925702	4.00268e-12	-1.92153	-0.937755	3.39042e-05	-1.85243	-0.939034	3.3941e-05	-1.85248	-0.939026
238739615	rs512266	2.36897e-11	-1.95269e-10	-1.08121	0.000185581	-1.95269e-10	-1.09151	0.000185792	-1.95269e-10	-1.09151
238739770	rs510638	2.37041e-11	-1.95269e-10	-1.0806	0.000185655	-1.95269e-10	-1.09111	0.000185865	-1.95269e-10	-1.09111
238739777	rs79841426	2.55262e-11	-1.95269e-10	-1.00654	0.000201603	-1.95269e-10	-1.0087	0.000201834	-1.95269e-10	-1.00869
238739930	rs10925703	2.49452e-11	-1.95269e-10	-1.02956	0.000203354	-1.95269e-10	-1.00005	0.000203586	-1.95269e-10	-1.00005
238740260	rs610009	2.36627e-11	-1.95269e-10	-1.08235	0.000185803	-1.95269e-10	-1.09031	0.000186014	-1.95269e-10	-1.09031
238740359	rs77950315	1.55401e-11	-1.50282	-1.46361e-10	0.000173535	-1.15862	-1.46361e-10	0.000173699	-1.15881	-1.46361e-10
238740554	rs111366322	3.018e-11	-1.95269e-10	-0.839068	0.000238099	-1.95269e-10	-0.842313	0.000238368	-1.95269e-10	-0.842318
238740747	rs114423403	1.24489e-11	-1.72461	-1.46361e-10	8.09096e-05	-1.92167	-1.46361e-10	8.09993e-05	-1.92169	-1.46361e-10
238740764	rs612272	2.36732e-11	-1.95269e-10	-1.0819	0.000185497	-1.95269e-10	-1.09196	0.000185708	-1.95269e-10	-1.09196
238740863	rs113680745	2.63422e-11	-1.95269e-10	-0.975074	0.000207976	-1.95269e-10	-0.977578	0.000208215	-1.95269e-10	-0.977564
238741214	rs117475819	2.5898e-11	-1.95269e-10	-0.992079	0.000204506	-1.95269e-10	-0.994404	0.00020474	-1.95269e-10	-0.994392
238741253	rs624912	4.32634e-12	-1.89235	-0.889172	3.84586e-05	-1.74611	-0.919302	3.85012e-05	-1.74615	-0.919291
238741417	rs563894	2.35321e-11	-1.95269e-10	-1.08788	0.000189557	-1.95269e-10	-1.07031	0.000189773	-1.95269e-10	-1.0703
238741424	rs77321326	2.56249e-11	-1.95269e-10	-1.00268	0.000197951	-1.95269e-10	-1.02698	0.000198176	-1.95269e-10	-1.02698
238741741	rs76049085	2.47171e-11	-1.95269e-10	-1.03875	0.000195294	-1.95269e-10	-1.04049	0.000195517	-1.95269e-10	-1.04048
238741924	rs77459426	2.46467e-11	-1.95269e-10	-1.0416	0.000194781	-1.95269e-10	-1.04312	0.000195001	-1.95269e-10	-1.04313
238742125	rs655252	2.34997e-11	-1.95269e-10	-1.08926	0.000189134	-1.95269e-10	-1.07254	0.00018935	-1.95269e-10	-1.07254
238742214	rs655695	2.51142e-11	-1.95269e-10	-1.02281	0.00019913	-1.95269e-10	-1.02104	0.000199357	-1.95269e-10	-1.02104
238742361	rs656514	2.35469e-11	-1.95269e-10	-1.08725	0.000189748	-1.95269e-10	-1.0693	0.000189964	-1.95269e-10	-1.0693
238742817	rs658348	2.50817e-11	-1.95269e-10	-1.02411	0.00019887	-1.95269e-10	-1.02235	0.000199096	-1.95269e-10	-1.02235
238742904	rs114439358	1.60896e-11	-1.46807	-1.46361e-10	0.000181648	-1.11293	-1.46361e-10	0.000181818	-1.11312	-1.46361e-10
238743274	rs504506	2.57468e-11	-1.95269e-10	-0.997938	0.000204201	-1.95269e-10	-0.995897	0.000204433	-1.95269e-10	-0.995894
238743356	rs116896639	2.53665e-11	-1.95269e-10	-1.01282	0.000200356	-1.95269e-10	-1.01491	0.000200585	-1.95269e-10	-1.01489
238743414	rs503503	2.417e-11	-1.95269e-10	-1.06114	0.000196914	-1.95269e-10	-1.03223	0.000197139	-1.95269e-10	-1.03222
238743945	rs673848	3.59062e-12	-1.93668	-1.03124	3.00618e-05	-1.86484	-1.04691	3.00948e-05	-1.86487	-1.04691
238743981	rs9970021	4.0435e-12	-1.89358	-0.955561	3.4978e-05	-1.80422	-0.956064	3.50156e-05	-1.80429	-0.956052
238744045	rs684822	3.50666e-12	-1.93668	-1.0549	2.94536e-05	-1.86484	-1.06735	2.94859e-05	-1.86487	-1.06735
238744049	rs12089098	2.73591e-11	-1.95269e-10	-0.937199	0.000217105	-1.95269e-10	-0.93462	0.000217352	-1.95269e-10	-0.934617
238744196	rs79820475	1.07182e-10	-1.95269e-10	0.428279	0.000835955	-1.95269e-10	0.413575	0.000836961	-1.95269e-10	0.413644
238744345	rs142463195	1.66525e-10	0.868902	-1.46361e-10	0.00347803	1.83922	-1.46361e-10	0.00348386	1.83976	-1.46361e-10
238744366	rs686145	2.69241e-11	-1.95269e-10	-0.953225	0.000213625	-1.95269e-10	-0.950777	0.000213868	-1.95269e-10	-0.950773
238745171	rs12130428	3.34658e-12	-1.96283	-1.07548	2.75078e-05	-1.93554	-1.06499	2.75385e-05	-1.93557	-1.06498
238745650	rs551267	3.30004e-12	-1.95703	-1.09528	2.83376e-05	-1.87258	-1.09822	2.83694e-05	-1.8726	-1.09822
238745670	rs594360	3.33295e-12	-1.95439	-1.088	2.88439e-05	-1.85942	-1.09368	2.88762e-05	-1.85944	-1.09368
238746080	rs606572	2.58759e-11	-1.95269e-10	-0.992934	0.000206156	-1.95269e-10	-0.986367	0.000206391	-1.95269e-10	-0.986362
238746085	rs606586	2.34045e-11	-1.95269e-10	-1.09332	0.000185041	-1.95269e-10	-1.09442	0.000185252	-1.95269e-10	-1.09442
238746322	rs114948799	2.73939e-11	-1.95269e-10	-0.935926	0.000216568	-1.95269e-10	-0.937095	0.000216817	-1.95269e-10	-0.937081
238746814	rs609718	2.81152e-11	-1.95269e-10	-0.909937	0.000224482	-1.95269e-10	-0.901203	0.000224738	-1.95269e-10	-0.901197
238747111	rs482697	1.65171e-11	-1.30243	-0.139423	8.97524e-05	-1.76236	-0.0555883	8.98564e-05	-1.76239	-0.0555339
238748844	rs12144710	1.29872e-11	-1.68228	-1.46361e-10	9.20092e-05	-1.79311	-1.46361e-10	9.2109e-05	-1.79316	-1.46361e-10
238749259	rs74993844	2.39778e-11	-1.95269e-10	-1.06912	0.000188634	-1.95269e-10	-1.07519	0.000188849	-1.95269e-10	-1.07519
238749403	rs652252	1.28825e-11	-1.2742	-0.416174	6.49687e-05	-1.69069	-0.450402	6.50398e-05	-1.69074	-0.450392
238749549	rs73121939	2.34337e-11	-1.95269e-10	-1.09207	0.000184419	-1.95269e-10	-1.09779	0.000184629	-1.95269e-10	-1.09779
238749854	rs17548127	1.01434e-11	-1.92942	-1.46361e-10	8.06455e-05	-1.92494	-1.46361e-10	8.07338e-05	-1.92498	-1.46361e-10
238750173	rs114223278	9.84354e-12	-1.95943	-1.46361e-10	0.000579822	0.0477223	-1.46361e-10	0.000580427	0.0476299	-1.46361e-10
238750599	rs707194	2.51644e-11	-0.711474	-0.309341	9.33299e-05	-1.49799	-0.280874	9.34085e-05	-1.49834	-0.28081
238750800	rs112736601	2.44555e-11	-1.95269e-10	-1.04939	0.000191931	-1.95269e-10	-1.05786	0.000192151	-1.95269e-10	-1.05785
238750978	rs80337170	4.41385e-12	-1.82852	-0.932979	5.37022e-05	-1.41047	-0.921077	5.37833e-05	-1.41011	-0.921057
238751128	rs11587765	2.91318e-11	-0.874416	-1.46361e-10	8.04513e-05	-1.92735	-1.46361e-10	8.05486e-05	-1.92727	-1.46361e-10
238751623	rs10157993	2.45297e-11	-1.95269e-10	-1.04636	0.000192572	-1.95269e-10	-1.05453	0.000192792	-1.95269e-10	-1.05452
238751635	rs683070	2.95217e-11	-1.85782	0.996697	0.000214244	-1.94583	0.997948	0.000214496	-1.94591	0.998066
238751876	rs143255412	3.87214e-11	-0.589854	-1.46361e-10	8.84436e-05	-1.83263	-1.46361e-10	8.85535e-05	-1.83253	-1.46361e-10
238751937	rs499370	3.28298e-11	-1.67706	0.922144	0.000232384	-1.79308	0.926473	0.000232623	-1.7933	0.926582
238752174	rs113395118	2.42736e-11	-1.95269e-10	-1.05686	0.000190731	-1.95269e-10	-1.06413	0.00019095	-1.95269e-10	-1.06412
238752276	rs193163445	2.35816e-11	-1.95269e-10	-1.08578	0.000189694	-1.95269e-10	-1.06959	0.000189908	-1.95269e-10	-1.06959
238752376	rs57492313	2.59461e-11	-1.95269e-10	-0.990223	0.000202936	-1.95269e-10	-1.00211	0.000203169	-1.95269e-10	-1.00209
238752707	rs6429090	2.32909e-11	-1.95269e-10	-1.09819	0.000184221	-1.95269e-10	-1.09886	0.00018443	-1.95269e-10	-1.09886
238752925	rs607591	3.03168e-11	-1.61557	0.781029	0.0002184	-1.68254	0.753872	0.000218616	-1.6828	0.753986
238752992	rs529673	3.33972e-11	-1.5895	0.851723	0.000228597	-1.73086	0.847824	0.000228826	-1.73112	0.847946
238753126	rs6686921	3.44288e-11	-1.95269e-10	-0.707354	0.000293676	-1.95269e-10	-0.632524	0.000294	-1.95269e-10	-0.632554
238753225	rs6429091	3.54389e-11	-1.95269e-10	-0.678437	0.000303077	-1.95269e-10	-0.601012	0.000303411	-1.95269e-10	-0.601044
238753312	rs72763318	7.38179e-11	0.0553544	-1.46361e-10	0.000282011	-0.673052	-1.46361e-10	0.00028233	-0.673058	-1.46361e-10
238753373	rs1532742	2.99273e-11	-1.95269e-10	-0.847476	0.000251677	-1.95269e-10	-0.786854	0.000251956	-1.95269e-10	-0.786879
238753916	rs559047	2.39073e-11	-0.576241	-0.495824	0.000118643	-1.04036	-0.49852	0.000118709	-1.04099	-0.498467
238753976	rs79719732	2.80917e-11	-1.95269e-10	-0.910774	0.000227085	-1.95269e-10	-0.889674	0.00022734	-1.95269e-10	-0.889686
238754098	rs79379588	1.00321e-11	-1.94046	-1.46361e-10	8.12332e-05	-1.91768	-1.46361e-10	8.13246e-05	-1.91769	-1.46361e-10
238754300	rs562711	2.53669e-11	-0.960417	-0.0523828	0.000110282	-1.56111	-0.0508493	0.000110371	-1.5615	-0.0507877
238754690	rs144302020	4.96007e-11	-1.95269e-10	-0.342241	0.00040378	-1.95269e-10	-0.31413	0.000404281	-1.95269e-10	-0.314024
238755119	rs77404329	2.9878e-11	-1.95269e-10	-0.849123	0.000243456	-1.95269e-10	-0.820063	0.000243749	-1.95269e-10	-0.819993
238755526	rs649970	2.17118e-11	-0.585047	-0.583344	0.000109206	-1.04963	-0.572134	0.000109256	-1.05032	-0.572119
238755796	rs651372	1.97584e-11	-0.91871	-0.34396	0.000103918	-1.31932	-0.352085	0.000103985	-1.31985	-0.35203
238756029	rs114764980	2.87285e-11	-1.95269e-10	-0.888358	0.000232509	-1.95269e-10	-0.866071	0.00023277	-1.95269e-10	-0.866083
238756173	rs663328	1.80997e-11	-1.02767	-0.322688	9.74044e-05	-1.40428	-0.331846	9.74716e-05	-1.40478	-0.331789
238756264	rs546490	2.64348e-11	-0.706674	-0.26489	9.791e-05	-1.45844	-0.272511	9.7988e-05	-1.45883	-0.272454
238756327	rs79240150	3.17474e-11	-1.95269e-10	-0.788435	0.000259529	-1.95269e-10	-0.756131	0.000259844	-1.95269e-10	-0.756053
238756643	rs114571786	1.04034e-11	-1.90411	-1.46361e-10	7.93308e-05	-1.94137	-1.46361e-10	7.94191e-05	-1.94139	-1.46361e-10
238756891	rs666489	3.86713e-11	-0.635239	0.0440918	0.000144972	-1.38635	0.047888	0.000145084	-1.38677	0.0479462
238756904	rs573290	2.71676e-11	-0.838686	-0.105537	0.000108086	-1.53007	-0.101998	0.000108176	-1.53043	-0.101944
238756936	rs574043	3.19498e-11	-0.727141	-0.0549407	0.000168633	-1.13384	-0.0534303	0.000168732	-1.13445	-0.0533719
238757142	rs575883	2.3523e-11	-0.77863	-0.309636	8.74977e-05	-1.52936	-0.31403	8.7567e-05	-1.52971	-0.31402
238757183	rs576000	2.31855e-11	-0.952421	-0.150296	0.000123803	-1.34574	-0.15056	0.000123886	-1.34627	-0.150502
238757308	rs117403356	2.80731e-11	-1.95269e-10	-0.911435	0.000223872	-1.95269e-10	-0.903927	0.000224139	-1.95269e-10	-0.903868
238757460	rs12060430	2.71198e-11	-1.95269e-10	-0.945981	0.000216114	-1.95269e-10	-0.939192	0.000216371	-1.95269e-10	-0.939139
238757541	rs679939	1.81954e-11	-1.02621	-0.31887	9.6455e-05	-1.43521	-0.310718	9.65203e-05	-1.43568	-0.310704
238757599	rs680023	1.33097e-11	-1.32571	-0.332046	7.30805e-05	-1.69948	-0.323963	7.31403e-05	-1.6998	-0.323949
238757635	rs12137467	5.74754e-12	-1.84686	-0.650611	4.22731e-05	-1.88009	-0.690755	4.23225e-05	-1.88013	-0.690688
238757736	rs680818	2.161e-11	-1.01993	-0.153161	0.000118867	-1.39829	-0.138697	0.000118949	-1.3988	-0.13864
238757897	rs12138314	2.17533e-11	-1.16648	-1.46361e-10	0.000369409	-0.403095	-1.46361e-10	0.000369798	-0.403176	-1.46361e-10
238757991	rs12118922	2.06947e-11	-1.21637	-1.46361e-10	0.000304913	-0.594974	-1.46361e-10	0.000305214	-0.595119	-1.46361e-10
238758061	rs12137594	2.20384e-11	-1.15346	-1.46361e-10	0.000376187	-0.384913	-1.46361e-10	0.000376584	-0.384994	-1.46361e-10
238758253	rs115960174	3.16438e-11	-1.95269e-10	-0.791706	0.000252872	-1.95269e-10	-0.782117	0.000253177	-1.95269e-10	-0.782043
238758325	rs585622	2.13785e-11	-0.993202	-0.19066	0.000116859	-1.37755	-0.176485	0.000116938	-1.37806	-0.176428
238758417	rs142061701	3.15271e-11	-1.95269e-10	-0.795398	0.000256273	-1.95269e-10	-0.768755	0.00025656	-1.95269e-10	-0.768769
238758431	rs146321607	3.10865e-11	-1.95269e-10	-0.809474	0.000252537	-1.95269e-10	-0.783443	0.00025282	-1.95269e-10	-0.783457
238758469	rs498677	2.28878e-11	-0.993202	-0.122442	0.000125364	-1.37755	-0.106229	0.000125449	-1.37806	-0.10617
238758531	rs586565	2.25924e-11	-0.952421	-0.176212	0.000122404	-1.34574	-0.161925	0.000122486	-1.34627	-0.161868
238758974	rs588748	2.48109e-11	-0.836746	-0.198217	0.000131146	-1.25459	-0.184101	0.000131228	-1.25515	-0.184045
238759117	rs599625	2.46328e-11	-0.822218	-0.219951	0.000129794	-1.24305	-0.206005	0.000129874	-1.24362	-0.20595
238759205	rs526130	1.64735e-11	-0.900609	-0.543883	8.46178e-05	-1.33985	-0.537003	8.46714e-05	-1.34036	-0.536991
238759303	rs600497	2.48105e-11	-0.807598	-0.227382	0.000130332	-1.23142	-0.213495	0.000130413	-1.23199	-0.21344
238759370	rs527947	2.49955e-11	-0.807598	-0.219951	0.000131312	-1.23142	-0.206005	0.000131393	-1.23199	-0.20595
238760167	rs556315	2.19975e-11	-0.663847	-0.491472	7.93336e-05	-1.45873	-0.48261	7.93942e-05	-1.45911	-0.4826
238760451	rs7414356	2.75244e-11	-1.95269e-10	-0.931173	0.000222245	-1.95269e-10	-0.911218	0.000222495	-1.95269e-10	-0.911229
238760605	rs12047571	3.6357e-12	-1.93348	-1.02197	2.90097e-05	-1.91618	-1.03119	2.90408e-05	-1.91625	-1.03119
238760755	rs617394	1.79371e-11	-0.687804	-0.671574	8.209e-05	-1.23492	-0.672261	8.21468e-05	-1.23538	-0.672248
238760787	rs113843582	3.93089e-11	-1.95269e-10	-0.574795	0.000314907	-1.95269e-10	-0.562723	0.000315288	-1.95269e-10	-0.562647
238761426	rs16837190	3.66804e-12	-1.88902	-1.05757	3.01485e-05	-1.8509	-1.05796	3.01879e-05	-1.85072	-1.05798
238761468	rs74384320	2.77863e-11	-1.95269e-10	-0.921705	0.000224481	-1.95269e-10	-0.901211	0.000224733	-1.95269e-10	-0.901222
238761549	rs74728354	1.03199e-11	-1.91217	-1.46361e-10	7.97698e-05	-1.93585	-1.46361e-10	7.98584e-05	-1.93588	-1.46361e-10
238761812	rs12092198	2.78837e-11	-1.95269e-10	-0.918206	0.000225311	-1.95269e-10	-0.897516	0.000225565	-1.95269e-10	-0.897527
238762069	rs59627173	4.98429e-12	-1.87806	-0.761899	3.72619e-05	-1.94517	-0.75186	3.73062e-05	-1.94519	-0.751782
238762337	rs12085878	2.7261e-11	-1.95269e-10	-0.94079	0.000219994	-1.95269e-10	-0.921398	0.000220242	-1.95269e-10	-0.921409
238762444	rs74985156	1.03031e-11	-1.91381	-1.46361e-10	7.98689e-05	-1.93461	-1.46361e-10	7.99576e-05	-1.93464	-1.46361e-10
238762517	rs4659879	3.4068e-12	-1.9649	-1.05557	3.336e-05	-1.74972	-1.05792	3.33962e-05	-1.74979	-1.0579
238762549	rs4659534	3.44868e-12	-1.96391	-1.04435	3.42024e-05	-1.73572	-1.04698	3.42395e-05	-1.7358	-1.04696
238762742	rs4659880	2.7218e-11	-1.95269e-10	-0.942367	0.000219627	-1.95269e-10	-0.923069	0.000219874	-1.95269e-10	-0.923079
238762843	rs4659881	2.7261e-11	-1.95269e-10	-0.94079	0.000219994	-1.95269e-10	-0.921398	0.000220242	-1.95269e-10	-0.921409
238762922	rs76434363	3.8635e-11	-1.95269e-10	-0.592088	0.000309576	-1.95269e-10	-0.579795	0.000309957	-1.95269e-10	-0.5797
238763084	rs6698481	2.6973e-11	-1.95269e-10	-0.95141	0.00021753	-1.95269e-10	-0.932661	0.000217775	-1.95269e-10	-0.932671
238763098	rs535914	1.75356e-11	-0.860052	-0.521964	6.60844e-05	-1.61074	-0.513327	6.61438e-05	-1.61099	-0.513317
238763129	rs79785368	5.12927e-11	-1.95269e-10	-0.308698	0.000412251	-1.95269e-10	-0.293367	0.000412768	-1.95269e-10	-0.293249
238763456	rs6698902	2.71309e-11	-1.95269e-10	-0.945572	0.000218882	-1.95269e-10	-0.926467	0.000219128	-1.95269e-10	-0.926477
238763495	rs6698914	2.71309e-11	-1.95269e-10	-0.945572	0.000218882	-1.95269e-10	-0.926467	0.000219128	-1.95269e-10	-0.926477
238763818	rs147210316	2.76631e-11	-1.95269e-10	-0.926149	0.000223429	-1.95269e-10	-0.905905	0.00022368	-1.95269e-10	-0.905916
238763849	rs142794725	2.8864e-11	-1.95269e-10	-0.883651	0.000233662	-1.95269e-10	-0.861123	0.000233924	-1.95269e-10	-0.861135
238763853	rs6704378	2.68542e-11	-1.95269e-10	-0.955824	0.000216513	-1.95269e-10	-0.937349	0.000216756	-1.95269e-10	-0.937359
238764235	rs78318745	1.015e-11	-1.92877	-1.46361e-10	8.09813e-05	-1.92078	-1.46361e-10	8.10707e-05	-1.92081	-1.46361e-10
238764242	rs79022804	4.99594e-11	-1.95269e-10	-0.335037	0.000401432	-1.95269e-10	-0.319962	0.000401934	-1.95269e-10	-0.319846
238764409	rs113311612	2.6776e-11	-1.95269e-10	-0.958739	0.000215843	-1.95269e-10	-0.940447	0.000216086	-1.95269e-10	-0.940457
238764724	rs146871536	9.78382e-12	-1.96552	-1.46361e-10	0.000639817	0.146183	-1.46361e-10	0.000640413	0.145981	-1.46361e-10
238764737	rs115851656	1.015e-11	-1.92877	-1.46361e-10	8.09813e-05	-1.92078	-1.46361e-10	8.10707e-05	-1.92081	-1.46361e-10
238764940	rs12088968	2.61456e-11	-1.95269e-10	-0.982566	0.00021043	-1.95269e-10	-0.965848	0.000210666	-1.95269e-10	-0.965857
238765020	rs12726152	9.80156e-12	-1.96371	-1.46361e-10	7.84424e-05	-1.95264	-1.46361e-10	7.85274e-05	-1.95269	-1.46361e-10
238765085	rs140688637	2.89655e-11	-1.95269e-10	-0.880142	0.000234526	-1.95269e-10	-0.857435	0.000234789	-1.95269e-10	-0.857447
238765106	rs7522772	2.7231e-11	-1.95269e-10	-0.941889	0.000219738	-1.95269e-10	-0.922563	0.000219985	-1.95269e-10	-0.922573
238765187	rs7522858	2.40906e-11	-1.95269e-10	-1.06442	0.000192472	-1.95269e-10	-1.05505	0.00019269	-1.95269e-10	-1.05505
238765251	rs145304411	2.8864e-11	-1.95269e-10	-0.883651	0.000233662	-1.95269e-10	-0.861123	0.000233924	-1.95269e-10	-0.861135
238765272	rs597856	1.70579e-11	-0.811559	-0.598073	6.24195e-05	-1.59217	-0.588949	6.24753e-05	-1.59243	-0.588937
238765960	rs2793130	1.9744e-11	-0.785232	-0.478163	9.72572e-05	-1.27462	-0.463016	9.73296e-05	-1.27507	-0.46296
238766213	rs192639656	6.81999e-11	-0.0238039	-1.46361e-10	0.00138697	0.919878	-1.46361e-10	0.00138891	0.92014	-1.46361e-10
238766501	rs75243990	3.4313e-11	-1.95269e-10	-0.710722	0.000274425	-1.95269e-10	-0.700323	0.000274754	-1.95269e-10	-0.700256
238766615	rs78791352	2.97635e-11	-1.95269e-10	-0.852965	0.000241308	-1.95269e-10	-0.828924	0.000241579	-1.95269e-10	-0.828937
238766807	rs614831	9.9096e-12	-1.06721	-0.885529	4.30726e-05	-1.68315	-0.868963	4.31127e-05	-1.68336	-0.868954
238767928	rs630447	3.60083e-12	-1.95545	-1.00963	2.8181e-05	-1.96356	-1.01279	2.82128e-05	-1.96356	-1.0128
238768143	rs10925711	3.03451e-11	-0.488346	-0.345267	0.000101337	-1.36248	-0.334063	0.000101432	-1.3627	-0.334041
238768264	rs572934	3.50277e-12	-1.95861	-1.03408	2.7564e-05	-1.96097	-1.03752	2.75952e-05	-1.96096	-1.03753
238768390	rs115385640	2.99592e-11	-1.95269e-10	-0.846409	0.000242971	-1.95269e-10	-0.822058	0.000243243	-1.95269e-10	-0.822071
238768567	rs16837200	3.54208e-12	-1.95058	-1.03095	2.91907e-05	-1.92311	-1.01804	2.92213e-05	-1.92319	-1.01804
238768657	rs548096	3.93197e-12	-1.85462	-1.02249	2.82745e-05	-1.94669	-1.02635	2.83061e-05	-1.94669	-1.02636
238768875	rs77760738	1.01935e-11	-1.92449	-1.46361e-10	8.04578e-05	-1.92727	-1.46361e-10	8.05454e-05	-1.92731	-1.46361e-10
238769286	rs542565	1.88331e-11	-0.435982	-0.874647	9.56927e-05	-0.902378	-0.851479	9.57613e-05	-0.902835	-0.851441
238769534	rs34700344	3.52279e-12	-1.96431	-1.02269	2.84688e-05	-1.95715	-1.00904	2.8501e-05	-1.95714	-1.00905
238769656	rs61829289	4.98193e-11	0.268521	-0.606365	7.26119e-05	-1.43586	-0.594015	7.26927e-05	-1.43587	-0.594021
238769714	rs517690	1.71893e-11	-0.533588	-0.868372	8.42293e-05	-1.03861	-0.842844	8.42888e-05	-1.03908	-0.842807
238770540	rs1393640	3.60008e-12	-1.9592	-1.00609	2.95514e-05	-1.93564	-0.993225	2.9585e-05	-1.93564	-0.993229
238770563	rs672919	9.30892e-12	-1.27295	-0.742324	5.03723e-05	-1.68971	-0.705853	5.04203e-05	-1.68993	-0.70581
238770594	rs1393639	3.60455e-12	-1.9592	-1.00485	2.95906e-05	-1.93564	-0.9919	2.96242e-05	-1.93564	-0.991904
238771014	rs484638	1.11361e-11	-0.988835	-0.847219	5.65465e-05	-1.45821	-0.821731	5.65945e-05	-1.45853	-0.821692
238771027	rs34326716	3.57982e-12	-1.95466	-1.01627	2.94994e-05	-1.92653	-1.0041	2.95329e-05	-1.92652	-1.00411
238771058	rs483883	1.0973e-11	-0.988835	-0.861973	5.56771e-05	-1.45821	-0.837225	5.57244e-05	-1.45853	-0.837186
238771173	rs7517081	3.64411e-12	-1.95591	-0.997222	3.00333e-05	-1.92892	-0.983774	3.00674e-05	-1.92891	-0.983778
238771226	rs7517092	3.65104e-12	-1.95466	-0.996571	3.01261e-05	-1.92653	-0.983082	3.01603e-05	-1.92652	-0.983086
238771579	rs150548027	3.21698e-11	-1.95269e-10	-0.775217	0.000248694	-1.95269e-10	-0.798777	0.000248968	-1.95269e-10	-0.798811
238771585	rs687851	3.66719e-12	-1.90726	-1.03956	2.73109e-05	-1.96329	-1.04443	2.73419e-05	-1.96328	-1.04443
238772047	rs6429092	9.83655e-12	-1.96014	-1.46361e-10	7.962e-05	-1.93773	-1.46361e-10	7.97108e-05	-1.93773	-1.46361e-10
238772108	rs61829290	4.40803e-11	-0.460233	-1.46361e-10	0.000617355	0.110445	-1.46361e-10	0.000618179	0.110645	-1.46361e-10
238772150	rs10802709	3.57879e-11	-0.245841	-0.422796	7.56537e-05	-1.58908	-0.399754	7.57338e-05	-1.58919	-0.39972
238772288	rs7520477	3.67617e-12	-1.95194	-0.992433	3.0411e-05	-1.92151	-0.978682	3.04456e-05	-1.92151	-0.978686
238772311	rs562061	1.08958e-11	-0.994428	-0.863441	5.45153e-05	-1.47055	-0.845963	5.45611e-05	-1.47089	-0.845926
238772778	rs35468150	3.69143e-12	-1.95194	-0.988289	3.05451e-05	-1.92151	-0.974282	3.05798e-05	-1.92151	-0.974286
238772920	rs71644942	3.69939e-12	-1.95047	-0.987612	3.06473e-05	-1.91889	-0.973563	3.06821e-05	-1.91889	-0.973567
238773012	rs72763341	3.70899e-12	-1.95047	-0.985018	3.07317e-05	-1.91889	-0.970812	3.07667e-05	-1.91889	-0.970817
238773065	rs72763342	3.71154e-12	-1.95047	-0.984331	3.07541e-05	-1.91889	-0.970083	3.07891e-05	-1.91889	-0.970088
238773066	rs533866	1.44654e-11	-1.02334	-0.551152	7.19355e-05	-1.49113	-0.548097	7.2e-05	-1.49146	-0.548011
238773204	rs58651565	3.73934e-12	-1.94729	-0.980047	3.10635e-05	-1.91342	-0.965543	3.10989e-05	-1.91341	-0.965548
238773447	rs61213567	9.91753e-12	-1.95194	-1.46361e-10	8.09221e-05	-1.92151	-1.46361e-10	8.10144e-05	-1.92151	-1.46361e-10
238773471	rs475109	3.59807e-12	-1.90726	-1.05859	2.68194e-05	-1.96329	-1.06259	2.68499e-05	-1.96328	-1.06259
238773477	rs60090694	9.91753e-12	-1.95194	-1.46361e-10	8.09221e-05	-1.92151	-1.46361e-10	8.10144e-05	-1.92151	-1.46361e-10
238773561	rs474167	3.55002e-12	-1.90726	-1.07204	2.64986e-05	-1.96329	-1.07462	2.65288e-05	-1.96328	-1.07462
238773806	rs2494076	7.87832e-12	-1.29138	-0.890749	4.14731e-05	-1.71382	-0.876135	4.15122e-05	-1.71404	-0.876104
238774079	rs34104963	9.82801e-12	-1.96101	-1.46361e-10	7.94599e-05	-1.93975	-1.46361e-10	7.95504e-05	-1.93974	-1.46361e-10
238774302	rs10925712	3.07538e-11	-0.159636	-0.660597	6.19211e-05	-1.54114	-0.648	6.19866e-05	-1.54125	-0.64797
238774612	rs554372	7.95592e-12	-1.27385	-0.898478	4.18303e-05	-1.69725	-0.884132	4.18698e-05	-1.69747	-0.884102
238774832	rs590734	1.10813e-11	-0.974878	-0.866109	5.54897e-05	-1.44813	-0.850669	5.55364e-05	-1.44846	-0.850636
238775163	rs192857313	3.00351e-11	-1.95269e-10	-0.84388	0.000242781	-1.95269e-10	-0.822839	0.000243055	-1.95269e-10	-0.822846
238775178	rs7527526	9.86669e-12	-1.95708	-1.46361e-10	8.0139e-05	-1.93124	-1.46361e-10	8.02304e-05	-1.93123	-1.46361e-10
238775263	rs10925713	3.00006e-11	-0.141584	-0.703444	5.98093e-05	-1.53236	-0.691473	5.98724e-05	-1.53247	-0.691445
238775408	rs6673250	1.69781e-11	-0.658013	-0.756309	5.50221e-05	-1.56081	-0.746457	5.50769e-05	-1.56098	-0.746428
238775615	rs12049547	3.41136e-11	-0.211794	-0.504756	7.01806e-05	-1.59325	-0.470674	7.0257e-05	-1.59334	-0.470629
238775686	rs115143277	1.35404e-11	-1.64057	-1.46361e-10	8.71063e-05	-1.84787	-1.46361e-10	8.72046e-05	-1.84788	-1.46361e-10
238775751	rs1327894	1.70667e-11	-0.640253	-0.768864	5.48667e-05	-1.5509	-0.759193	5.49212e-05	-1.55107	-0.759165
238775825	rs522165	9.88022e-12	-1.07186	-0.883851	5.08291e-05	-1.51753	-0.869001	5.08729e-05	-1.51783	-0.86897
238776336	rs516880	9.94429e-12	-1.0585	-0.890749	5.09483e-05	-1.50805	-0.876135	5.0992e-05	-1.50836	-0.876104
238776360	rs6676733	1.74471e-11	-0.622371	-0.764705	5.56541e-05	-1.54087	-0.754973	5.57093e-05	-1.54104	-0.754945
238776568	rs12072825	5.60959e-11	0.550195	-0.769379	8.53688e-05	-1.10958	-0.758444	8.54541e-05	-1.10974	-0.758418
238776956	rs490351	3.48539e-12	-1.91296	-1.08471	2.61251e-05	-1.96553	-1.08657	2.61547e-05	-1.96553	-1.08657
238776982	rs6429093	9.84584e-12	-1.9592	-1.46361e-10	7.97866e-05	-1.93564	-1.46361e-10	7.98775e-05	-1.93564	-1.46361e-10
238777132	rs117171606	2.36225e-11	-1.95269e-10	-1.08405	0.00019017	-1.95269e-10	-1.06708	0.000190385	-1.95269e-10	-1.06708
238777262	rs632407	8.36897e-11	0.180869	-1.46361e-10	0.000331141	-0.512454	-1.46361e-10	0.000331333	-0.513011	-1.46361e-10
238777528	rs574819	3.59382e-12	-1.88923	-1.0778	2.64742e-05	-1.95875	-1.08008	2.65046e-05	-1.95874	-1.08008
238777834	rs634971	3.64113e-12	-1.87725	-1.0767	2.66048e-05	-1.95487	-1.07904	2.66355e-05	-1.95485	-1.07904
238778012	rs570292	1.486e-11	-0.621539	-0.926034	7.38237e-05	-1.10063	-0.912693	7.38791e-05	-1.10104	-0.912664
238778369	rs114194175	7.01651e-11	-1.95269e-10	0.00460399	0.000501456	-1.95269e-10	-0.0974829	0.000502094	-1.95269e-10	-0.0973455
238778872	rs649812	4.95956e-12	-1.61342	-1.03151	3.19551e-05	-1.81053	-1.04013	3.19939e-05	-1.81045	-1.04014
238779169	rs80228648	7.22107e-11	-1.95269e-10	0.0333415	0.000515379	-1.95269e-10	-0.0700979	0.000516035	-1.95269e-10	-0.0699586
238779331	rs17614812	5.21354e-11	-0.292403	-1.46361e-10	9.17462e-05	-1.79597	-1.46361e-10	9.18633e-05	-1.79583	-1.46361e-10
238779474	rs514426	8.36446e-12	-1.11176	-1.0105	4.44517e-05	-1.52528	-0.995313	4.44897e-05	-1.52559	-0.995283
238779547	rs663236	1.57905e-11	-0.649692	-0.837148	7.99348e-05	-1.10601	-0.827778	7.9996e-05	-1.10645	-0.827705
238779680	rs115583660	7.04896e-11	-1.95269e-10	0.00921795	0.000503666	-1.95269e-10	-0.0930872	0.000504306	-1.95269e-10	-0.0929496
238779727	rs80335423	1.04288e-11	-1.90167	-1.46361e-10	7.94898e-05	-1.93937	-1.46361e-10	7.95814e-05	-1.93935	-1.46361e-10
238779890	rs510798	1.53459e-11	-0.682043	-0.833354	7.81762e-05	-1.13212	-0.823917	7.82365e-05	-1.13255	-0.823844
238779945	rs114531941	6.61631e-11	-1.95269e-10	-0.054123	0.000474191	-1.95269e-10	-0.15339	0.000474792	-1.95269e-10	-0.153257
238779982	rs2174075	3.91077e-11	0.222753	-0.80268	0.000104469	-0.873881	-0.792225	0.000104611	-0.873702	-0.792179
238780077	rs2174074	1.52285e-11	-0.682163	-0.840914	7.86135e-05	-1.11885	-0.831611	7.86732e-05	-1.11929	-0.831539
238780405	rs1027666	4.60251e-12	-1.69146	-1.02818	3.03478e-05	-1.86506	-1.03722	3.03842e-05	-1.86499	-1.03722
238780458	rs1027665	4.56063e-12	-1.69866	-1.03013	3.01616e-05	-1.8694	-1.03903	3.01977e-05	-1.86933	-1.03903
238780744	rs116200169	6.14055e-11	-1.95269e-10	-0.128747	0.000441724	-1.95269e-10	-0.224314	0.000442282	-1.95269e-10	-0.224185
238780806	rs2134458	1.32422e-11	-0.63173	-1.03111	6.7073e-05	-1.09148	-1.01774	6.7121e-05	-1.09193	-1.01771
238780843	rs149468874	6.60629e-11	-1.95269e-10	-0.0556387	0.000473508	-1.95269e-10	-0.154832	0.000474108	-1.95269e-10	-0.154698
238780853	rs12724714	9.99894e-12	-1.94377	-1.46361e-10	8.09016e-05	-1.92177	-1.46361e-10	8.09937e-05	-1.92176	-1.46361e-10
238780934	rs1964047	4.58964e-12	-1.69866	-1.02379	3.02735e-05	-1.8694	-1.03533	3.03098e-05	-1.86933	-1.03533
238780997	rs2014476	4.5144e-12	-1.71276	-1.02621	3.00192e-05	-1.87779	-1.03537	3.0055e-05	-1.87773	-1.03538
238781085	rs61829291	1.74038e-11	-1.38956	-1.46361e-10	8.48005e-05	-1.8747	-1.46361e-10	8.48783e-05	-1.87491	-1.46361e-10
238781954	rs1027664	4.45595e-11	0.380976	-0.830396	0.00012873	-0.635694	-0.821591	0.000128844	-0.635987	-0.821545
238782105	rs80053335	2.96783e-11	-1.95269e-10	-0.855829	0.0002279	-1.95269e-10	-0.886091	0.00022815	-1.95269e-10	-0.886129
238783037	rs138399779	5.16951e-11	-1.95269e-10	-0.300883	0.000444879	-1.95269e-10	-0.217197	0.000445392	-1.95269e-10	-0.217179
238783059	rs9970821	4.03398e-12	-1.84343	-1.00806	2.8435e-05	-1.95518	-1.0122	2.84669e-05	-1.95517	-1.01222
238783079	rs11578324	4.59492e-11	0.420048	-0.838757	0.000109871	-0.786947	-0.828742	0.000110023	-0.786745	-0.828698
238783267	rs114436716	1.49835e-11	-1.53929	-1.46361e-10	0.000113512	-1.58309	-1.46361e-10	0.000113652	-1.58299	-1.46361e-10
238783396	rs10925714	4.46661e-11	0.391724	-0.838757	0.000113596	-0.753612	-0.828742	0.000113751	-0.753424	-0.828698
238783484	rs1502872	4.1714e-11	0.355589	-0.871	0.00012121	-0.654788	-0.862684	0.000121318	-0.655079	-0.862641
238783811	rs6672862	4.8994e-11	0.50635	-0.860898	0.000114163	-0.726058	-0.851315	0.000114321	-0.725851	-0.851272
238783966	rs147301885	1.37927e-11	-1.62211	-1.46361e-10	9.42911e-05	-1.76861	-1.46361e-10	9.43981e-05	-1.76861	-1.46361e-10
238784031	rs16837253	9.85823e-12	-1.95794	-1.46361e-10	7.91723e-05	-1.94337	-1.46361e-10	7.92624e-05	-1.94337	-1.46361e-10
238784045	rs6685814	4.5447e-11	0.458683	-0.888383	0.000110592	-0.728764	-0.880387	0.000110687	-0.729077	-0.880346
238784799	rs144197154	2.70046e-11	-1.95269e-10	-0.950238	0.000217166	-1.95269e-10	-0.934336	0.000217428	-1.95269e-10	-0.934265
238784802	rs2018733	3.5916e-11	0.233228	-0.89829	0.000107575	-0.746328	-0.890483	0.000107671	-0.746608	-0.890442
238784834	rs4659883	3.97089e-11	0.330343	-0.895014	0.000116061	-0.673743	-0.887144	0.000116164	-0.674031	-0.887103
238785266	rs7545013	4.0161e-12	-1.84787	-1.00806	2.84828e-05	-1.9535	-1.0122	2.85148e-05	-1.95349	-1.01222
238785309	rs72763355	1.01113e-11	-1.93259	-1.46361e-10	0.000101669	-1.69328	-1.46361e-10	0.000101793	-1.6932	-1.46361e-10
238785467	rs17549628	9.9415e-12	-1.94953	-1.46361e-10	8.75374e-05	-1.84293	-1.46361e-10	8.76528e-05	-1.84275	-1.46361e-10
238785675	rs16837260	2.66224e-11	-1.95269e-10	-0.964492	0.000209294	-1.95269e-10	-0.971262	0.000209525	-1.95269e-10	-0.971292
238785700	rs61829321	1.11084e-11	-1.83855	-1.46361e-10	8.32128e-05	-1.8936	-1.46361e-10	8.32919e-05	-1.89378	-1.46361e-10
238785802	rs1502871	3.72344e-12	-1.83398	-1.09762	2.62546e-05	-1.95046	-1.09669	2.62846e-05	-1.95045	-1.0967
238786017	rs10754645	2.66064e-11	-0.0834482	-0.881647	7.17594e-05	-1.16816	-0.873526	7.18264e-05	-1.1684	-0.873484
238786034	rs142652727	2.33096e-11	-1.95269e-10	-1.09738	0.000184301	-1.95269e-10	-1.09843	0.00018451	-1.95269e-10	-1.09843
238786262	rs1502870	9.84801e-12	-1.95898	-1.46361e-10	7.90304e-05	-1.94517	-1.46361e-10	7.91203e-05	-1.94516	-1.46361e-10
238786442	rs1502869	3.96759e-12	-1.85191	-1.01618	2.81845e-05	-1.9561	-1.02013	2.82162e-05	-1.95609	-1.02015
238786564	rs34804661	1.49333e-11	-0.620656	-0.921997	7.23285e-05	-1.1108	-0.922985	7.23932e-05	-1.11112	-0.922905
238786780	rs12728263	9.84801e-12	-1.95898	-1.46361e-10	7.90304e-05	-1.94517	-1.46361e-10	7.91203e-05	-1.94516	-1.46361e-10
238787063	rs80305873	2.49761e-11	-1.02833	-1.46361e-10	0.000149001	-1.31105	-1.46361e-10	0.00014916	-1.31111	-1.46361e-10
238787237	rs61829322	1.09801e-11	-1.85016	-1.46361e-10	8.24939e-05	-1.90227	-1.46361e-10	8.25733e-05	-1.90245	-1.46361e-10
238787614	rs6681102	2.44433e-11	-0.148049	-0.90184	7.60094e-05	-1.09098	-0.893163	7.60812e-05	-1.09121	-0.893123
238787838	rs12758974	1.52936e-11	-0.517625	-1.00119	7.68989e-05	-0.970392	-1.00212	7.69626e-05	-0.970756	-1.00206
238787883	rs113041361	7.04388e-11	-1.95269e-10	0.00849815	0.00050332	-1.95269e-10	-0.093773	0.000503961	-1.95269e-10	-0.0936354
238788089	rs117536646	6.64165e-11	-1.95269e-10	-0.0503016	0.000475918	-1.95269e-10	-0.149754	0.000476521	-1.95269e-10	-0.149621
238788154	rs116787453	1.00286e-11	-1.9408	-1.46361e-10	0.000473732	-0.154358	-1.46361e-10	0.000474199	-0.154506	-1.46361e-10
238788236	rs12028270	3.45394e-11	-1.95269e-10	-0.704146	0.000274452	-1.95269e-10	-0.700224	0.000274746	-1.95269e-10	-0.700287
238788271	rs957331	1.87391e-11	-0.234163	-1.08147	6.8853e-05	-1.01095	-1.07207	6.8924e-05	-1.01108	-1.07205
238788351	rs1393642	9.59821e-11	-1.95269e-10	0.317915	0.000734343	-1.95269e-10	0.283977	0.000735315	-1.95269e-10	0.284165
238788381	rs56179029	1.07801e-11	-1.86854	-1.46361e-10	8.09243e-05	-1.92149	-1.46361e-10	8.10051e-05	-1.92162	-1.46361e-10
238788621	rs116787705	1.17421e-10	-1.95269e-10	0.519522	0.000890686	-1.95269e-10	0.476992	0.000891885	-1.95269e-10	0.477204
238788956	rs1910298	7.5882e-11	-1.95269e-10	0.0829331	0.000588582	-1.95269e-10	0.0627164	0.000589348	-1.95269e-10	0.0628832
238789002	rs1910297	7.9542e-11	-1.95269e-10	0.130039	0.000616724	-1.95269e-10	0.109421	0.000617528	-1.95269e-10	0.109592
238789319	rs79514350	1.00999e-11	-1.93373	-1.46361e-10	0.000103601	-1.67445	-1.46361e-10	0.000103719	-1.67445	-1.46361e-10
238789582	rs12135706	1.63767e-11	-0.378506	-1.07188	4.96805e-05	-1.34042	-1.06897	4.97356e-05	-1.34047	-1.06894
238789906	rs114880946	1.02823e-11	-1.91582	-1.46361e-10	7.79708e-05	-1.95867	-1.46361e-10	7.80589e-05	-1.95867	-1.46361e-10
238790457	rs115060275	8.6152e-11	-1.95269e-10	0.209867	0.000667532	-1.95269e-10	0.188588	0.000668407	-1.95269e-10	0.188763
238791178	rs117831778	7.98442e-11	-1.95269e-10	0.133831	0.000575255	-1.95269e-10	0.0398134	0.000576004	-1.95269e-10	0.0399819
238791494	rs12126796	1.63174e-11	-0.376457	-1.07756	4.98089e-05	-1.33132	-1.07549	4.98637e-05	-1.33138	-1.07546
238791509	rs12072733	7.71871e-11	-1.95269e-10	0.0999853	0.000598617	-1.95269e-10	0.0796227	0.000599397	-1.95269e-10	0.0797907
238791795	rs12072859	7.32681e-11	-1.95269e-10	0.0478789	0.000568479	-1.95269e-10	0.0279655	0.000569218	-1.95269e-10	0.0281298
238791942	rs79711559	1.72156e-11	-1.40043	-1.46361e-10	0.000102727	-1.68292	-1.46361e-10	0.000102841	-1.68295	-1.46361e-10
238792483	rs75934752	1.00862e-11	-1.93508	-1.46361e-10	7.77199e-05	-1.96189	-1.46361e-10	7.78089e-05	-1.96188	-1.46361e-10
238793481	rs151095022	2.35019e-11	-1.95269e-10	-1.08916	0.000184915	-1.95269e-10	-1.0951	0.000185126	-1.95269e-10	-1.0951
238793584	rs66584000	1.69204e-11	-0.334282	-1.08345	5.09438e-05	-1.30457	-1.07971	5.09996e-05	-1.30464	-1.07968
238793651	rs12126773	1.69204e-11	-0.334282	-1.08345	5.09438e-05	-1.30457	-1.07971	5.09996e-05	-1.30464	-1.07968
238793858	rs141997323	2.33432e-11	-1.95269e-10	-1.09594	0.000184433	-1.95269e-10	-1.09771	0.000184643	-1.95269e-10	-1.09771
238794584	rs111428997	8.10456e-11	-1.95269e-10	0.148765	0.000658668	-1.95269e-10	0.17522	0.000659536	-1.95269e-10	0.175403
238795204	rs10925715	6.94514e-11	-1.95269e-10	-0.00561932	0.000563493	-1.95269e-10	0.0191544	0.000564228	-1.95269e-10	0.0193258
238795509	rs10925716	7.14066e-11	-1.95269e-10	0.0221442	0.000579536	-1.95269e-10	0.0472287	0.000580294	-1.95269e-10	0.0474022
238795712	rs12069954	7.1429e-12	-1.84315	-0.436979	5.57942e-05	-1.86537	-0.427958	5.58532e-05	-1.86557	-0.427832
238795721	rs12085041	6.97819e-11	-1.95269e-10	-0.000871612	0.000566204	-1.95269e-10	0.0239556	0.000566944	-1.95269e-10	0.0241273
238795729	rs12030115	3.58384e-12	-1.94683	-1.02298	2.82829e-05	-1.96543	-1.00732	2.83143e-05	-1.96543	-1.00734
238795825	rs56183218	1.13174e-11	-1.8199	-1.46361e-10	8.48303e-05	-1.87435	-1.46361e-10	8.49104e-05	-1.87454	-1.46361e-10
238795852	rs115304378	1.15361e-11	-1.80076	-1.46361e-10	0.000344651	-0.472467	-1.46361e-10	0.000345002	-0.472585	-1.46361e-10
238796273	rs76225133	7.58886e-11	-1.95269e-10	0.0830199	0.000616324	-1.95269e-10	0.108773	0.000617133	-1.95269e-10	0.108951
238796840	rs7511801	8.55826e-12	-1.83631	-0.263038	6.7331e-05	-1.85218	-0.253197	6.74028e-05	-1.8524	-0.253052
238796934	rs10925717	7.61324e-11	-1.95269e-10	0.0862269	0.000618325	-1.95269e-10	0.112014	0.000619137	-1.95269e-10	0.112193
238796965	rs76194638	3.52623e-12	-1.94946	-1.03656	2.78905e-05	-1.96509	-1.02163	2.79215e-05	-1.96509	-1.02164
238797316	rs12042289	3.57947e-12	-1.94616	-1.02488	2.82427e-05	-1.96548	-1.00868	2.82741e-05	-1.96548	-1.0087
238797557	rs12077272	7.3452e-11	-1.95269e-10	0.0503859	0.000596323	-1.95269e-10	0.0757827	0.000597104	-1.95269e-10	0.0759583
238797979	rs117888558	2.32763e-11	-1.95269e-10	-1.09881	0.000184228	-1.95269e-10	-1.09882	0.000184437	-1.95269e-10	-1.09883
238798543	rs145111973	7.55085e-11	-1.95269e-10	0.0779982	0.000613203	-1.95269e-10	0.103696	0.000614008	-1.95269e-10	0.103874
238798641	rs146835555	7.83482e-11	-1.95269e-10	0.114916	0.000636517	-1.95269e-10	0.141012	0.000637355	-1.95269e-10	0.141193
238798810	rs12089291	7.5934e-11	-1.95269e-10	0.0836173	0.000616696	-1.95269e-10	0.109377	0.000617506	-1.95269e-10	0.109555
238799518	rs12080136	7.36885e-11	-1.95269e-10	0.0535997	0.000598264	-1.95269e-10	0.0790317	0.000599048	-1.95269e-10	0.0792075
238799539	rs12075518	7.38661e-11	-1.95269e-10	0.0560072	0.000599721	-1.95269e-10	0.0814656	0.000600508	-1.95269e-10	0.0816417
238799810	rs12076703	7.42394e-11	-1.95269e-10	0.0610485	0.000602786	-1.95269e-10	0.0865622	0.000603576	-1.95269e-10	0.0867386
238800155	rs12080390	3.214e-11	-1.95269e-10	-0.776144	0.000260077	-1.95269e-10	-0.754021	0.000260399	-1.95269e-10	-0.75392
238800218	rs147194716	3.37303e-12	-1.95068	-1.07976	2.6617e-05	-1.96485	-1.0686	2.66467e-05	-1.96486	-1.06861
238800268	rs138790042	1.07128e-11	-1.87481	-1.46361e-10	8.44714e-05	-1.87859	-1.46361e-10	8.45698e-05	-1.87856	-1.46361e-10
238800357	rs149276489	1.10851e-11	-1.84064	-1.46361e-10	0.000392929	-0.34137	-1.46361e-10	0.000393327	-0.341492	-1.46361e-10
238800462	rs10925718	2.88198e-11	0.0935501	-0.978735	6.66868e-05	-1.11218	-1.00281	6.6791e-05	-1.11173	-1.00283
238801135	rs12081906	3.36829e-11	-1.95269e-10	-0.729255	0.000266508	-1.95269e-10	-0.729594	0.000266838	-1.95269e-10	-0.729493
238801259	rs12083018	3.39277e-11	-1.95269e-10	-0.722014	0.000268444	-1.95269e-10	-0.722356	0.000268776	-1.95269e-10	-0.722255
238801469	rs12078390	3.37794e-11	-1.95269e-10	-0.726394	0.000267272	-1.95269e-10	-0.726734	0.000267602	-1.95269e-10	-0.726633
238801491	rs12079435	3.37794e-11	-1.95269e-10	-0.726394	0.000267272	-1.95269e-10	-0.726734	0.000267602	-1.95269e-10	-0.726633
238802045	rs12079675	3.38766e-11	-1.95269e-10	-0.723523	0.00026804	-1.95269e-10	-0.723864	0.000268371	-1.95269e-10	-0.723763
238802215	rs12087315	3.39744e-11	-1.95269e-10	-0.720641	0.000268813	-1.95269e-10	-0.720983	0.000269145	-1.95269e-10	-0.720882
238802310	rs12073218	3.39744e-11	-1.95269e-10	-0.720641	0.000268813	-1.95269e-10	-0.720983	0.000269145	-1.95269e-10	-0.720882
238802356	rs12087364	3.39744e-11	-1.95269e-10	-0.720641	0.000268813	-1.95269e-10	-0.720983	0.000269145	-1.95269e-10	-0.720882
238802364	rs12076767	3.38302e-11	-1.95269e-10	-0.724891	0.000267673	-1.95269e-10	-0.725232	0.000268004	-1.95269e-10	-0.725131
238802389	rs12072222	3.56963e-11	-1.95269e-10	-0.671199	0.000282432	-1.95269e-10	-0.671563	0.000282783	-1.95269e-10	-0.671455
238802427	rs74232397	2.47227e-11	-1.95269e-10	-1.03853	0.000198033	-1.95269e-10	-1.02656	0.000198262	-1.95269e-10	-1.02655
238802454	rs12127220	1.97154e-11	-0.193414	-1.07143	5.30078e-05	-1.27341	-1.07115	5.30674e-05	-1.27339	-1.07118
238802466	rs12138175	2.01547e-11	-0.170177	-1.07263	5.37199e-05	-1.25886	-1.07235	5.37804e-05	-1.25884	-1.07238
238802794	rs150018765	2.92237e-11	-1.95269e-10	-0.871268	0.000228755	-1.95269e-10	-0.882348	0.000229012	-1.95269e-10	-0.88236
238803017	rs79749733	3.2528e-11	-1.95269e-10	-0.764144	0.000257375	-1.95269e-10	-0.764467	0.000257691	-1.95269e-10	-0.764371
238803157	rs61829324	1.07897e-11	-1.86766	-1.46361e-10	7.98135e-05	-1.93531	-1.46361e-10	7.98957e-05	-1.93541	-1.46361e-10
238803221	rs75404278	3.24399e-11	-1.95269e-10	-0.766858	0.000256677	-1.95269e-10	-0.767179	0.000256993	-1.95269e-10	-0.767084
238803371	rs75743604	3.38477e-12	-1.96488	-1.06208	2.77359e-05	-1.95053	-1.04174	2.77664e-05	-1.95055	-1.04175
238803416	rs12088796	3.27532e-11	-1.95269e-10	-0.757247	0.000259155	-1.95269e-10	-0.757573	0.000259474	-1.95269e-10	-0.757476
238803540	rs12088842	3.26168e-11	-1.95269e-10	-0.761419	0.000258077	-1.95269e-10	-0.761743	0.000258394	-1.95269e-10	-0.761647
238803608	rs12074763	3.31668e-11	-1.95269e-10	-0.744699	0.000262426	-1.95269e-10	-0.74503	0.00026275	-1.95269e-10	-0.744932
238803720	rs12073790	3.35415e-11	-1.95269e-10	-0.733462	0.00026539	-1.95269e-10	-0.733799	0.000265718	-1.95269e-10	-0.733699
238805634	rs117830278	3.41003e-11	-1.95269e-10	-0.716941	0.000269809	-1.95269e-10	-0.717286	0.000270143	-1.95269e-10	-0.717183
238805644	rs10442671	2.18645e-11	-0.103988	-1.05739	5.67112e-05	-1.21711	-1.05992	5.67748e-05	-1.21709	-1.05995
238806085	rs145944877	3.42403e-11	-1.95269e-10	-0.712844	0.000270916	-1.95269e-10	-0.713191	0.000271251	-1.95269e-10	-0.713088
238806777	rs12078080	3.27475e-11	-1.95269e-10	-0.75742	0.00025911	-1.95269e-10	-0.757746	0.000259429	-1.95269e-10	-0.757649
238807626	rs12094645	3.52626e-11	-1.95269e-10	-0.683425	0.000279001	-1.95269e-10	-0.683784	0.000279347	-1.95269e-10	-0.683677
238807720	rs115870383	1.23942e-11	-1.72902	-1.46361e-10	7.86288e-05	-1.95026	-1.46361e-10	7.87196e-05	-1.95024	-1.46361e-10
238807753	rs112030868	3.42205e-11	-1.95269e-10	-0.71342	0.00027076	-1.95269e-10	-0.713766	0.000271095	-1.95269e-10	-0.713663
238808100	rs6701063	4.93143e-12	-1.91281	-0.737808	3.75007e-05	-1.94902	-0.741619	3.75442e-05	-1.9491	-0.741516
238808279	rs17615227	4.55019e-11	-0.428493	-1.46361e-10	0.000196667	-1.03349	-1.46361e-10	0.000196797	-1.03396	-1.46361e-10
238808935	rs77292343	1.15973e-11	-1.79547	-1.46361e-10	8.72547e-05	-1.84617	-1.46361e-10	8.73585e-05	-1.84611	-1.46361e-10
238809392	rs78513261	3.39744e-11	-1.95269e-10	-0.720641	0.000268813	-1.95269e-10	-0.720983	0.000269145	-1.95269e-10	-0.720882
238809443	rs151077172	3.0807e-11	-0.818503	-1.46361e-10	0.000307152	-0.587658	-1.46361e-10	0.000307581	-0.587397	-1.46361e-10
238810006	rs78750603	3.4273e-11	-1.95269e-10	-0.71189	0.000271175	-1.95269e-10	-0.712237	0.00027151	-1.95269e-10	-0.712134
238810091	rs77800870	3.37552e-11	-1.95269e-10	-0.727112	0.000266284	-1.95269e-10	-0.730436	0.000266614	-1.95269e-10	-0.730332
238810597	rs77481365	3.42861e-12	-1.96511	-1.04898	2.82184e-05	-1.94934	-1.02568	2.82493e-05	-1.94936	-1.0257
238811143	rs117763855	3.39202e-11	-1.95269e-10	-0.722235	0.00026758	-1.95269e-10	-0.725581	0.000267912	-1.95269e-10	-0.725476
238811326	rs10925719	3.58423e-11	0.325108	-0.992224	8.53407e-05	-0.848257	-1.02009	8.5478e-05	-0.847764	-1.02011
238811346	rs73106279	3.51063e-12	-1.89835	-1.0921	2.81193e-05	-1.88717	-1.09137	2.81501e-05	-1.88719	-1.09139
238811469	rs73106280	3.6395e-12	-1.88682	-1.06758	2.92007e-05	-1.87475	-1.06606	2.92321e-05	-1.87477	-1.06609
238811516	rs12729311	3.46163e-11	0.374599	-1.07652	8.51435e-05	-0.792525	-1.07814	8.52383e-05	-0.792535	-1.07815
238811556	rs10925720	5.00392e-12	-1.92326	-0.71276	3.85788e-05	-1.94898	-0.713315	3.86188e-05	-1.94906	-0.713335
238811915	rs10925721	4.78559e-12	-1.92724	-0.753393	3.70277e-05	-1.95144	-0.751895	3.70663e-05	-1.95151	-0.751918
238812121	rs73106285	3.48104e-12	-1.91606	-1.08285	2.7867e-05	-1.90641	-1.08115	2.78973e-05	-1.90643	-1.08118
238812302	rs12037171	3.36906e-12	-1.96302	-1.06859	2.73608e-05	-1.95589	-1.04999	2.7391e-05	-1.95591	-1.05001
238812311	rs7533022	4.73696e-12	-1.92724	-0.763607	3.66507e-05	-1.95144	-0.762131	3.66888e-05	-1.95151	-0.762153
238813135	rs116909699	3.28396e-11	-1.95269e-10	-0.754613	0.000259093	-1.95269e-10	-0.757811	0.000259413	-1.95269e-10	-0.757711
238813137	rs12143379	4.76514e-12	-1.92326	-0.761654	3.68127e-05	-1.94898	-0.760174	3.68508e-05	-1.94906	-0.760196
238813205	rs12132382	3.6196e-12	-1.88126	-1.07862	2.90637e-05	-1.86879	-1.07672	2.90951e-05	-1.86882	-1.07675
238813345	rs113193893	1.28423e-11	-1.6935	-1.46361e-10	0.000137237	-1.39329	-1.46361e-10	0.000137398	-1.39325	-1.46361e-10
238813380	rs10925722	4.75555e-12	-1.92528	-0.761654	3.67667e-05	-1.95023	-0.760174	3.68048e-05	-1.95031	-0.760196
238813427	rs10925723	4.74611e-12	-1.92724	-0.761678	3.67216e-05	-1.95144	-0.760197	3.67598e-05	-1.95151	-0.760219
238813461	rs12080364	3.30325e-11	-1.95269e-10	-0.748753	0.000260609	-1.95269e-10	-0.751979	0.000260931	-1.95269e-10	-0.751878
238813602	rs12080422	4.76479e-12	-1.92528	-0.759714	3.68382e-05	-1.95023	-0.75823	3.68765e-05	-1.95031	-0.758252
238813808	rs12081646	3.32184e-11	-1.95269e-10	-0.743142	0.000262069	-1.95269e-10	-0.746393	0.000262393	-1.95269e-10	-0.746291
238813821	rs12085256	3.33128e-11	-1.95269e-10	-0.740306	0.00026281	-1.95269e-10	-0.74357	0.000263135	-1.95269e-10	-0.743468
238814438	rs189748240	3.36256e-11	-1.95269e-10	-0.730958	0.000265266	-1.95269e-10	-0.734265	0.000265595	-1.95269e-10	-0.734161
238814592	rs6686236	4.75544e-12	-1.92528	-0.761678	3.67658e-05	-1.95023	-0.760197	3.6804e-05	-1.95031	-0.760219
238814833	rs78825123	2.35302e-11	-1.95269e-10	-1.08796	0.000186055	-1.95269e-10	-1.08896	0.000186266	-1.95269e-10	-1.08896
238815022	rs77346898	3.34181e-12	-1.96277	-1.07697	2.70933e-05	-1.95636	-1.05935	2.71232e-05	-1.95638	-1.05936
238815242	rs12408685	1.09845e-11	-1.84976	-1.46361e-10	0.000104482	-1.66598	-1.46361e-10	0.000104631	-1.66569	-1.46361e-10
238815371	rs73106296	3.63697e-12	-1.86387	-1.09123	2.92171e-05	-1.85022	-1.09003	2.92489e-05	-1.85024	-1.09005
238815689	rs6694689	3.62966e-12	-1.86503	-1.09208	2.91543e-05	-1.85145	-1.09095	2.91861e-05	-1.85148	-1.09097
238815980	rs6703482	4.73517e-12	-1.92326	-0.767963	3.65807e-05	-1.94898	-0.766497	3.66186e-05	-1.94906	-0.766519
238816009	rs6703491	4.71387e-12	-1.92777	-0.767963	3.64019e-05	-1.95388	-0.766497	3.64399e-05	-1.95395	-0.766519
238816095	rs77768558	1.07446e-11	-1.87184	-1.46361e-10	7.96296e-05	-1.93761	-1.46361e-10	7.97119e-05	-1.93771	-1.46361e-10
238816262	rs6692722	4.68827e-12	-1.92528	-0.775903	3.62453e-05	-1.95023	-0.774455	3.6283e-05	-1.95031	-0.774476
238816317	rs12139605	4.4705e-12	-1.96101	-0.787733	3.5276e-05	-1.96548	-0.786311	3.53155e-05	-1.96548	-0.786332
238816712	rs79667346	1.07357e-11	-1.87267	-1.46361e-10	7.99239e-05	-1.93392	-1.46361e-10	8.0006e-05	-1.93403	-1.46361e-10
238816981	rs55790050	1.07145e-11	-1.87465	-1.46361e-10	7.95085e-05	-1.93914	-1.46361e-10	7.95909e-05	-1.93923	-1.46361e-10
238817162	rs10495418	3.43688e-12	-1.92084	-1.09084	2.6242e-05	-1.95753	-1.09011	2.62699e-05	-1.95758	-1.09013
238817190	rs12022824	3.35155e-12	-1.96302	-1.07381	2.71811e-05	-1.95589	-1.05658	2.72111e-05	-1.95591	-1.0566
238817430	rs6678175	4.54307e-12	-1.92724	-0.805399	3.51472e-05	-1.95144	-0.804018	3.51838e-05	-1.95151	-0.804038
238817847	rs74699837	1.06702e-11	-1.8788	-1.46361e-10	7.93326e-05	-1.94135	-1.46361e-10	7.94151e-05	-1.94144	-1.46361e-10
238817854	rs6683670	4.44833e-12	-1.94335	-0.810366	3.48916e-05	-1.95587	-0.806882	3.49285e-05	-1.95593	-0.806906
238818102	rs12137542	3.62234e-12	-1.86572	-1.09341	2.90911e-05	-1.85218	-1.09238	2.91228e-05	-1.85221	-1.0924
238818334	rs74751123	1.37623e-11	-1.62431	-1.46361e-10	0.000172411	-1.16512	-1.46361e-10	0.000172521	-1.16561	-1.46361e-10
238818362	rs1553385	2.20765e-11	-0.441778	-0.709953	7.71241e-05	-1.2046	-0.764981	7.72362e-05	-1.20424	-0.765021
238818542	rs12087737	1.01452e-11	-1.92924	-1.46361e-10	7.80396e-05	-1.95778	-1.46361e-10	7.81239e-05	-1.95784	-1.46361e-10
238818634	rs12061917	1.05847e-11	-1.88684	-1.46361e-10	7.99339e-05	-1.9338	-1.46361e-10	8.00159e-05	-1.93391	-1.46361e-10
238818794	rs16837283	7.03462e-12	-1.71163	-0.583773	5.40311e-05	-1.68002	-0.645419	5.40863e-05	-1.68008	-0.645472
238818979	rs7548327	4.44376e-12	-1.9287	-0.826045	3.45043e-05	-1.9492	-0.824714	3.45399e-05	-1.94928	-0.824734
238819203	rs12139407	4.4584e-12	-1.92916	-0.822297	3.4517e-05	-1.95259	-0.820956	3.45531e-05	-1.95266	-0.820976
238819354	rs17615500	1.71332e-11	-0.4332	-0.972028	6.30574e-05	-1.19401	-0.976947	6.31235e-05	-1.19406	-0.976978
238819523	rs12726612	1.79158e-11	-0.39127	-0.969292	6.51417e-05	-1.16417	-0.974263	6.52099e-05	-1.16423	-0.974294
238819650	rs17615566	1.28645e-11	-1.69177	-1.46361e-10	0.000130924	-1.44038	-1.46361e-10	0.000131064	-1.44045	-1.46361e-10
238819879	rs61829327	4.41904e-12	-1.92528	-0.835046	3.41591e-05	-1.95023	-0.833736	3.41947e-05	-1.95031	-0.833756
238820015	rs12090387	1.85315e-11	-0.601297	-0.725477	7.77578e-05	-1.2279	-0.733501	7.78635e-05	-1.22761	-0.73357
238820062	rs16837291	3.37944e-11	-1.95269e-10	-0.725951	0.000266592	-1.95269e-10	-0.729279	0.000266922	-1.95269e-10	-0.729175
238820164	rs73107703	3.77042e-12	-1.82663	-1.09243	3.03541e-05	-1.81074	-1.09133	3.03871e-05	-1.81077	-1.09134
238820312	rs12091546	4.42588e-12	-1.92724	-0.831534	3.42384e-05	-1.95144	-0.830215	3.42741e-05	-1.95151	-0.830235
238820634	rs73107706	3.86589e-12	-1.80028	-1.09378	3.11628e-05	-1.78299	-1.09279	3.11966e-05	-1.78302	-1.0928
238820750	rs185589826	1.10126e-11	-1.84721	-1.46361e-10	8.61716e-05	-1.85866	-1.46361e-10	8.62535e-05	-1.85884	-1.46361e-10
238820846	rs150686982	3.36083e-11	-1.95269e-10	-0.731472	0.000265131	-1.95269e-10	-0.734776	0.000265459	-1.95269e-10	-0.734673
238821022	rs12144076	4.35751e-12	-1.92326	-0.851081	3.36565e-05	-1.94898	-0.849812	3.36915e-05	-1.94906	-0.84983
238821045	rs147494887	3.36924e-11	-1.95269e-10	-0.728976	0.000265791	-1.95269e-10	-0.732291	0.00026612	-1.95269e-10	-0.732187
238821453	rs12754806	1.73177e-11	-0.413303	-0.981212	6.33825e-05	-1.17987	-0.985942	6.34487e-05	-1.17992	-0.985977
238821592	rs9662746	4.78524e-12	-1.8054	-0.875305	3.50901e-05	-1.88092	-0.876161	3.51235e-05	-1.88108	-0.876178
238821719	rs75054619	3.76457e-12	-1.82798	-1.09263	3.03042e-05	-1.81217	-1.09154	3.03372e-05	-1.8122	-1.09156
238822032	rs7547641	4.57312e-12	-1.88026	-0.84579	3.48562e-05	-1.91926	-0.844507	3.48905e-05	-1.91939	-0.844526
238822664	rs12140478	1.67558e-11	-0.472616	-0.954886	6.23628e-05	-1.2219	-0.960129	6.24282e-05	-1.22196	-0.960162
238822669	rs187604962	3.97612e-11	-1.95269e-10	-0.563354	0.000309914	-1.95269e-10	-0.578706	0.000310285	-1.95269e-10	-0.578642
238822927	rs12090580	4.68956e-12	-1.85153	-0.84938	3.54935e-05	-1.89754	-0.848107	3.55275e-05	-1.8977	-0.848125
238822928	rs12087145	4.58215e-12	-1.8747	-0.84938	3.48744e-05	-1.91514	-0.848107	3.49086e-05	-1.91527	-0.848125
238823092	rs150315743	4.4269e-11	-0.455961	-1.46361e-10	8.73409e-05	-1.84518	-1.46361e-10	8.74505e-05	-1.84506	-1.46361e-10
238823099	rs188100056	3.38014e-11	-1.95269e-10	-0.725745	0.000266647	-1.95269e-10	-0.729075	0.000266977	-1.95269e-10	-0.728971
238823158	rs12090686	4.53874e-12	-1.88592	-0.847674	3.46464e-05	-1.92341	-0.846396	3.46808e-05	-1.92353	-0.846415
238823455	rs117828927	2.34112e-11	-1.95269e-10	-1.09303	0.000186491	-1.95269e-10	-1.08662	0.000186701	-1.95269e-10	-1.08662
238823816	rs12138197	4.52623e-12	-1.88868	-0.847674	3.45772e-05	-1.92541	-0.846396	3.46116e-05	-1.92553	-0.846415
238823931	rs2062767	1.63775e-11	-0.507275	-0.943062	6.20741e-05	-1.23815	-0.948518	6.2139e-05	-1.23821	-0.948552
238824775	rs1016295	1.73146e-11	-0.448636	-0.946062	6.45195e-05	-1.19657	-0.951464	6.45869e-05	-1.19662	-0.951498
238824824	rs115138913	1.13736e-11	-1.81495	-1.46361e-10	8.78746e-05	-1.83909	-1.46361e-10	8.7972e-05	-1.83912	-1.46361e-10
238825409	rs138455777	3.3967e-12	-1.94162	-1.08183	2.66358e-05	-1.96554	-1.06721	2.66657e-05	-1.96554	-1.06722
238825483	rs150637614	3.75848e-12	-1.83066	-1.09157	3.02531e-05	-1.815	-1.0904	3.02859e-05	-1.81503	-1.09042
238826004	rs61829328	1.08349e-11	-1.86347	-1.46361e-10	8.00011e-05	-1.93296	-1.46361e-10	8.00831e-05	-1.93307	-1.46361e-10
238826329	rs16837297	3.35445e-11	-1.95269e-10	-0.733374	0.000264629	-1.95269e-10	-0.73667	0.000264957	-1.95269e-10	-0.736567
238826585	rs61829329	1.08672e-11	-1.8605	-1.46361e-10	8.01362e-05	-1.93127	-1.46361e-10	8.02182e-05	-1.93138	-1.46361e-10
238826612	rs12144717	3.72593e-12	-1.83958	-1.09135	2.99763e-05	-1.82443	-1.09017	3.00088e-05	-1.82446	-1.09019
238826807	rs1910294	5.13988e-12	-1.80432	-0.804901	4.15285e-05	-1.78724	-0.801385	4.15732e-05	-1.78727	-0.801409
238826895	rs1910295	2.33955e-11	-0.437036	-0.656667	8.20642e-05	-1.19202	-0.71548	8.21836e-05	-1.19166	-0.715522
238827051	rs1910296	3.45926e-12	-1.95144	-1.05375	2.7036e-05	-1.94979	-1.06804	2.70647e-05	-1.94987	-1.06804
238827087	rs7546766	3.7543e-12	-1.83199	-1.09135	3.02177e-05	-1.81641	-1.09017	3.02504e-05	-1.81644	-1.09019
238827206	rs7546888	3.44183e-12	-1.95103	-1.05921	2.68626e-05	-1.95173	-1.07254	2.68912e-05	-1.9518	-1.07253
238827252	rs146289251	4.03216e-11	-0.549359	-1.46361e-10	0.000184912	-1.09512	-1.46361e-10	0.000185119	-1.09513	-1.46361e-10
238827504	rs56079658	1.08594e-11	-1.86122	-1.46361e-10	8.04671e-05	-1.92715	-1.46361e-10	8.05489e-05	-1.92727	-1.46361e-10
238828203	rs10925726	1.79046e-11	-0.315311	-1.04588	6.40152e-05	-1.09173	-1.06415	6.41107e-05	-1.09137	-1.06416
238828218	rs140329699	3.39028e-11	-1.95269e-10	-0.722748	0.000267443	-1.95269e-10	-0.726092	0.000267775	-1.95269e-10	-0.725987
238828567	rs61829331	4.26049e-11	0.602049	-1.09633	0.000589994	1.16302	-1.0979	0.000591233	1.16398	-1.0979
238828571	rs78443662	3.39642e-12	-1.93199	-1.09154	2.62916e-05	-1.96439	-1.08136	2.63213e-05	-1.96439	-1.08137
238828740	rs79779942	3.38075e-12	-1.93713	-1.09102	2.62916e-05	-1.96518	-1.08057	2.63212e-05	-1.96518	-1.08058
238829184	rs61829332	3.3636e-12	-1.94907	-1.08416	2.68655e-05	-1.95392	-1.07024	2.68938e-05	-1.95398	-1.07025
238829248	rs34265605	1.98657e-11	-0.487856	-0.769396	7.4527e-05	-1.22442	-0.779419	7.46064e-05	-1.22447	-0.779434
238829257	rs61829333	1.11458e-11	-1.83519	-1.46361e-10	8.13512e-05	-1.91622	-1.46361e-10	8.14326e-05	-1.91636	-1.46361e-10
238829564	rs74511775	2.79485e-11	-1.95269e-10	-0.915883	0.000218815	-1.95269e-10	-0.926774	0.000219061	-1.95269e-10	-0.926785
238829636	rs10925727	2.22607e-11	-0.391821	-0.751602	7.89194e-05	-1.14607	-0.800498	7.90393e-05	-1.1457	-0.800486
238829641	rs141883803	4.96268e-11	-1.95269e-10	-0.341716	0.000397921	-1.95269e-10	-0.328747	0.000398356	-1.95269e-10	-0.328788
238830016	rs147109385	1.66757e-11	-1.43229	-1.46361e-10	0.000109418	-1.61982	-1.46361e-10	0.000109542	-1.61982	-1.46361e-10
238830457	rs1502867	1.08829e-11	-1.85906	-1.46361e-10	8.05606e-05	-1.92599	-1.46361e-10	8.06424e-05	-1.92611	-1.46361e-10
238830583	rs79258837	3.34178e-11	-1.95269e-10	-0.737158	0.000263634	-1.95269e-10	-0.740436	0.000263961	-1.95269e-10	-0.740334
238830672	rs1948812	1.90752e-11	-0.338666	-0.959193	6.7567e-05	-1.13701	-0.964873	6.76351e-05	-1.1371	-0.964905
238831084	rs1948811	1.86907e-11	-0.359029	-0.959193	6.65935e-05	-1.15152	-0.964873	6.66606e-05	-1.15161	-0.964905
238831306	rs141447583	1.02794e-11	-1.9161	-1.46361e-10	8.33094e-05	-1.89244	-1.46361e-10	8.34065e-05	-1.89241	-1.46361e-10
238832157	rs74148691	3.67794e-12	-1.85095	-1.09295	2.71626e-05	-1.9296	-1.08355	2.71942e-05	-1.92957	-1.08356
238832730	rs118173044	3.31367e-11	-1.95269e-10	-0.745607	0.000261426	-1.95269e-10	-0.748847	0.00026175	-1.95269e-10	-0.748745
238832780	rs61829350	1.13353e-11	-1.81832	-1.46361e-10	8.22158e-05	-1.90565	-1.46361e-10	8.2297e-05	-1.9058	-1.46361e-10
238832964	rs1963064	4.26357e-11	0.2615	-0.755053	0.000107316	-0.835283	-0.803939	0.000107451	-0.835176	-0.803927
238833003	rs149929518	3.39346e-12	-1.93286	-1.09154	2.62874e-05	-1.96455	-1.08136	2.63171e-05	-1.96454	-1.08137
238833032	rs61829351	1.10726e-11	-1.84177	-1.46361e-10	8.10249e-05	-1.92024	-1.46361e-10	8.11065e-05	-1.92037	-1.46361e-10
238833428	rs77272580	3.39472e-12	-1.93199	-1.09204	2.62713e-05	-1.96439	-1.08213	2.6301e-05	-1.96439	-1.08214
238833437	rs76015367	3.39145e-12	-1.9311	-1.09389	2.61986e-05	-1.96422	-1.08507	2.62283e-05	-1.96421	-1.08508
238833476	rs61829352	1.10726e-11	-1.84177	-1.46361e-10	8.10249e-05	-1.92024	-1.46361e-10	8.11065e-05	-1.92037	-1.46361e-10
238833604	rs116897821	3.33728e-11	-1.95269e-10	-0.738505	0.000263281	-1.95269e-10	-0.741777	0.000263607	-1.95269e-10	-0.741675
238834008	rs77615723	1.11089e-11	-1.8385	-1.46361e-10	8.11862e-05	-1.91825	-1.46361e-10	8.12677e-05	-1.91839	-1.46361e-10
238834209	rs148639989	2.09193e-10	1.09701	-1.46361e-10	0.00473916	2.14862	-1.46361e-10	0.00474747	2.14923	-1.46361e-10
238834258	rs147779365	3.39943e-12	-1.9311	-1.09154	2.62961e-05	-1.96422	-1.08136	2.63258e-05	-1.96421	-1.08137
238834462	rs12568834	3.3247e-11	0.214025	-0.956307	8.98451e-05	-0.854868	-0.962045	8.99102e-05	-0.855244	-0.962078
238834511	rs12047703	3.40247e-12	-1.93021	-1.09154	2.63008e-05	-1.96404	-1.08136	2.63306e-05	-1.96403	-1.08137
238834605	rs12047708	3.40247e-12	-1.93021	-1.09154	2.63008e-05	-1.96404	-1.08136	2.63306e-05	-1.96403	-1.08137
238835154	rs150248018	3.61666e-10	1.64448	-1.46361e-10	0.00890682	2.77957	-1.46361e-10	0.00892284	2.78024	-1.46361e-10
238835261	rs1502862	3.3247e-11	0.214025	-0.956307	8.98451e-05	-0.854868	-0.962045	8.99102e-05	-0.855244	-0.962078
238835625	rs79014179	4.93696e-11	-0.346912	-1.46361e-10	9.01955e-05	-1.81302	-1.46361e-10	9.031e-05	-1.81289	-1.46361e-10
238835892	rs10925728	2.16678e-11	-0.215339	-0.95508	7.7191e-05	-1.00787	-0.960843	7.72797e-05	-1.00783	-0.960876
238835893	rs78905473	3.40556e-12	-1.9293	-1.09154	2.63059e-05	-1.96385	-1.08136	2.63357e-05	-1.96384	-1.08137
238836141	rs12023903	3.42286e-12	-1.92651	-1.08926	2.64129e-05	-1.9632	-1.07795	2.64428e-05	-1.96319	-1.07796
238836618	rs7533386	3.42527e-12	-1.92528	-1.08978	2.64083e-05	-1.96289	-1.07843	2.64382e-05	-1.96288	-1.07844
238836676	rs7526594	3.42089e-12	-1.92651	-1.08984	2.63904e-05	-1.9632	-1.0788	2.64204e-05	-1.96319	-1.07881
238836812	rs7549855	3.41136e-12	-1.9293	-1.08984	2.63733e-05	-1.96385	-1.0788	2.64032e-05	-1.96384	-1.07881
238837195	rs80056009	3.41136e-12	-1.9293	-1.08984	2.63733e-05	-1.96385	-1.0788	2.64032e-05	-1.96384	-1.07881
238837273	rs75613902	3.40827e-12	-1.93021	-1.08984	2.63682e-05	-1.96404	-1.0788	2.63981e-05	-1.96403	-1.07881
238837866	rs2174076	3.0709e-11	0.15177	-0.973459	8.52318e-05	-0.890786	-0.978839	8.52968e-05	-0.891127	-0.978869
238838059	rs7519909	2.93217e-11	0.10554	-0.973459	8.24763e-05	-0.92365	-0.978839	8.25396e-05	-0.923986	-0.978869
238838908	rs12023609	3.39633e-12	-1.93362	-1.08993	2.63839e-05	-1.96331	-1.07894	2.64138e-05	-1.9633	-1.07895
238839241	rs80236850	3.40001e-12	-1.93199	-1.09048	2.63336e-05	-1.96439	-1.07976	2.63634e-05	-1.96439	-1.07977
238839307	rs74322238	3.35322e-12	-1.9438	-1.09253	2.62205e-05	-1.96557	-1.08289	2.625e-05	-1.96557	-1.0829
238839412	rs76640584	3.27646e-11	-1.95269e-10	-0.756899	0.000258504	-1.95269e-10	-0.760087	0.000258824	-1.95269e-10	-0.759987
238839467	rs12035023	3.38312e-12	-1.93541	-1.09204	2.62564e-05	-1.96496	-1.08213	2.6286e-05	-1.96495	-1.08214
238839759	rs12027889	3.39912e-12	-1.93021	-1.09253	2.62606e-05	-1.96404	-1.08289	2.62904e-05	-1.96403	-1.0829
238839873	rs12025372	3.69622e-12	-1.85585	-1.08308	2.687e-05	-1.93233	-1.09166	2.69018e-05	-1.93229	-1.09165
238839944	rs144872286	3.18414e-11	-1.95269e-10	-0.78548	0.000251255	-1.95269e-10	-0.788532	0.000251564	-1.95269e-10	-0.788436
238839999	rs16837306	3.42649e-11	-1.95269e-10	-0.712125	0.000266729	-1.95269e-10	-0.728766	0.000267057	-1.95269e-10	-0.728671
238840043	rs61829353	1.13759e-11	-1.81475	-1.46361e-10	8.24038e-05	-1.90337	-1.46361e-10	8.24849e-05	-1.90352	-1.46361e-10
238840079	rs151307155	1.21085e-11	-1.75234	-1.46361e-10	8.32555e-05	-1.89309	-1.46361e-10	8.33529e-05	-1.89305	-1.46361e-10
238840085	rs75529986	2.46965e-11	-1.95269e-10	-1.03959	0.000193569	-1.95269e-10	-1.04936	0.000193788	-1.95269e-10	-1.04937
238840400	rs2841397	3.42035e-11	0.100621	-0.81454	9.06797e-05	-0.949027	-0.85864	9.07928e-05	-0.948925	-0.858629
238840679	rs12025546	3.40533e-12	-1.92838	-1.09253	2.62711e-05	-1.96364	-1.08289	2.63009e-05	-1.96363	-1.0829
238840814	rs12131883	3.44949e-11	0.285305	-0.990742	9.14762e-05	-0.80382	-0.995101	9.15421e-05	-0.804205	-0.995129
238841198	rs10925730	4.90939e-11	0.475666	-0.828179	0.000116911	-0.681296	-0.872292	0.000117058	-0.681182	-0.872279
238841381	rs16837311	3.2922e-11	-1.95269e-10	-0.752106	0.000258934	-1.95269e-10	-0.758427	0.000259253	-1.95269e-10	-0.75833
238841780	rs16837312	3.41348e-11	-1.95269e-10	-0.71593	0.000268386	-1.95269e-10	-0.722573	0.000268718	-1.95269e-10	-0.722471
238841913	rs79779409	5.74856e-12	-1.40056	-1.09674	3.41272e-05	-1.6931	-1.0918	3.41652e-05	-1.69312	-1.09181
238842910	rs72763371	1.71119e-11	-1.40648	-1.46361e-10	0.000101461	-1.69533	-1.46361e-10	0.000101579	-1.6953	-1.46361e-10
238843636	rs115723102	2.21639e-11	-1.14778	-1.46361e-10	0.000239582	-0.836104	-1.46361e-10	0.000239948	-0.835711	-1.46361e-10
238843975	rs572253037	3.41338e-11	-1.95269e-10	-0.71596	0.000268378	-1.95269e-10	-0.722602	0.00026871	-1.95269e-10	-0.722501
238844140	rs139569476	3.41338e-11	-1.95269e-10	-0.71596	0.000268378	-1.95269e-10	-0.722602	0.00026871	-1.95269e-10	-0.722501
238844197	rs12021773	3.438e-12	-1.9153	-1.09606	2.62072e-05	-1.9599	-1.08906	2.62371e-05	-1.95989	-1.08907
238844302	rs77296628	3.36845e-11	-1.95269e-10	-0.729208	0.000264877	-1.95269e-10	-0.735735	0.000265204	-1.95269e-10	-0.735635
238845107	rs117319458	2.42907e-11	-1.95269e-10	-1.05615	0.000193057	-1.95269e-10	-1.05202	0.00019328	-1.95269e-10	-1.05199
238845573	rs2653914	5.39824e-12	-1.46489	-1.09528	2.88158e-05	-1.8561	-1.09797	2.8845e-05	-1.85622	-1.09797
238845589	rs140688760	9.94167e-12	-1.94951	-1.46361e-10	7.74458e-05	-1.96542	-1.46361e-10	7.75334e-05	-1.96542	-1.46361e-10
238845964	rs61829355	1.11833e-11	-1.83183	-1.46361e-10	8.15201e-05	-1.91415	-1.46361e-10	8.16015e-05	-1.91429	-1.46361e-10
238846448	rs116967876	3.36845e-11	-1.95269e-10	-0.729208	0.000264877	-1.95269e-10	-0.735735	0.000265204	-1.95269e-10	-0.735635
238847314	rs6665384	3.19663e-11	-1.95269e-10	-0.781565	0.000251487	-1.95269e-10	-0.78761	0.000251795	-1.95269e-10	-0.787517
238847337	rs12118073	9.75711e-12	-0.915014	-1.05324	5.83655e-05	-1.18877	-1.0595	5.84357e-05	-1.18869	-1.05952
238847708	rs2841370	5.99789e-11	0.671052	-0.823306	0.00014882	-0.4418	-0.870463	0.000149019	-0.441606	-0.870453
238848076	rs3001432	7.62814e-12	-1.11697	-1.09744	3.56124e-05	-1.64336	-1.09895	3.56452e-05	-1.64357	-1.09895
238848229	rs185298237	1.19017e-11	-1.76957	-1.46361e-10	9.18674e-05	-1.79465	-1.46361e-10	9.19631e-05	-1.79475	-1.46361e-10
238848454	rs2841373	7.24913e-12	-1.16718	-1.09818	3.56927e-05	-1.64094	-1.09911	3.57256e-05	-1.64115	-1.09911
238848723	rs138261723	6.21195e-11	-1.95269e-10	-0.117187	0.000448196	-1.95269e-10	-0.209768	0.000448772	-1.95269e-10	-0.209619
238848907	rs75754427	1.13397e-11	-1.81793	-1.46361e-10	8.38227e-05	-1.8863	-1.46361e-10	8.39031e-05	-1.88647	-1.46361e-10
238849009	rs12121833	1.32364e-11	-0.60219	-1.06109	7.4762e-05	-0.933222	-1.06747	7.4855e-05	-0.933097	-1.06748
238849083	rs2841377	8.68619e-11	1.07847	-0.860392	0.000194377	-0.141088	-0.904111	0.000194633	-0.140917	-0.904101
238849551	rs111304451	1.26565e-11	-1.70808	-1.46361e-10	0.000100207	-1.70776	-1.46361e-10	0.000100323	-1.70774	-1.46361e-10
238849619	rs12562714	1.31354e-10	1.65937	-1.02773	0.000225113	0.151018	-1.04941	0.000225289	0.150674	-1.04942
238849760	rs12562532	7.4333e-12	-1.14232	-1.09796	3.62666e-05	-1.62502	-1.09908	3.62999e-05	-1.62524	-1.09908
238849931	rs10925732	1.32364e-11	-0.60219	-1.06109	7.4762e-05	-0.933222	-1.06747	7.4855e-05	-0.933097	-1.06748
238850496	rs10754647	1.0983e-10	1.47608	-1.02339	0.000184057	-0.0546729	-1.04508	0.00018419	-0.0550782	-1.04509
238850842	rs116916722	2.83405e-11	-1.95269e-10	-0.901956	0.000224289	-1.95269e-10	-0.902063	0.000224529	-1.95269e-10	-0.902128
238850880	rs76017353	2.7524e-11	-1.95269e-10	-0.931187	0.00022106	-1.95269e-10	-0.916567	0.000221315	-1.95269e-10	-0.916548
238850977	rs2841381	7.31168e-12	-1.21207	-1.04471	3.57134e-05	-1.68242	-1.05706	3.57461e-05	-1.68266	-1.05703
238851595	rs10802712	4.88934e-12	-1.60569	-1.0535	4.39331e-05	-1.47136	-1.06097	4.39823e-05	-1.47136	-1.06099
238851646	rs10802713	4.86727e-12	-1.60857	-1.05514	4.42638e-05	-1.46236	-1.06247	4.43136e-05	-1.46235	-1.06249
238851681	rs78855527	2.88088e-11	-1.95269e-10	-0.885564	0.000227995	-1.95269e-10	-0.885675	0.000228238	-1.95269e-10	-0.885744
238851840	rs10802714	4.75519e-12	-1.58916	-1.09785	4.37902e-05	-1.43937	-1.09622	4.38403e-05	-1.43936	-1.09622
238851864	rs10802715	4.70557e-12	-1.59939	-1.09811	4.32458e-05	-1.45148	-1.09662	4.32953e-05	-1.45147	-1.09662
238852257	rs117538156	2.85683e-11	-1.95269e-10	-0.893947	0.000226092	-1.95269e-10	-0.894056	0.000226334	-1.95269e-10	-0.894123
238853437	rs6698518	4.89185e-12	-1.56055	-1.09812	4.52696e-05	-1.40564	-1.09672	4.53215e-05	-1.40563	-1.09672
238853446	rs2653912	1.20141e-11	-0.969914	-0.790254	5.13162e-05	-1.55067	-0.826327	5.13592e-05	-1.55098	-0.82631
238853587	rs6686355	4.90279e-12	-1.60774	-1.0487	4.4579e-05	-1.46138	-1.05636	4.46291e-05	-1.46137	-1.05638
238853615	rs6698753	4.92451e-12	-1.59827	-1.05376	4.53519e-05	-1.43954	-1.061	4.54029e-05	-1.43954	-1.06102
238853621	rs6686364	4.92451e-12	-1.59827	-1.05376	4.53519e-05	-1.43954	-1.061	4.54029e-05	-1.43954	-1.06102
238853636	rs2841389	4.82539e-11	0.462035	-0.831804	0.000189028	-0.193344	-0.879758	0.000189129	-0.193953	-0.87975
238853660	rs2820209	1.34652e-11	-0.8773	-0.768837	5.62096e-05	-1.47973	-0.806178	5.6258e-05	-1.48003	-0.80616
238854070	rs12059705	4.93682e-12	-1.59939	-1.05013	4.49539e-05	-1.45148	-1.05788	4.50045e-05	-1.45147	-1.0579
238854375	rs769355	4.98758e-12	-1.58916	-1.05013	4.55015e-05	-1.43937	-1.05788	4.55527e-05	-1.43936	-1.0579
238854453	rs10754648	4.98758e-12	-1.58916	-1.05013	4.55015e-05	-1.43937	-1.05788	4.55527e-05	-1.43936	-1.0579
238854604	rs10754649	4.89319e-12	-1.56055	-1.09785	4.52924e-05	-1.40564	-1.09622	4.53442e-05	-1.40563	-1.09622
238854735	rs10754650	5.00502e-12	-1.58916	-1.04664	4.56477e-05	-1.43937	-1.05468	4.5699e-05	-1.43936	-1.0547
238855007	rs10802716	5.11153e-12	-1.56811	-1.04664	4.62184e-05	-1.42695	-1.05468	4.62704e-05	-1.42694	-1.0547
238855078	rs10802717	5.17048e-12	-1.55843	-1.04485	4.68186e-05	-1.41569	-1.05303	4.68714e-05	-1.41568	-1.05305
238855119	rs10802718	5.14479e-12	-1.55986	-1.0484	4.61141e-05	-1.42759	-1.05629	4.61657e-05	-1.42758	-1.05631
238855190	rs10802719	4.98953e-12	-1.54019	-1.09871	4.52579e-05	-1.40497	-1.09765	4.53093e-05	-1.40497	-1.09765
238855220	rs12123455	5.2138e-12	-1.55008	-1.04485	4.67884e-05	-1.41634	-1.05303	4.68406e-05	-1.41634	-1.05305
238855267	rs12131133	5.16251e-12	-1.55997	-1.04485	4.57623e-05	-1.43851	-1.05303	4.58135e-05	-1.43851	-1.05305
238855281	rs2841390	2.45581e-11	0.05391	-1.09912	0.000555897	1.10434	-1.09876	0.000556639	1.10454	-1.09876
238855342	rs2841391	5.70582e-12	-1.4617	-1.04306	6.132e-05	-1.15125	-1.04765	6.13911e-05	-1.15119	-1.04768
238855353	rs2841392	5.71719e-12	-1.45976	-1.04301	6.20449e-05	-1.13916	-1.04798	6.21176e-05	-1.13909	-1.04801
238855391	rs12120078	4.16253e-12	-1.74643	-1.07369	3.56212e-05	-1.66247	-1.07959	3.5661e-05	-1.66248	-1.0796
238855392	rs76403028	4.19234e-12	-1.7393	-1.07369	3.5921e-05	-1.65409	-1.07959	3.59611e-05	-1.6541	-1.0796
238855427	rs2841393	3.89868e-11	0.414568	-0.997592	0.000980327	1.57871	-1.00582	0.000981592	1.57888	-1.00584
238855478	rs2841394	6.04043e-12	-1.40167	-1.0461	6.51474e-05	-1.08828	-1.05007	6.52234e-05	-1.08822	-1.0501
238855509	rs72632875	5.15958e-12	-1.54864	-1.05675	4.68402e-05	-1.40432	-1.06394	4.6893e-05	-1.40431	-1.06396
238855589	rs72632876	4.47436e-12	-1.69381	-1.05407	4.03331e-05	-1.55634	-1.06149	4.03782e-05	-1.55633	-1.06151
238855639	rs72632877	5.11754e-12	-1.55843	-1.05514	4.63787e-05	-1.41569	-1.06247	4.6431e-05	-1.41568	-1.06249
238855797	rs72632878	5.06826e-12	-1.56811	-1.05514	4.58596e-05	-1.42695	-1.06247	4.59113e-05	-1.42694	-1.06249
238855847	rs72632879	5.0601e-12	-1.56811	-1.05675	4.57922e-05	-1.42695	-1.06394	4.58439e-05	-1.42694	-1.06396
238855915	rs72632880	5.10659e-12	-1.55843	-1.05729	4.62882e-05	-1.41569	-1.06442	4.63404e-05	-1.41568	-1.06444
238855952	rs2841395	7.35629e-11	0.705378	-0.653485	0.000233674	-0.143124	-0.717951	0.000233798	-0.143734	-0.717942
238855990	rs72632881	5.10659e-12	-1.55843	-1.05729	4.62882e-05	-1.41569	-1.06442	4.63404e-05	-1.41568	-1.06444
238856087	rs72632882	5.05469e-12	-1.56811	-1.05782	4.57855e-05	-1.42695	-1.06409	4.58372e-05	-1.42694	-1.0641
238856168	rs12131433	1.10421e-11	-1.84453	-1.46361e-10	8.5536e-05	-1.86606	-1.46361e-10	8.5631e-05	-1.86609	-1.46361e-10
238856249	rs72632883	4.88963e-12	-1.5756	-1.08353	4.74818e-05	-1.36737	-1.08728	4.75335e-05	-1.36741	-1.08729
238856381	rs10802720	5.12237e-12	-1.55843	-1.0542	4.64656e-05	-1.41569	-1.0606	4.6518e-05	-1.41568	-1.06061
238856459	rs1875646	1.80919e-11	-0.693883	-0.656897	6.58288e-05	-1.42126	-0.70668	6.58825e-05	-1.42159	-0.706666
238856617	rs12402917	5.17278e-12	-1.54864	-1.0542	4.69969e-05	-1.40432	-1.0606	4.705e-05	-1.40431	-1.06061
238856819	rs12068834	5.12237e-12	-1.55843	-1.0542	4.64656e-05	-1.41569	-1.0606	4.6518e-05	-1.41568	-1.06061
238857032	rs78907488	1.74501e-10	-1.95269e-10	0.915684	0.00133531	-1.95269e-10	0.881918	0.00133668	-1.95269e-10	0.88181
238857918	rs2202213	5.09022e-12	-1.55843	-1.0605	4.61962e-05	-1.41569	-1.06641	4.62484e-05	-1.41568	-1.06643
238858304	rs10925735	4.81931e-12	-1.60657	-1.06704	4.34028e-05	-1.47189	-1.07259	4.34519e-05	-1.47188	-1.0726
238858305	rs10925736	4.83284e-12	-1.60657	-1.06424	4.35139e-05	-1.47189	-1.07003	4.35631e-05	-1.47188	-1.07005
238858594	rs6683519	4.96754e-12	-1.57767	-1.06565	4.49517e-05	-1.43809	-1.07132	4.50026e-05	-1.43808	-1.07134
238858672	rs6670770	4.98512e-12	-1.57733	-1.06246	4.72294e-05	-1.39422	-1.06576	4.7283e-05	-1.39421	-1.06577
238858740	rs2653913	9.07012e-11	0.680005	-0.418681	0.000285839	-0.164072	-0.495499	0.000285973	-0.164679	-0.495556
238858814	rs6694464	5.10331e-12	-1.55843	-1.05793	4.63057e-05	-1.41569	-1.06404	4.6358e-05	-1.41568	-1.06406
238858877	rs2820210	1.91753e-11	-0.699948	-0.592674	7.00142e-05	-1.41927	-0.64703	7.00734e-05	-1.41957	-0.647015
238858960	rs12126891	4.37179e-12	-1.71794	-1.05313	3.9225e-05	-1.58608	-1.05961	3.92689e-05	-1.58608	-1.05962
238859025	rs6683738	4.99836e-12	-1.57767	-1.05947	4.52159e-05	-1.43809	-1.06546	4.5267e-05	-1.43808	-1.06548
238859916	rs115459474	3.25033e-11	-1.95269e-10	-0.764906	0.000250523	-1.95269e-10	-0.79145	0.000250784	-1.95269e-10	-0.791541
238860072	rs74148435	3.28517e-11	-1.95269e-10	-0.754243	0.0002531	-1.95269e-10	-0.781216	0.000253364	-1.95269e-10	-0.781308
238860073	rs12405150	5.12787e-12	-1.60597	-1.00559	4.59931e-05	-1.46341	-1.02309	4.60444e-05	-1.4634	-1.02312
238860316	rs117322566	3.2248e-11	-1.95269e-10	-0.772791	0.000248635	-1.95269e-10	-0.799014	0.000248895	-1.95269e-10	-0.799103
238860522	rs147865892	3.23878e-11	-1.95269e-10	-0.768466	0.000250889	-1.95269e-10	-0.789989	0.000251151	-1.95269e-10	-0.79008
238860631	rs6675135	5.38863e-12	-1.70238	-0.859574	4.88545e-05	-1.53976	-0.886393	4.89081e-05	-1.53975	-0.886438
238861409	rs2202214	1.57107e-11	-0.660599	-0.831308	6.0211e-05	-1.35341	-0.86373	6.02576e-05	-1.35379	-0.863716
238861442	rs117410488	3.17436e-11	-1.95269e-10	-0.788556	0.00024786	-1.95269e-10	-0.802137	0.000248119	-1.95269e-10	-0.802224
238861548	rs2202215	1.50278e-11	-0.692183	-0.844164	5.98423e-05	-1.34751	-0.875773	5.9893e-05	-1.34781	-0.875759
238861605	rs78140167	2.35422e-11	-1.95269e-10	-1.08745	0.00018677	-1.95269e-10	-1.08512	0.000186985	-1.95269e-10	-1.08511
238861953	rs114907506	1.27158e-11	-1.7034	-1.46361e-10	9.8607e-05	-1.72386	-1.46361e-10	9.87101e-05	-1.72395	-1.46361e-10
238863910	rs72763389	2.34314e-11	-1.95269e-10	-1.09217	0.000185579	-1.95269e-10	-1.09152	0.000185792	-1.95269e-10	-1.0915
238863911	rs1847213	4.5437e-12	-1.78954	-0.942963	3.32003e-05	-1.87065	-0.941793	3.32403e-05	-1.87057	-0.941799
238864573	rs11807360	3.41248e-12	-1.95648	-1.06233	2.75178e-05	-1.91592	-1.08424	2.75476e-05	-1.91598	-1.08424
238865064	rs76784455	2.9154e-11	-1.95269e-10	-0.873655	0.000243343	-1.95269e-10	-0.820529	0.000243601	-1.95269e-10	-0.820601
238865124	rs12028971	4.89263e-11	-0.127072	-0.228859	0.000200041	-0.759173	-0.257305	0.000200304	-0.758958	-0.257338
238865184	rs12039396	4.48338e-11	-0.166949	-0.276335	0.000184543	-0.791434	-0.30568	0.000184787	-0.791222	-0.30571
238865385	rs4379668	4.58453e-11	-0.151242	-0.269733	0.000185502	-0.792735	-0.299197	0.000185745	-0.792531	-0.299227
238867128	rs982625	4.69262e-11	-0.151242	-0.246428	0.000192006	-0.792735	-0.264737	0.000192257	-0.792531	-0.264767
238868023	rs116483816	1.32847e-10	0.642955	-1.46361e-10	0.00192424	1.24729	-1.46361e-10	0.00192735	1.24777	-1.46361e-10
238868977	rs115518412	1.84187e-11	-1.33288	-1.46361e-10	9.51045e-05	-1.76002	-1.46361e-10	9.52078e-05	-1.76007	-1.46361e-10
238870315	rs79843191	9.79981e-12	-1.96388	-1.46361e-10	7.83187e-05	-1.95421	-1.46361e-10	7.84126e-05	-1.95415	-1.46361e-10
238870521	rs2820208	6.19204e-11	-0.957236	0.836839	0.000343215	-1.24985	0.773206	0.000343606	-1.24985	0.773216
238870585	rs982283	3.9376e-12	-1.83164	-1.04404	2.9459e-05	-1.89488	-1.03712	2.94946e-05	-1.8948	-1.03712
238871732	rs1910299	5.84936e-11	-0.266691	0.0893615	0.000235552	-0.871749	0.0186803	0.00023587	-0.871544	0.0186904
238872617	rs6664780	2.48444e-11	-0.913204	-0.120412	0.000133872	-1.2281	-0.190017	0.000134022	-1.22816	-0.189965
238873179	rs116394460	1.86119e-11	-1.32245	-1.46361e-10	9.56735e-05	-1.75406	-1.46361e-10	9.57773e-05	-1.75411	-1.46361e-10
238873284	rs151168154	1.02197e-11	-1.92193	-1.46361e-10	9.21147e-05	-1.79197	-1.46361e-10	9.2204e-05	-1.79213	-1.46361e-10
238873448	rs79164366	2.28701e-11	-1.11642	-1.46361e-10	0.000129622	-1.45037	-1.46361e-10	0.000129738	-1.45062	-1.46361e-10
238873613	rs146897467	1.06645e-11	-1.87932	-1.46361e-10	0.000113515	-1.58306	-1.46361e-10	0.000113607	-1.58339	-1.46361e-10
238873791	rs12748168	3.51735e-11	-0.228715	-0.45724	0.000147174	-0.841235	-0.48215	0.000147367	-0.841027	-0.48218
238873878	rs75476842	1.06519e-11	-1.88051	-1.46361e-10	7.74916e-05	-1.96483	-1.46361e-10	7.75788e-05	-1.96484	-1.46361e-10
238874469	rs12729155	3.54443e-11	-0.228715	-0.449569	0.000148285	-0.841235	-0.474629	0.00014848	-0.841027	-0.474659
238874550	rs10925738	3.8658e-12	-1.83281	-1.06127	2.88546e-05	-1.89723	-1.0555	2.88889e-05	-1.89717	-1.0555
238874684	rs10925739	2.71457e-11	-0.975211	0.0301851	0.000160253	-1.24037	0.00212368	0.000160426	-1.24039	0.00208512
238875754	rs12735197	3.55809e-11	-0.269862	-0.404577	0.000150204	-0.874293	-0.428711	0.000150401	-0.874088	-0.428743
238875959	rs17551620	9.84705e-12	-1.95908	-1.46361e-10	8.41136e-05	-1.88283	-1.46361e-10	8.4222e-05	-1.88268	-1.46361e-10
238876600	rs4659536	4.01383e-11	-0.20895	-0.344964	0.00016695	-0.825322	-0.371986	0.000167169	-0.825112	-0.372018
238876896	rs141944596	5.58671e-11	-1.95269e-10	-0.223271	0.000410838	-1.95269e-10	-0.2968	0.000411311	-1.95269e-10	-0.296784
238877566	rs7526633	2.71492e-11	-0.99984	0.0549396	0.000149024	-1.29147	-0.0194242	0.000149197	-1.2915	-0.0193653
238877708	rs138256534	9.79669e-12	-1.9642	-1.46361e-10	8.11408e-05	-1.91881	-1.46361e-10	8.12292e-05	-1.91886	-1.46361e-10
238879843	rs117516522	2.40691e-11	-1.95269e-10	-1.06532	0.000193664	-1.95269e-10	-1.04887	0.000193878	-1.95269e-10	-1.04891
238880148	rs6682110	3.99408e-12	-1.80046	-1.06098	2.95165e-05	-1.87486	-1.05519	2.95522e-05	-1.87479	-1.05519
238880690	rs12021723	4.67731e-11	-0.00108356	-0.399854	0.000187076	-0.656719	-0.426766	0.000187324	-0.656495	-0.426799
238880818	rs11587527	4.96438e-11	0.0410119	-0.382386	0.000196561	-0.622318	-0.411711	0.000196821	-0.622091	-0.411747
238880980	rs7538845	2.47084e-11	-1.04887	0.00976928	0.000148989	-1.30893	-0.00219432	0.000149144	-1.30898	-0.00224469
238881182	rs11585898	4.21441e-11	-0.0860094	-0.419142	0.000171307	-0.725867	-0.445678	0.000171533	-0.725649	-0.44571
238881212	rs80236266	7.46749e-12	-1.1514	-1.08429	3.62187e-05	-1.65365	-1.07178	3.62547e-05	-1.65376	-1.0718
238882162	rs12749736	4.97743e-11	0.0865604	-0.425308	0.000192672	-0.602287	-0.451722	0.000192929	-0.602055	-0.451754
238882508	rs72765208	3.99449e-12	-1.80257	-1.05876	2.9376e-05	-1.88201	-1.05281	2.94108e-05	-1.88196	-1.05281
238882540	rs4659885	2.92178e-11	-0.900545	0.029075	0.000158212	-1.20531	-0.045752	0.000158404	-1.20529	-0.0456964
238882971	rs138868516	1.51496e-10	0.774311	-1.46361e-10	0.000560043	0.0130141	-1.46361e-10	0.000560906	0.0134204	-1.46361e-10
238883076	rs7545268	2.79197e-11	-0.918226	0.00131032	0.000152886	-1.21273	-0.0725743	0.000153062	-1.21277	-0.0725194
238883866	rs149330681	2.44034e-11	-1.05152	-1.46361e-10	0.000237418	-0.845178	-1.46361e-10	0.0002376	-0.845543	-1.46361e-10
238884128	rs77872903	2.3858e-11	-0.186348	-0.887781	0.00014063	-0.480604	-0.888265	0.000140881	-0.479972	-0.888245
238885001	rs12041407	3.97685e-11	-0.0601807	-0.502991	0.000198953	-0.503458	-0.518474	0.000199272	-0.50295	-0.518512
238885011	rs6675406	1.41076e-11	-1.05932	-0.540217	8.8795e-05	-1.22684	-0.60183	8.89116e-05	-1.22671	-0.601785
238885254	rs12567372	3.79355e-12	-1.81383	-1.09911	2.82217e-05	-1.87582	-1.09909	2.82559e-05	-1.87574	-1.09909
238885327	rs7530041	2.52167e-11	-1.95269e-10	-1.01874	0.000204366	-1.95269e-10	-0.995087	0.000204588	-1.95269e-10	-0.995135
238886128	rs4518888	4.11664e-11	-0.0378596	-0.490764	0.000201921	-0.500716	-0.506406	0.000202246	-0.500206	-0.506444
238886255	rs12750776	5.15669e-11	0.151191	-0.454557	0.000241505	-0.357447	-0.470661	0.000241902	-0.356899	-0.4707
238886352	rs12746802	4.19959e-11	-0.0291074	-0.479567	0.000207052	-0.488191	-0.493837	0.000207379	-0.487706	-0.493877
238886760	rs10925740	1.64812e-11	-0.869785	-0.574242	0.000102827	-1.04806	-0.633895	0.000102967	-1.04787	-0.633852
238886872	rs12747660	3.64458e-11	-0.14035	-0.510069	0.000184189	-0.573579	-0.525459	0.000184482	-0.573083	-0.525497
238887199	rs10754651	2.52481e-11	-1.0175	-1.46361e-10	0.000348172	-0.462304	-1.46361e-10	0.000348641	-0.462092	-1.46361e-10
238887546	rs10925741	1.39005e-11	-1.01207	-0.602251	8.77058e-05	-1.18077	-0.660242	8.78184e-05	-1.18066	-0.6602
238887584	rs186969861	1.49606e-11	-1.54083	-1.46361e-10	0.000176903	-1.1394	-1.46361e-10	0.000177099	-1.13942	-1.46361e-10
238888111	rs12757700	3.25872e-11	-0.0359802	-0.726348	0.000152114	-0.520032	-0.770336	0.00015237	-0.519513	-0.770309
238888556	rs10925742	3.29474e-11	-0.178844	-0.57249	0.000167468	-0.607169	-0.587036	0.000167734	-0.60668	-0.587072
238888564	rs11587228	3.17898e-11	-0.19794	-0.589162	0.000162019	-0.623812	-0.603474	0.000162276	-0.623326	-0.603509
238888774	rs16837362	2.44176e-11	-1.95269e-10	-1.05094	0.000197059	-1.95269e-10	-1.0315	0.000197275	-1.95269e-10	-1.03154
238889232	rs192418511	5.58166e-11	-1.95269e-10	-0.224175	0.000387584	-1.95269e-10	-0.355066	0.000388053	-1.95269e-10	-0.354991
238889276	rs74232398	2.83881e-11	-1.95269e-10	-0.900275	0.000225198	-1.95269e-10	-0.89802	0.000225458	-1.95269e-10	-0.897998
238889792	rs4593808	4.58528e-12	-1.81057	-0.912825	3.54433e-05	-1.86069	-0.886371	3.54782e-05	-1.86079	-0.886424
238889951	rs12744326	9.01893e-11	0.696107	-0.440443	0.000459256	0.301128	-0.48652	0.000460075	0.301866	-0.48661
238890112	rs17552002	3.33034e-12	-1.96557	-1.0776	2.76375e-05	-1.92111	-1.07471	2.76699e-05	-1.92108	-1.07471
238890249	rs77724211	2.5596e-11	-1.95269e-10	-1.00381	0.000202316	-1.95269e-10	-1.00517	0.000202544	-1.95269e-10	-1.00517
238890311	rs10159091	2.41017e-11	-1.95269e-10	-1.06396	0.000192478	-1.95269e-10	-1.05502	0.00019269	-1.95269e-10	-1.05505
238890603	rs111658379	6.25694e-12	-1.46999	-0.942561	4.99926e-05	-1.50847	-0.894659	5.00335e-05	-1.50869	-0.89475
238890696	rs75227825	2.4959e-11	-1.95269e-10	-1.02901	0.000199863	-1.95269e-10	-1.01737	0.000200082	-1.95269e-10	-1.01741
238890738	rs4601573	9.13715e-11	0.250708	0.0179792	0.000808021	0.417479	-0.0378906	0.0008094	0.418168	-0.0380079
238891716	rs10158871	2.51876e-11	-1.95269e-10	-1.01989	0.000202013	-1.95269e-10	-1.00667	0.000202235	-1.95269e-10	-1.0067
238891724	rs10159256	2.50283e-11	-1.95269e-10	-1.02624	0.000200582	-1.95269e-10	-1.01378	0.000200801	-1.95269e-10	-1.01382
238891735	rs10158118	2.50283e-11	-1.95269e-10	-1.02624	0.000200582	-1.95269e-10	-1.01378	0.000200801	-1.95269e-10	-1.01382
238891885	rs10158881	2.50283e-11	-1.95269e-10	-1.02624	0.000200582	-1.95269e-10	-1.01378	0.000200801	-1.95269e-10	-1.01382
238892156	rs10159273	2.50616e-11	-1.95269e-10	-1.02491	0.000200871	-1.95269e-10	-1.01234	0.00020109	-1.95269e-10	-1.01238
238892744	rs10802722	1.56679e-11	-0.854205	-0.640428	0.00012496	-0.767394	-0.71961	0.000125206	-0.766562	-0.719614
238892863	rs80253594	2.48267e-11	-1.95269e-10	-1.03433	0.00019883	-1.95269e-10	-1.02255	0.000199048	-1.95269e-10	-1.02259
238893260	rs10925743	5.25093e-12	-1.93395	-0.65389	4.30989e-05	-1.93412	-0.617384	4.31423e-05	-1.93417	-0.617463
238893275	rs78315858	2.44235e-11	-1.95269e-10	-1.0507	0.000195302	-1.95269e-10	-1.04045	0.000195516	-1.95269e-10	-1.04049
238893407	rs10925744	4.9672e-12	-1.9524	-0.690992	4.07104e-05	-1.95251	-0.65601	4.07523e-05	-1.95254	-0.656085
238893977	rs10157524	5.35222e-12	-1.93395	-0.634784	4.39636e-05	-1.93412	-0.597518	4.40079e-05	-1.93417	-0.597598
238894246	rs10158346	5.37874e-12	-1.93395	-0.629841	4.41901e-05	-1.93412	-0.592381	4.42345e-05	-1.93417	-0.592461
238894307	rs10925745	4.4993e-12	-1.93109	-0.811238	3.61749e-05	-1.93126	-0.795374	3.62137e-05	-1.93131	-0.795385
238894371	rs10925746	4.93457e-12	-1.95031	-0.69967	4.0182e-05	-1.95653	-0.665054	4.02236e-05	-1.95655	-0.665129
238894456	rs10802723	4.44435e-12	-1.92498	-0.829634	3.57144e-05	-1.92517	-0.814277	3.57526e-05	-1.92522	-0.814289
238895182	rs4387170	4.50121e-12	-1.93395	-0.807946	3.61111e-05	-1.93641	-0.791992	3.615e-05	-1.93645	-0.792004
238895637	rs7522120	5.04334e-12	-1.95577	-0.672412	4.13151e-05	-1.95711	-0.636658	4.13578e-05	-1.95714	-0.636735
238896188	rs4630118	5.45552e-12	-1.93931	-0.610307	4.47622e-05	-1.94154	-0.57209	4.48075e-05	-1.94159	-0.572172
238896245	rs149475485	1.17948e-11	-1.77859	-1.46361e-10	8.15032e-05	-1.91436	-1.46361e-10	8.15973e-05	-1.91434	-1.46361e-10
238896592	rs10802724	6.24689e-12	-1.93124	-0.482923	5.17274e-05	-1.92891	-0.440103	5.17787e-05	-1.92896	-0.440195
238896616	rs10802725	6.23669e-12	-1.93358	-0.482215	5.18757e-05	-1.92354	-0.44261	5.19266e-05	-1.92359	-0.442708
238896633	rs10802726	6.30891e-12	-1.93358	-0.470703	5.24954e-05	-1.92354	-0.430735	5.25468e-05	-1.92359	-0.430834
238896640	rs10802727	6.40309e-12	-1.92456	-0.464906	5.33547e-05	-1.91328	-0.424757	5.34066e-05	-1.91334	-0.424857
238896757	rs10802728	6.24867e-12	-1.93669	-0.477184	5.15109e-05	-1.93904	-0.434168	5.15623e-05	-1.93908	-0.43426
238897022	rs4131405	5.84913e-12	-1.9524	-0.527554	4.81704e-05	-1.95397	-0.486288	4.82194e-05	-1.95399	-0.486377
238897437	rs4512633	6.3048e-12	-1.93931	-0.465624	5.19997e-05	-1.94154	-0.422217	5.20517e-05	-1.94159	-0.42231
238898108	rs12067208	6.01607e-12	-1.9524	-0.499413	4.95942e-05	-1.95397	-0.45716	4.96445e-05	-1.95399	-0.457251
238898494	rs55633700	6.07412e-12	-1.95415	-0.488065	5.00978e-05	-1.9556	-0.445421	5.01487e-05	-1.95563	-0.445513
238899292	rs12754289	1.50401e-11	-1.53552	-1.46361e-10	0.000104563	-1.66521	-1.46361e-10	0.000104686	-1.66517	-1.46361e-10
238899903	rs10925747	6.64573e-12	-1.94642	-0.405857	5.49378e-05	-1.94832	-0.360482	5.49929e-05	-1.94835	-0.360579
238899931	rs57387300	2.73618e-11	-1.95269e-10	-0.937097	0.000220576	-1.95269e-10	-0.918757	0.000220813	-1.95269e-10	-0.918818
238900062	rs77477499	2.36489e-11	-1.95269e-10	-1.08293	0.000188001	-1.95269e-10	-1.07855	0.00018822	-1.95269e-10	-1.07852
238900148	rs79345319	2.66193e-11	-1.95269e-10	-0.96461	0.00021425	-1.95269e-10	-0.947857	0.000214481	-1.95269e-10	-0.947912
238900604	rs192809697	1.22735e-11	-1.7388	-1.46361e-10	7.88404e-05	-1.94757	-1.46361e-10	7.89287e-05	-1.94759	-1.46361e-10
238900899	rs78745534	2.61665e-11	-1.95269e-10	-0.981768	0.000210379	-1.95269e-10	-0.966087	0.000210607	-1.95269e-10	-0.966139
238901054	rs10925748	6.05482e-12	-1.94417	-0.50122	4.98692e-05	-1.94618	-0.459414	4.99192e-05	-1.94622	-0.459509
238901497	rs10754652	5.98634e-12	-1.94417	-0.512594	4.93738e-05	-1.94618	-0.469398	4.94233e-05	-1.94622	-0.469493
238901984	rs10925749	6.05306e-12	-1.93884	-0.506845	4.99257e-05	-1.93923	-0.465233	4.99756e-05	-1.93927	-0.465327
238902245	rs79748221	1.0407e-11	-1.90376	-1.46361e-10	7.90918e-05	-1.94439	-1.46361e-10	7.91867e-05	-1.94432	-1.46361e-10
238902373	rs12145075	4.14139e-12	-1.83003	-0.995183	2.76372e-05	-1.95983	-1.03601	2.76689e-05	-1.95981	-1.03602
238902484	rs12141724	1.48395e-11	-1.54895	-1.46361e-10	0.000100484	-1.705	-1.46361e-10	0.0001006	-1.70498	-1.46361e-10
238902586	rs78287916	1.23176e-11	-1.73522	-1.46361e-10	8.43888e-05	-1.87956	-1.46361e-10	8.44872e-05	-1.87953	-1.46361e-10
238902677	rs10925750	5.85776e-12	-1.95548	-0.523003	4.82951e-05	-1.95572	-0.481953	4.83442e-05	-1.95574	-0.482046
238902934	rs10925752	5.63418e-12	-1.95206	-0.565331	4.63799e-05	-1.95234	-0.525791	4.64271e-05	-1.95237	-0.525881
238902943	rs144353019	4.95266e-11	-0.343737	-1.46361e-10	7.84146e-05	-1.95299	-1.46361e-10	7.85047e-05	-1.95298	-1.46361e-10
238903002	rs12141866	4.67188e-12	-1.92113	-0.783555	3.75601e-05	-1.92164	-0.76742	3.76002e-05	-1.92169	-0.767436
238903080	rs12145275	6.02263e-12	-1.93884	-0.511884	4.96661e-05	-1.93923	-0.470446	4.97158e-05	-1.93927	-0.47054
238903098	rs12123186	4.83316e-12	-1.67468	-0.996063	2.85581e-05	-1.92636	-1.0367	2.85911e-05	-1.92634	-1.0367
238903265	rs12146067	5.87958e-12	-1.9418	-0.532958	4.84075e-05	-1.94393	-0.49142	4.84563e-05	-1.94396	-0.491506
238903894	rs10754653	4.64207e-12	-1.92753	-0.783555	3.73219e-05	-1.928	-0.76742	3.73618e-05	-1.92805	-0.767436
238904256	rs79990363	2.57416e-11	-1.95269e-10	-0.998138	0.000206972	-1.95269e-10	-0.982414	0.000207197	-1.95269e-10	-0.982464
238904553	rs75717631	3.87097e-11	-1.95269e-10	-0.590156	0.000315004	-1.95269e-10	-0.562415	0.000315346	-1.95269e-10	-0.562463
238904668	rs74148784	2.71833e-11	-1.95269e-10	-0.943643	0.000219364	-1.95269e-10	-0.924269	0.000219599	-1.95269e-10	-0.92433
238904974	rs10925753	4.61185e-12	-1.92753	-0.790085	3.70728e-05	-1.928	-0.774116	3.71125e-05	-1.92805	-0.774132
238905151	rs55710158	5.49462e-12	-1.95017	-0.592308	4.52635e-05	-1.95047	-0.552031	4.53094e-05	-1.9505	-0.55212
238905513	rs75132646	4.89047e-12	-1.61989	-1.03907	4.26826e-05	-1.54835	-1.01285	4.27183e-05	-1.54859	-1.01292
238905535	rs10802729	5.57801e-12	-1.95017	-0.577245	4.59773e-05	-1.95047	-0.536386	4.60238e-05	-1.9505	-0.536476
238905799	rs6662397	5.86662e-12	-1.94135	-0.535614	4.84284e-05	-1.94173	-0.493186	4.84769e-05	-1.94177	-0.49328
238905839	rs6677661	5.54897e-12	-1.95017	-0.582465	4.57287e-05	-1.95047	-0.541806	4.57751e-05	-1.9505	-0.541896
238906272	rs11576313	5.4745e-12	-1.94135	-0.604793	4.50658e-05	-1.94173	-0.565149	4.51111e-05	-1.94177	-0.565241
238906533	rs7532360	5.23809e-12	-1.94386	-0.646426	4.29761e-05	-1.94604	-0.608318	4.30197e-05	-1.94607	-0.608402
238906724	rs7515401	5.3023e-12	-1.94374	-0.634361	4.35977e-05	-1.9441	-0.595898	4.36417e-05	-1.94413	-0.595986
238906876	rs12058132	5.16697e-12	-1.9362	-0.667762	4.24239e-05	-1.93661	-0.630679	4.24666e-05	-1.93665	-0.630764
238907013	rs77270723	2.57272e-11	-1.95269e-10	-0.998698	0.00020941	-1.95269e-10	-0.970706	0.000209652	-1.95269e-10	-0.970685
238907046	rs2689158	5.16697e-12	-1.9362	-0.667762	4.24239e-05	-1.93661	-0.630679	4.24666e-05	-1.93665	-0.630764
238907126	rs2689157	5.16697e-12	-1.9362	-0.667762	4.24239e-05	-1.93661	-0.630679	4.24666e-05	-1.93665	-0.630764
238907246	rs115866226	1.00842e-11	-1.93528	-1.46361e-10	0.00015553	-1.26816	-1.46361e-10	0.000155629	-1.26866	-1.46361e-10
238907397	rs117084657	2.48797e-11	-1.95269e-10	-1.03219	0.00019824	-1.95269e-10	-1.02552	0.000198457	-1.95269e-10	-1.02556
238907520	rs2841398	5.1242e-12	-1.9362	-0.676074	4.16778e-05	-1.93661	-0.648422	4.17197e-05	-1.93665	-0.648508
238907583	rs2689156	5.10738e-12	-1.93884	-0.676722	4.19195e-05	-1.93923	-0.640018	4.19618e-05	-1.93927	-0.640102
238907766	rs2841399	5.08363e-12	-1.93884	-0.681383	4.17163e-05	-1.93923	-0.644877	4.17584e-05	-1.93927	-0.644961
238908046	rs2091076	5.06013e-12	-1.93884	-0.686017	4.15152e-05	-1.93923	-0.64971	4.15571e-05	-1.93927	-0.649794
238908104	rs2091077	5.05875e-12	-1.94374	-0.681383	4.15137e-05	-1.9441	-0.644877	4.15558e-05	-1.94413	-0.644961
238908229	rs2091078	4.50017e-12	-1.91423	-0.827901	3.6155e-05	-1.91477	-0.812408	3.61935e-05	-1.91483	-0.812422
238908353	rs2689154	4.53004e-12	-1.91059	-0.824922	3.64017e-05	-1.91116	-0.809227	3.64404e-05	-1.91122	-0.809241
238908410	rs115517531	1.17945e-11	-1.77861	-1.46361e-10	7.80687e-05	-1.95741	-1.46361e-10	7.81565e-05	-1.95742	-1.46361e-10
238908475	rs2841402	4.96889e-12	-1.94374	-0.699308	4.08252e-05	-1.94212	-0.663578	4.08665e-05	-1.94216	-0.663661
238908568	rs3001435	4.89182e-12	-1.95484	-0.70384	4.03174e-05	-1.94991	-0.668309	4.03584e-05	-1.94994	-0.668391
238908776	rs3001436	5.30412e-12	-1.93343	-0.644329	4.35915e-05	-1.93386	-0.606273	4.36352e-05	-1.93391	-0.60636
238908905	rs2689151	5.00124e-12	-1.94135	-0.695207	4.10165e-05	-1.94173	-0.659298	4.10581e-05	-1.94177	-0.659381
238909224	rs2689150	5.03536e-12	-1.94374	-0.686017	4.13136e-05	-1.9441	-0.64971	4.13555e-05	-1.94413	-0.649794
238909231	rs2689149	5.00354e-12	-1.94135	-0.694748	4.09834e-05	-1.94173	-0.660106	4.10249e-05	-1.94177	-0.660188
238909272	rs117719705	2.35814e-11	-1.95269e-10	-1.08579	0.000187265	-1.95269e-10	-1.08248	0.000187479	-1.95269e-10	-1.08247
238909383	rs2689148	5.1765e-12	-1.94374	-0.658373	4.25213e-05	-1.9441	-0.620897	4.25643e-05	-1.94413	-0.620983
238909438	rs79747024	7.86031e-11	-1.95269e-10	0.118164	0.000550158	-1.95269e-10	-0.00479417	0.000550791	-1.95269e-10	-0.00477745
238909536	rs116236857	2.3916e-11	-1.0717	-1.46361e-10	0.000123431	-1.49932	-1.46361e-10	0.000123576	-1.49928	-1.46361e-10
238909637	rs2049317	5.18889e-12	-1.94135	-0.658373	4.26223e-05	-1.94173	-0.620897	4.26653e-05	-1.94177	-0.620983
238909975	rs2841403	5.5101e-12	-1.94374	-0.59592	4.53755e-05	-1.9441	-0.555929	4.54212e-05	-1.94413	-0.556021
238910345	rs118037496	2.36525e-11	-1.95269e-10	-1.08278	0.000188033	-1.95269e-10	-1.07838	0.000188252	-1.95269e-10	-1.07835
238910397	rs2689147	4.58748e-12	-1.92201	-0.800904	3.6816e-05	-1.92251	-0.786554	3.68553e-05	-1.92256	-0.786568
238910502	rs182321399	5.32919e-11	-0.270462	-1.46361e-10	0.000228073	-0.885335	-1.46361e-10	0.000228346	-0.885271	-1.46361e-10
238910609	rs117151734	2.35925e-11	-1.95269e-10	-1.08532	0.000187493	-1.95269e-10	-1.08126	0.000187711	-1.95269e-10	-1.08123
238910611	rs2689146	4.65167e-12	-1.92828	-0.780741	3.73502e-05	-1.92874	-0.765919	3.73902e-05	-1.92879	-0.765934
238910658	rs34242988	7.50719e-11	-0.430666	0.502866	0.000755825	-0.115297	0.428108	0.000757122	-0.114564	0.427955
238910692	rs2689145	4.78143e-12	-1.93123	-0.750276	3.84191e-05	-1.93167	-0.73477	3.84604e-05	-1.93172	-0.734785
238910711	rs2841404	4.73231e-12	-1.92828	-0.763554	3.80125e-05	-1.92874	-0.748342	3.80532e-05	-1.92879	-0.748357
238910824	rs75701929	2.6346e-11	-1.95269e-10	-0.97493	0.000212604	-1.95269e-10	-0.955569	0.000212833	-1.95269e-10	-0.955626
238910847	rs74819476	2.5185e-11	-1.95269e-10	-1.02	0.00020226	-1.95269e-10	-1.00544	0.000202481	-1.95269e-10	-1.00549
238911829	rs2494766	6.40032e-11	-0.416446	0.329133	0.000334608	-0.700625	0.198585	0.000335173	-0.700039	0.198553
238911955	rs7531688	3.34114e-11	-1.58519	0.847841	0.000236245	-1.62801	0.777886	0.000236541	-1.6277	0.777688
238912062	rs75377626	2.33549e-11	-1.95269e-10	-1.09544	0.000185316	-1.95269e-10	-1.09294	0.000185525	-1.95269e-10	-1.09294
238912067	rs12027229	2.48317e-11	-0.226413	-0.807711	0.000146111	-0.524835	-0.805797	0.000146285	-0.524755	-0.805822
238912378	rs2462010	6.01567e-11	-0.871081	0.721788	0.00058917	-0.612437	0.676153	0.000590076	-0.611894	0.676013
238912383	rs12120235	3.80963e-12	-1.94923	-0.959483	2.96693e-05	-1.92424	-1.00065	2.97033e-05	-1.92425	-1.00063
238912479	rs74625695	7.06536e-12	-1.93339	-0.357655	6.93797e-05	-1.91504	-0.160365	6.94483e-05	-1.91508	-0.160471
238912936	rs112808079	2.18213e-11	-1.16336	-1.46361e-10	0.000115458	-1.5661	-1.46361e-10	0.000115613	-1.56588	-1.46361e-10
238913113	rs3001437	2.38247e-11	-1.72234	0.646813	0.000192498	-1.72906	0.67415	0.000192655	-1.72918	0.67395
238913795	rs3011584	1.678e-11	-1.7512	0.325145	0.000118459	-1.94349	0.403061	0.000118566	-1.94352	0.402851
238914122	rs2841406	1.45216e-11	-1.88652	0.31591	0.000118074	-1.92047	0.376788	0.000118182	-1.92053	0.37662
238914479	rs1523420	2.14762e-11	-1.857	0.677701	0.000174683	-1.89391	0.741879	0.000174835	-1.89397	0.741681
238914565	rs2689161	1.93421e-11	-1.76557	0.481612	0.00014309	-1.94821	0.596678	0.00014322	-1.94823	0.596477
238914780	rs148694389	9.94581e-12	-1.9491	-1.46361e-10	7.76231e-05	-1.96313	-1.46361e-10	7.77111e-05	-1.96314	-1.46361e-10
238915626	rs2689174	2.15088e-11	-1.87618	0.698401	0.000176709	-1.90553	0.765036	0.000176863	-1.9056	0.764838
238915864	rs2841407	1.93611e-11	-1.88407	0.60109	0.0001533	-1.9088	0.6262	0.000153434	-1.90886	0.626001
238916143	rs79389673	2.41161e-11	-1.95269e-10	-1.06337	0.000191895	-1.95269e-10	-1.05805	0.00019212	-1.95269e-10	-1.05801
238916202	rs12123692	3.70602e-12	-1.926	-1.01029	2.73469e-05	-1.95872	-1.04768	2.73782e-05	-1.95872	-1.04767
238916399	rs12124475	3.56645e-12	-1.91012	-1.06456	2.61851e-05	-1.96343	-1.08638	2.6215e-05	-1.96344	-1.08637
238916786	rs73107738	5.4282e-11	-0.252054	-1.46361e-10	0.000225835	-0.895195	-1.46361e-10	0.000225919	-0.895956	-1.46361e-10
238917186	rs61830574	1.01442e-11	-1.92935	-1.46361e-10	7.74367e-05	-1.96554	-1.46361e-10	7.75248e-05	-1.96554	-1.46361e-10
238917391	rs6676996	3.54645e-12	-1.9316	-1.04869	2.66637e-05	-1.95608	-1.07562	2.66941e-05	-1.95608	-1.07561
238917739	rs2689173	2.13289e-11	-1.87618	0.689999	0.000169856	-1.90553	0.725487	0.000170008	-1.9056	0.725308
238917844	rs138503982	2.37795e-11	-1.95269e-10	-1.07742	0.000186224	-1.95269e-10	-1.08805	0.000186435	-1.95269e-10	-1.08805
238917893	rs17617562	3.58366e-12	-1.92886	-1.04101	2.67696e-05	-1.95745	-1.07028	2.68002e-05	-1.95746	-1.07027
238918056	rs12733461	1.06661e-11	-1.87003	-0.00915081	6.00349e-05	-1.96356	-0.256515	6.01068e-05	-1.96358	-0.256425
238918073	rs116209718	3.88368e-12	-1.92644	-0.963022	2.84263e-05	-1.95717	-1.01051	2.84591e-05	-1.95717	-1.01049
238918276	rs2689172	2.11214e-11	-1.8754	0.679443	0.00016873	-1.90153	0.714827	0.00016888	-1.90159	0.714649
238918413	rs2689171	2.11214e-11	-1.8754	0.679443	0.00016873	-1.90153	0.714827	0.00016888	-1.90159	0.714649
238918722	rs10925754	3.93598e-12	-1.93546	-0.94063	2.90342e-05	-1.95424	-0.992281	2.90678e-05	-1.95424	-0.99226
238919502	rs3011566	1.62339e-11	-1.81278	0.353635	0.000125214	-1.95762	0.47264	0.000125331	-1.95763	0.472457
238919619	rs3011567	7.012e-11	-1.91169	1.91566	0.000511408	-1.95537	1.87754	0.000511934	-1.95533	1.87739
238919833	rs10925755	3.93917e-12	-1.94374	-0.93154	2.94465e-05	-1.94763	-0.984796	2.94805e-05	-1.94763	-0.984774
238919928	rs10925756	3.95169e-12	-1.94152	-0.930579	2.94139e-05	-1.94953	-0.984002	2.94478e-05	-1.94954	-0.983979
238920004	rs3001438	2.27938e-11	-1.84004	0.720282	0.000187354	-1.87536	0.793359	0.000187519	-1.87544	0.793183
238920041	rs3011568	4.38641e-11	-1.80036	1.33521	0.000289903	-1.88688	1.24143	0.000290241	-1.88682	1.2414
238920700	rs17552683	3.67342e-12	-1.93678	-1.00834	2.75439e-05	-1.95302	-1.0462	2.75754e-05	-1.95302	-1.04618
238921067	rs3011569	2.70134e-11	-1.81329	0.863371	0.000223629	-1.85248	0.947471	0.000223824	-1.85257	0.947296
238921074	rs3001439	2.67175e-11	-1.81329	0.852358	0.000221128	-1.85248	0.936224	0.000221321	-1.85257	0.936049
238921204	rs17617693	3.90279e-12	-1.94442	-0.940138	2.93827e-05	-1.94483	-0.989764	2.94167e-05	-1.94483	-0.989739
238921247	rs16837404	3.96723e-11	-0.565594	-1.46361e-10	0.000193738	-1.04849	-1.46361e-10	0.000193834	-1.04913	-1.46361e-10
238921472	rs12754272	9.21121e-12	-1.92631	-0.0995108	5.54521e-05	-1.96557	-0.333908	5.55204e-05	-1.96557	-0.333812
238921776	rs3011570	3.45248e-11	-1.80536	1.10079	0.000289448	-1.83616	1.18913	0.000289698	-1.83625	1.18896
238921858	rs112871108	4.11703e-11	-0.528529	-1.46361e-10	0.000194622	-1.04394	-1.46361e-10	0.000194704	-1.04465	-1.46361e-10
238921903	rs3011571	3.58846e-11	-1.81118	1.14524	0.000309081	-1.84138	1.25999	0.000309349	-1.84147	1.25981
238922048	rs3011572	3.42206e-11	-1.90278	1.18936	0.000188582	-1.93654	0.861072	0.000188827	-1.93647	0.861164
238922154	rs61830576	1.53941e-11	-1.51226	-1.46361e-10	9.08457e-05	-1.80584	-1.46361e-10	9.09473e-05	-1.80585	-1.46361e-10
238922341	rs111971345	7.38534e-12	-1.76964	-0.477114	8.39135e-05	-1.52943	-0.355781	8.39551e-05	-1.52979	-0.356058
238922758	rs7549568	3.67822e-12	-1.8738	-1.07001	3.98558e-05	-1.56366	-1.06607	3.99116e-05	-1.56341	-1.06606
238922830	rs112639788	1.10892e-11	-1.84027	-1.46361e-10	8.36425e-05	-1.88845	-1.46361e-10	8.37226e-05	-1.88862	-1.46361e-10
238922873	rs17617783	5.62482e-12	-1.58885	-0.930208	3.84584e-05	-1.71203	-0.953393	3.84889e-05	-1.71234	-0.953427
238923012	rs3011576	1.09567e-11	-0.805125	-1.04717	3.80003e-05	-1.61031	-1.0671	3.80694e-05	-1.60963	-1.06709
238923426	rs2462012	4.63759e-12	-1.66891	-1.04314	2.73452e-05	-1.96555	-1.04091	2.73795e-05	-1.96554	-1.0408
238923563	rs2841408	1.22393e-09	3.76458	-0.901007	0.00108128	1.52106	-0.850158	0.00108268	1.52138	-0.850321
238923676	rs35443910	1.02307e-09	3.40598	-0.721672	0.000760987	0.936885	-0.617268	0.000761972	0.937106	-0.617329
238923702	rs187041676	9.8243e-12	-1.96139	-1.46361e-10	7.74604e-05	-1.96523	-1.46361e-10	7.75482e-05	-1.96523	-1.46361e-10
238923765	rs2841409	5.88264e-11	0.925303	-1.09696	0.000161208	-0.144014	-1.08829	0.000161395	-0.143963	-1.08832
238923868	rs2841410	1.03705e-09	3.60947	-0.911579	0.000926454	1.38198	-0.865617	0.000927635	1.38229	-0.865789
238924022	rs2841411	1.09211e-09	3.691	-0.941385	0.000959408	1.45034	-0.899024	0.00096061	1.45062	-0.899184
238924048	rs6700662	4.19281e-12	-1.71387	-1.099	2.58725e-05	-1.96329	-1.09853	2.59005e-05	-1.96333	-1.09854
238924706	rs2841412	2.76834e-11	-1.95269e-10	-0.925412	0.000209663	-1.95269e-10	-0.969497	0.000209899	-1.95269e-10	-0.969508
238924762	rs12124106	5.92712e-11	0.360136	-0.524259	0.000158146	-0.890871	-0.360609	0.000158395	-0.890229	-0.360811
238924765	rs75502411	1.10994e-11	-0.897905	-0.941453	5.21696e-05	-1.40708	-0.95342	5.22354e-05	-1.40692	-0.953457
238924799	rs79515040	1.05108e-11	-0.944208	-0.949632	5.00636e-05	-1.44043	-0.961278	5.01266e-05	-1.44027	-0.961314
238924847	rs74151422	2.4859e-11	-1.95269e-10	-1.03303	0.000193531	-1.95269e-10	-1.04956	0.00019374	-1.95269e-10	-1.04962
238925150	rs7521603	2.36491e-11	-1.95269e-10	-1.08292	0.000185767	-1.95269e-10	-1.09051	0.000185973	-1.95269e-10	-1.09053
238925179	rs2140422	6.71876e-10	2.98895	-0.725127	0.000559137	0.632567	-0.621173	0.000559854	0.632776	-0.621233
238925185	rs1589688	2.7544e-11	-1.95269e-10	-0.930462	0.000208752	-1.95269e-10	-0.973854	0.000208986	-1.95269e-10	-0.973865
238925278	rs55765837	1.2112e-11	-1.75205	-1.46361e-10	8.64179e-05	-1.8558	-1.46361e-10	8.65118e-05	-1.85585	-1.46361e-10
238925526	rs61830578	4.4989e-12	-1.66025	-1.08216	2.65392e-05	-1.9645	-1.07188	2.65675e-05	-1.96447	-1.07197
238925724	rs2689183	2.95465e-11	-1.95269e-10	-0.860281	0.000221954	-1.95269e-10	-0.91253	0.000222203	-1.95269e-10	-0.912543
238925791	rs12136105	4.21063e-10	2.49175	-0.695214	0.000404927	0.27614	-0.587432	0.00040544	0.276334	-0.587495
238925837	rs2841414	2.94837e-11	-1.95269e-10	-0.862411	0.000221537	-1.95269e-10	-0.914412	0.000221785	-1.95269e-10	-0.914425
238925852	rs2689182	2.96586e-11	-1.95269e-10	-0.856496	0.000222698	-1.95269e-10	-0.909183	0.000222948	-1.95269e-10	-0.909196
238925914	rs2462011	2.95731e-11	-1.95269e-10	-0.85938	0.000222131	-1.95269e-10	-0.911734	0.00022238	-1.95269e-10	-0.911747
238925915	rs34059424	3.07449e-10	2.20585	-0.723786	0.000340393	0.134759	-0.619658	0.000340816	0.134928	-0.619718
238925973	rs61830579	3.30355e-11	-0.748665	-1.46361e-10	0.000123011	-1.50273	-1.46361e-10	0.000123152	-1.50272	-1.46361e-10
238926014	rs6694953	5.11438e-12	-1.83666	-0.777527	3.9752e-05	-1.94153	-0.690814	3.9783e-05	-1.94174	-0.690949
238926247	rs142701247	2.93037e-10	-1.95269e-10	1.43405	0.00205619	-1.95269e-10	1.31361	0.00205859	-1.95269e-10	1.31364
238926268	rs116650189	2.34531e-11	-1.95269e-10	-1.09124	0.000184609	-1.95269e-10	-1.09676	0.000184823	-1.95269e-10	-1.09673
238926365	rs2689181	2.93177e-11	-1.95269e-10	-0.868055	0.000220436	-1.95269e-10	-0.919394	0.000220683	-1.95269e-10	-0.919407
238926569	rs35734680	5.00448e-11	-0.333328	-1.46361e-10	0.00149681	0.996093	-1.46361e-10	0.0014985	0.996085	-1.46361e-10
238926821	rs12408234	3.87292e-10	2.5421	-0.829171	0.000386297	0.381501	-0.739895	0.000386768	0.38164	-0.739948
238926912	rs2841415	3.33501e-11	0.263551	-1.00274	5.72571e-05	-1.30046	-0.966983	5.73671e-05	-1.29956	-0.967101
238927158	rs139573480	2.01295e-10	1.05852	-1.46361e-10	0.00538764	2.27686	-1.46361e-10	0.00539379	2.27687	-1.46361e-10
238927190	rs61830580	3.76526e-11	-0.617844	-1.46361e-10	0.000133518	-1.42077	-1.46361e-10	0.000133671	-1.42075	-1.46361e-10
238927247	rs147147510	1.24084e-11	-1.72788	-1.46361e-10	8.83889e-05	-1.83325	-1.46361e-10	8.84971e-05	-1.83316	-1.46361e-10
238927634	rs1916623	3.00469e-11	-1.95269e-10	-0.843488	0.00022528	-1.95269e-10	-0.897654	0.000225533	-1.95269e-10	-0.897668
238927679	rs1916622	3.00681e-11	-1.95269e-10	-0.842782	0.000225421	-1.95269e-10	-0.897028	0.000225674	-1.95269e-10	-0.897041
238928190	rs111902754	3.62919e-11	-0.654651	-1.46361e-10	0.000130441	-1.44408	-1.46361e-10	0.000130591	-1.44406	-1.46361e-10
238928467	rs12139157	6.38157e-10	3.09842	-0.886084	0.000481168	0.667282	-0.806066	0.000481777	0.667462	-0.806113
238928481	rs1357520	5.26438e-12	-1.50858	-1.0767	2.69895e-05	-1.94427	-1.07528	2.70253e-05	-1.94415	-1.07521
238928719	rs1357519	5.2625e-12	-1.50858	-1.07706	2.69796e-05	-1.94427	-1.07565	2.70154e-05	-1.94415	-1.07558
238928805	rs6429100	4.99294e-12	-1.88931	-0.748914	4.21216e-05	-1.91439	-0.660045	4.21496e-05	-1.91472	-0.660193
238929062	rs10802730	4.17113e-10	2.64224	-0.855128	0.000360111	0.341351	-0.769939	0.000360562	0.341519	-0.769989
238929076	rs61830581	4.93252e-12	-1.56016	-1.09024	2.65319e-05	-1.9542	-1.08246	2.65624e-05	-1.95411	-1.08253
238929329	rs10925758	4.48737e-11	0.201203	-0.643598	0.000126033	-0.954273	-0.524182	0.000126231	-0.953647	-0.524372
238929346	rs10925759	4.91802e-11	0.259219	-0.609976	0.000139511	-0.914516	-0.462343	0.000139731	-0.913878	-0.462538
238929525	rs10754654	3.14924e-10	2.37722	-0.871138	0.00031213	0.216998	-0.788579	0.000312514	0.217142	-0.788628
238929562	rs138836343	1.62805e-11	-1.45628	-1.46361e-10	0.000229401	-0.879529	-1.46361e-10	0.000229614	-0.879733	-1.46361e-10
238929572	rs75407889	1.11851e-11	-1.83166	-1.46361e-10	7.74342e-05	-1.96557	-1.46361e-10	7.7522e-05	-1.96557	-1.46361e-10
238930016	rs11583195	5.27795e-10	2.94452	-0.922057	0.00043417	0.606982	-0.848545	0.000434716	0.607148	-0.848588
238930341	rs2841416	1.10192e-11	-0.847874	-0.998736	0.000125926	-0.513545	-0.965764	0.000125905	-0.514833	-0.965771
238930353	rs2689178	2.62332e-11	-0.00126902	-0.977952	5.11463e-05	-1.44132	-0.938988	5.12386e-05	-1.44052	-0.939122
238930387	rs17553093	1.99481e-11	-1.25311	-1.46361e-10	8.59123e-05	-1.86167	-1.46361e-10	8.60259e-05	-1.86148	-1.46361e-10
238930549	rs16837416	2.76388e-10	-1.95269e-10	1.37556	0.00218336	-1.95269e-10	1.37362	0.0021842	-1.95269e-10	1.37287
238930859	rs10925760	4.94435e-11	0.292608	-0.638023	0.000134106	-0.922657	-0.493712	0.00013432	-0.922009	-0.493902
238931061	rs2841417	3.51317e-11	0.185368	-0.87251	0.000213069	-0.0985458	-0.854837	0.000213191	-0.099269	-0.854675
238931099	rs2689177	3.54447e-12	-1.92919	-1.05167	3.06554e-05	-1.81149	-1.0807	3.06799e-05	-1.81188	-1.08065
238931277	rs2689128	1.65072e-11	-0.624186	-0.818261	0.000237726	-0.0801438	-0.763737	0.000237644	-0.0816113	-0.76375
238931367	rs2689129	2.89966e-11	-1.95269e-10	-0.879068	0.000218308	-1.95269e-10	-0.929091	0.000218553	-1.95269e-10	-0.929103
238931388	rs2689130	4.1662e-11	0.402354	-0.919012	0.000254795	0.0967768	-0.871319	0.00025497	0.0961725	-0.871159
238931964	rs2689131	5.28571e-11	0.279053	-0.557707	0.000241763	-0.430806	-0.396234	0.000241881	-0.431402	-0.396288
238932252	rs2689132	6.9659e-12	-1.29035	-1.01487	6.24944e-05	-1.13896	-1.04096	6.24466e-05	-1.14073	-1.04109
238932257	rs17618142	1.64031e-11	-1.44877	-1.46361e-10	8.03232e-05	-1.92894	-1.46361e-10	8.04242e-05	-1.92882	-1.46361e-10
238932321	rs61830582	2.23114e-11	-1.14115	-1.46361e-10	9.73978e-05	-1.7362	-1.46361e-10	9.75121e-05	-1.73616	-1.46361e-10
238932322	rs16837426	9.79158e-12	-1.96472	-1.46361e-10	0.000101977	-1.69025	-1.46361e-10	0.000102107	-1.69011	-1.46361e-10
238932382	rs71644945	1.30593e-09	3.82863	-0.900206	0.000477264	0.673271	-0.820201	0.000477791	0.673287	-0.820247
238932563	rs77414721	6.00507e-11	-1.95269e-10	-0.151058	0.000522815	-1.95269e-10	-0.0557729	0.000523106	-1.95269e-10	-0.0563492
238933426	rs12743249	8.59877e-10	3.45245	-0.94191	0.000342815	0.392228	-0.870037	0.000343184	0.392211	-0.870079
238933801	rs1916625	3.87141e-12	-1.80049	-1.09214	3.6614e-05	-1.63435	-1.08022	3.66488e-05	-1.63454	-1.08021
238934255	rs17618287	1.759e-11	-1.37891	-1.46361e-10	8.08294e-05	-1.92266	-1.46361e-10	8.09318e-05	-1.92253	-1.46361e-10
238934301	rs2841340	1.12353e-10	1.3329	-0.857499	5.59381e-05	-1.36038	-0.930377	5.60239e-05	-1.36014	-0.930219
238934400	rs78886279	3.13455e-11	-0.801175	-1.46361e-10	0.000114701	-1.57267	-1.46361e-10	0.000114839	-1.5726	-1.46361e-10
238934480	rs1523434	3.92042e-12	-1.78535	-1.09469	3.72641e-05	-1.61304	-1.08393	3.72991e-05	-1.61324	-1.08392
238934619	rs2689133	1.03751e-10	1.24764	-0.851901	5.4287e-05	-1.39658	-0.924137	5.437e-05	-1.39634	-0.923977
238935020	rs73107780	1.80363e-11	-0.846056	-0.507801	0.000145576	-0.802672	-0.53163	0.000145309	-0.805157	-0.532114
238935126	rs17618334	1.23993e-11	-1.00147	-0.727131	0.000609273	0.794401	-0.697133	0.000608305	0.791704	-0.69716
238935164	rs61830608	1.25208e-11	-0.991723	-0.727131	0.000619396	0.810879	-0.697133	0.000618407	0.808174	-0.69716
238935229	rs61830610	1.23822e-11	-1.00147	-0.728512	0.0006084	0.794401	-0.698568	0.000607433	0.791704	-0.698596
238935295	rs17553509	1.23633e-11	-1.00147	-0.730043	0.000607432	0.794401	-0.70016	0.000606467	0.791704	-0.700187
238935378	rs66907380	1.24062e-11	-0.99663	-0.731417	0.000592683	0.77125	-0.701589	0.000591733	0.768538	-0.701617
238935394	rs72765252	1.24673e-11	-0.991723	-0.731417	0.000616642	0.810879	-0.701589	0.000615658	0.808174	-0.701617
238935404	rs61830611	1.24844e-11	-0.991723	-0.730043	0.000617525	0.810879	-0.70016	0.000616538	0.808174	-0.700187
238935436	rs146815600	1.10473e-11	-1.84406	-1.46361e-10	7.91193e-05	-1.94404	-1.46361e-10	7.92066e-05	-1.94407	-1.46361e-10
238935521	rs17553542	9.20148e-09	4.88087	-1.46361e-10	0.000120805	-1.52082	-1.46361e-10	0.000120965	-1.52064	-1.46361e-10
238935554	rs61830612	1.20456e-11	-1.01313	-0.74442	0.000610093	0.813724	-0.715113	0.000609112	0.811008	-0.71514
238935609	rs61830613	1.31485e-11	-0.941254	-0.728686	0.000673108	0.895656	-0.69875	0.000672006	0.89291	-0.698777
238935732	rs2689134	6.24346e-12	-1.41308	-1.00163	2.6933e-05	-1.96165	-1.06	2.69647e-05	-1.96169	-1.05991
238936131	rs2255516	5.24973e-12	-1.53926	-1.04881	8.714e-05	-0.780053	-1.06743	8.70988e-05	-0.781563	-1.06753
238937387	rs1581470	4.55355e-12	-1.82412	-0.906224	6.09485e-05	-1.19817	-1.0068	6.09208e-05	-1.19983	-1.00673
238938041	rs6663844	1.73882e-11	-0.955216	-0.435237	0.000139843	-0.913981	-0.4605	0.000139599	-0.916344	-0.461014
238938435	rs3001431	6.84295e-12	-1.25765	-1.06538	2.59617e-05	-1.96479	-1.09359	2.59925e-05	-1.96477	-1.09356
238938497	rs79016051	1.11722e-11	-0.969618	-0.863202	4.97809e-05	-1.53168	-0.875688	4.98452e-05	-1.53159	-0.875626
238938520	rs6664293	1.61116e-11	-1.04746	-0.41925	0.000129289	-1.00813	-0.444818	0.000129077	-1.01039	-0.445338
238938591	rs6667023	1.61617e-11	-1.04746	-0.416139	0.000129684	-1.00813	-0.441767	0.000129471	-1.01039	-0.442288
238939020	rs2689127	7.23336e-12	-1.27095	-0.996591	2.69171e-05	-1.96517	-1.05707	2.69504e-05	-1.96516	-1.05698
238939300	rs2841342	7.06228e-12	-1.29717	-0.994304	2.69463e-05	-1.96555	-1.0556	2.69794e-05	-1.96555	-1.05551
238940426	rs1523433	3.88443e-12	-1.7918	-1.09747	3.67182e-05	-1.62208	-1.08965	3.67528e-05	-1.62228	-1.08964
238940449	rs1523432	3.89059e-12	-1.78959	-1.0981	3.67732e-05	-1.61898	-1.09125	3.68078e-05	-1.61917	-1.09125
238940473	rs16837442	6.04345e-12	-1.48474	-0.962534	9.1027e-05	-0.815117	-0.988727	9.10707e-05	-0.815734	-0.988763
238941256	rs2689126	9.45178e-11	1.08943	-0.786886	5.28994e-05	-1.47535	-0.871258	5.29807e-05	-1.47513	-0.871074
238941501	rs138806741	1.03714e-11	-1.90719	-1.46361e-10	0.000109096	-1.62277	-1.46361e-10	0.000109199	-1.62296	-1.46361e-10
238941763	rs6429101	5.13605e-12	-1.59922	-1.01074	2.84629e-05	-1.89588	-1.07052	2.84912e-05	-1.8961	-1.07044
238941780	rs6429102	1.85504e-11	-0.974021	-0.351732	0.000148901	-0.933167	-0.378552	0.00014864	-0.935509	-0.379098
238941879	rs7533979	4.11907e-11	0.4937	-1.02173	3.96368e-05	-1.55327	-1.08197	3.97039e-05	-1.55275	-1.08193
238942086	rs182671008	1.5356e-11	-1.12412	-0.390623	0.0002954	-0.284715	-0.341955	0.00029555	-0.28546	-0.341834
238942117	rs145925917	2.43342e-11	-1.95269e-10	-1.05437	0.000188295	-1.95269e-10	-1.07699	0.000188511	-1.95269e-10	-1.07698
238942337	rs7542176	4.90571e-12	-1.82323	-0.832621	6.41171e-05	-1.20023	-0.954056	6.40893e-05	-1.20189	-0.953962
238942589	rs2689125	8.20776e-11	0.889964	-0.728546	5.28944e-05	-1.52565	-0.821056	5.29762e-05	-1.52544	-0.820853
238942766	rs79427859	1.69662e-11	-1.01901	-0.396009	0.000136169	-0.979087	-0.422015	0.00013594	-0.981375	-0.422543
238943009	rs2841343	4.31888e-12	-1.93641	-0.846838	3.2726e-05	-1.87759	-0.949242	3.27655e-05	-1.87768	-0.949075
238943126	rs76295154	1.01019e-11	-1.93352	-1.46361e-10	8.11563e-05	-1.91862	-1.46361e-10	8.12422e-05	-1.9187	-1.46361e-10
238943518	rs2841344	4.33069e-12	-1.92298	-0.857536	3.24147e-05	-1.87892	-0.957461	3.24538e-05	-1.87902	-0.957299
238943656	rs61830615	3.22761e-11	-0.77192	-1.46361e-10	0.000118336	-1.54148	-1.46361e-10	0.000118478	-1.54141	-1.46361e-10
238943897	rs7537899	5.07009e-12	-1.75605	-0.866842	5.80702e-05	-1.27435	-0.978995	5.80492e-05	-1.27593	-0.978909
238943999	rs7538016	5.05494e-12	-1.75605	-0.869834	5.79455e-05	-1.27435	-0.981145	5.79245e-05	-1.27593	-0.981059
238944366	rs2841345	1.00799e-10	1.14661	-0.779731	5.4466e-05	-1.45228	-0.86514	5.45501e-05	-1.45206	-0.864954
238944430	rs61830616	1.12941e-11	-1.09405	-0.727919	0.000564475	0.718849	-0.697952	0.000563588	0.716169	-0.69798
238944494	rs74151427	9.7879e-12	-1.9651	-1.46361e-10	0.000101193	-1.69797	-1.46361e-10	0.000101321	-1.69784	-1.46361e-10
238944590	rs2689124	5.84518e-12	-1.38832	-1.09231	0.000128732	-0.359463	-1.09781	0.000128595	-0.361639	-1.09783
238944889	rs187610152	9.78553e-12	-1.96534	-1.46361e-10	8.51786e-05	-1.87025	-1.46361e-10	8.52739e-05	-1.87026	-1.46361e-10
238944925	rs55672149	4.70594e-12	-1.82759	-0.869834	6.73838e-05	-1.12345	-0.981145	6.73483e-05	-1.1252	-0.981059
238945202	rs72765260	1.433e-11	-1.58389	-1.46361e-10	9.6473e-05	-1.74574	-1.46361e-10	9.65767e-05	-1.7458	-1.46361e-10
238945269	rs1523431	4.0264e-12	-1.7603	-1.09307	3.80154e-05	-1.57833	-1.09868	3.80506e-05	-1.57854	-1.09868
238946080	rs35024245	9.41594e-10	3.58859	-0.987259	0.000305817	0.333564	-0.925577	0.000306161	0.333591	-0.925613
238946187	rs35664373	9.42473e-10	3.58859	-0.986326	0.000306173	0.333564	-0.924414	0.000306517	0.333591	-0.924451
238946546	rs2841346	6.79269e-12	-1.34612	-0.984282	2.7034e-05	-1.96512	-1.05278	2.70668e-05	-1.96514	-1.05269
238946642	rs6678845	4.98331e-12	-1.72058	-0.919572	5.25186e-05	-1.3329	-1.02093	5.25019e-05	-1.33442	-1.02086
238946645	rs6663641	5.01869e-12	-1.71351	-0.919572	5.19316e-05	-1.34414	-1.02093	5.19157e-05	-1.34565	-1.02086
238947206	rs61830617	1.97442e-11	-1.26339	-1.46361e-10	8.34703e-05	-1.89051	-1.46361e-10	8.358e-05	-1.89033	-1.46361e-10
238947288	rs11589518	6.69657e-10	3.23322	-0.972701	0.000248258	0.107019	-0.907552	0.000248536	0.107045	-0.907591
238947340	rs113792066	1.78893e-11	-0.839053	-0.522989	0.000144454	-0.795535	-0.546506	0.000144189	-0.798027	-0.546984
238947387	rs16837451	1.2663e-11	-0.885238	-0.822326	5.4102e-05	-1.4754	-0.848726	5.41727e-05	-1.4753	-0.848654
238947632	rs4313384	6.53991e-10	3.20979	-0.972943	0.000244857	0.0922357	-0.906559	0.000245132	0.0922616	-0.9066
238947651	rs77942957	5.87799e-09	4.43272	-1.46361e-10	0.000108376	-1.62939	-1.46361e-10	0.000108517	-1.62923	-1.46361e-10
238947668	rs16837455	9.82626e-12	-1.96119	-1.46361e-10	0.000106169	-1.64997	-1.46361e-10	0.000106305	-1.64982	-1.46361e-10
238948122	rs74599860	1.73811e-11	-0.863651	-0.52721	0.000140296	-0.820606	-0.550641	0.000140042	-0.823071	-0.551116
238948539	rs57211654	9.78857e-12	-1.96503	-1.46361e-10	0.000102543	-1.68472	-1.46361e-10	0.000102673	-1.68458	-1.46361e-10
238948986	rs140232403	5.469e-11	-1.95269e-10	-0.244566	0.000423783	-1.95269e-10	-0.265778	0.000424238	-1.95269e-10	-0.265839
238949005	rs3011577	9.5862e-11	1.02797	-0.711303	5.9944e-05	-1.40671	-0.814875	6.00365e-05	-1.40651	-0.81467
238949093	rs61830618	3.44975e-11	-0.705361	-1.46361e-10	0.000118446	-1.54054	-1.46361e-10	0.000118591	-1.54045	-1.46361e-10
238949116	rs3011578	3.68871e-12	-1.84353	-1.09744	3.37665e-05	-1.69666	-1.09887	3.3799e-05	-1.69684	-1.09887
238949247	rs16837458	9.79895e-12	-1.96397	-1.46361e-10	9.62764e-05	-1.74778	-1.46361e-10	9.63969e-05	-1.74766	-1.46361e-10
238949605	rs16832133	9.78664e-12	-1.96523	-1.46361e-10	9.89127e-05	-1.72076	-1.46361e-10	9.90385e-05	-1.72062	-1.46361e-10
238949623	rs71644948	6.03915e-10	3.08576	-0.928577	0.000238724	0.0143063	-0.853997	0.000238991	0.0143316	-0.85404
238950053	rs148171190	2.94874e-11	-1.95269e-10	-0.862283	0.000222311	-1.95269e-10	-0.910921	0.000222559	-1.95269e-10	-0.91094
238950136	rs113775565	1.53886e-11	-1.51262	-1.46361e-10	7.99015e-05	-1.93421	-1.46361e-10	8.00023e-05	-1.93408	-1.46361e-10
238950413	rs76165589	1.95998e-11	-1.27073	-1.46361e-10	8.32713e-05	-1.8929	-1.46361e-10	8.33805e-05	-1.89272	-1.46361e-10
238950904	rs73109915	9.78519e-12	-1.96538	-1.46361e-10	9.8712e-05	-1.72279	-1.46361e-10	9.88362e-05	-1.72267	-1.46361e-10
238950925	rs1474322	3.68642e-12	-1.8426	-1.09899	3.39619e-05	-1.69529	-1.09447	3.39946e-05	-1.69546	-1.09447
238951050	rs61830619	1.53886e-11	-1.51262	-1.46361e-10	7.99015e-05	-1.93421	-1.46361e-10	8.00023e-05	-1.93408	-1.46361e-10
238951531	rs76804027	1.78211e-11	-0.820092	-0.545771	0.000144023	-0.776213	-0.568814	0.000143757	-0.778725	-0.569282
238951558	rs61830620	1.55644e-11	-1.50126	-1.46361e-10	8.01448e-05	-1.93116	-1.46361e-10	8.02464e-05	-1.93103	-1.46361e-10
238951604	rs12084392	1.56069e-11	-0.91489	-0.583646	0.000130034	-0.841325	-0.605878	0.000129806	-0.843765	-0.606329
238951649	rs2689191	3.68047e-12	-1.84448	-1.09872	3.39087e-05	-1.69808	-1.09325	3.39414e-05	-1.69825	-1.09325
238951707	rs10495420	2.49434e-11	-1.02964	-1.46361e-10	0.000107292	-1.63944	-1.46361e-10	0.000107425	-1.63934	-1.46361e-10
238951790	rs61830621	2.49434e-11	-1.02964	-1.46361e-10	0.000107292	-1.63944	-1.46361e-10	0.000107425	-1.63934	-1.46361e-10
238952049	rs1464644	5.20511e-12	-1.95822	-0.638384	5.94579e-05	-1.43131	-0.798418	5.94816e-05	-1.43219	-0.79828
238952062	rs73109918	9.78329e-12	-1.96557	-1.46361e-10	0.000100193	-1.7079	-1.46361e-10	0.00010032	-1.70777	-1.46361e-10
238952179	rs61830622	2.53429e-11	-1.01375	-1.46361e-10	0.000108306	-1.63004	-1.46361e-10	0.00010844	-1.62993	-1.46361e-10
238952309	rs6693951	4.35403e-11	0.552329	-1.02489	3.91171e-05	-1.56284	-1.0856	3.9183e-05	-1.56232	-1.08557
238952465	rs1464643	3.61149e-12	-1.86404	-1.09809	3.29904e-05	-1.72756	-1.09122	3.30225e-05	-1.72773	-1.09122
238952498	rs1464642	3.63089e-12	-1.85883	-1.09794	3.30875e-05	-1.71962	-1.09622	3.31196e-05	-1.71979	-1.09622
238952595	rs78801664	4.42281e-11	-0.456885	-1.46361e-10	0.00027903	-0.683681	-1.46361e-10	0.000278744	-0.685839	-1.46361e-10
238952617	rs1464641	3.59557e-12	-1.86895	-1.09759	3.27841e-05	-1.73511	-1.08994	3.28161e-05	-1.73527	-1.08994
238952622	rs10495421	1.54759e-11	-1.50696	-1.46361e-10	8.00217e-05	-1.9327	-1.46361e-10	8.01229e-05	-1.93257	-1.46361e-10
238952825	rs73109921	9.78572e-12	-1.96532	-1.46361e-10	0.000101742	-1.69256	-1.46361e-10	0.000101871	-1.69243	-1.46361e-10
238953110	rs61830623	5.22077e-11	-0.291017	-1.46361e-10	0.000258487	-0.760155	-1.46361e-10	0.000258359	-0.761782	-1.46361e-10
238953146	rs2841347	1.77116e-10	1.58027	-0.649709	6.82269e-05	-1.33034	-0.761817	6.8336e-05	-1.3301	-0.761593
238953397	rs117601028	2.60803e-11	-1.95269e-10	-0.985065	0.00021387	-1.95269e-10	-0.949631	0.000214131	-1.95269e-10	-0.949546
238953523	rs73109924	1.75294e-11	-0.826649	-0.555717	0.000141678	-0.782894	-0.57855	0.000141418	-0.7854	-0.579013
238954046	rs2841348	1.60098e-10	1.47925	-0.649709	6.70739e-05	-1.34739	-0.761817	6.71811e-05	-1.34715	-0.761593
238954301	rs73109927	1.76041e-11	-0.826649	-0.551465	0.000142269	-0.782894	-0.574387	0.000142008	-0.7854	-0.574853
238954390	rs17619064	2.00385e-11	-1.24859	-1.46361e-10	8.38794e-05	-1.88562	-1.46361e-10	8.39901e-05	-1.88543	-1.46361e-10
238954454	rs11584953	7.94437e-10	3.37271	-0.941324	0.000281774	0.195436	-0.869329	0.000282089	0.195462	-0.869371
238954638	rs61830624	1.54759e-11	-1.50696	-1.46361e-10	8.00217e-05	-1.9327	-1.46361e-10	8.01229e-05	-1.93257	-1.46361e-10
238954714	rs76345655	1.95998e-11	-1.27073	-1.46361e-10	8.32713e-05	-1.8929	-1.46361e-10	8.33805e-05	-1.89272	-1.46361e-10
238954803	rs71644949	5.29276e-10	2.9633	-0.938038	0.000218667	-0.062081	-0.865367	0.000218912	-0.0620562	-0.865409
238954829	rs75384979	3.55577e-12	-1.87949	-1.09819	3.21992e-05	-1.75155	-1.09151	3.22308e-05	-1.75171	-1.0915
238954841	rs2841349	3.56975e-12	-1.87552	-1.09823	3.23961e-05	-1.74532	-1.09164	3.24279e-05	-1.74548	-1.09164
238954854	rs550373670	3.02081e-11	-1.95269e-10	-0.838137	0.000227163	-1.95269e-10	-0.889333	0.000227416	-1.95269e-10	-0.889353
238954992	rs2841350	3.57507e-12	-1.8739	-1.09836	3.24657e-05	-1.74279	-1.09202	3.24975e-05	-1.74295	-1.09202
238955126	rs2841351	3.59948e-12	-1.86727	-1.09819	3.28178e-05	-1.73252	-1.09151	3.28498e-05	-1.73268	-1.0915
238955146	rs17554324	2.43892e-11	-1.05211	-1.46361e-10	0.000105884	-1.65265	-1.46361e-10	0.000106015	-1.65255	-1.46361e-10
238955217	rs2841352	3.60586e-12	-1.86575	-1.09794	3.2917e-05	-1.73018	-1.09083	3.29491e-05	-1.73034	-1.09083
238955230	rs2689190	1.64951e-10	1.51843	-0.659028	6.59408e-05	-1.35636	-0.769883	6.60456e-05	-1.35613	-0.769662
238955247	rs2841353	3.67112e-12	-1.8482	-1.09755	3.38369e-05	-1.70362	-1.08983	3.38696e-05	-1.70379	-1.08982
238955401	rs2841354	4.5325e-12	-1.85883	-0.876141	3.92071e-05	-1.71962	-0.926517	3.92446e-05	-1.71979	-0.926529
238955547	rs2841355	8.54555e-12	-1.0132	-1.08763	8.78033e-05	-0.74449	-1.09541	8.77062e-05	-0.746696	-1.09544
238956224	rs73109933	1.77869e-11	-0.81078	-0.557003	0.000148766	-0.732816	-0.579808	0.000148489	-0.735351	-0.580271
238956229	rs73109935	1.72857e-11	-0.844904	-0.551465	0.000139646	-0.801498	-0.574387	0.000139393	-0.803984	-0.574853
238956387	rs2689189	3.92971e-12	-1.937	-0.94068	3.18269e-05	-1.87421	-0.980476	3.18596e-05	-1.87431	-0.980487
238956482	rs61830625	2.34895e-11	-1.08969	-1.46361e-10	0.000103597	-1.67449	-1.46361e-10	0.000103725	-1.67439	-1.46361e-10
238956539	rs2841357	2.83734e-11	-1.95269e-10	-0.900796	0.000214721	-1.95269e-10	-0.945661	0.000214962	-1.95269e-10	-0.945674
238956576	rs2689188	2.85147e-11	0.0482564	-0.944082	3.54272e-05	-1.7113	-1.03622	3.54845e-05	-1.71089	-1.03615
238956687	rs2841359	4.12053e-12	-1.87145	-0.958813	3.58707e-05	-1.73898	-0.996093	3.59053e-05	-1.73914	-0.996104
238956816	rs6429103	3.82219e-11	0.424908	-1.02775	3.71658e-05	-1.61281	-1.0868	3.72271e-05	-1.61232	-1.08677
238956945	rs2841360	3.89024e-10	2.41721	-0.699817	0.000313699	-0.00430617	-0.562258	0.000313979	-0.00450147	-0.562304
238956984	rs2689187	3.89024e-10	2.41721	-0.699817	0.000313699	-0.00430617	-0.562258	0.000313979	-0.00450147	-0.562304
238957138	rs2841361	4.31508e-12	-1.86079	-0.923341	3.75994e-05	-1.7226	-0.965411	3.76354e-05	-1.72277	-0.965423
238957160	rs2689186	4.17458e-10	2.48975	-0.701811	0.000328568	0.0443157	-0.56457	0.000328861	0.044118	-0.564617
238957169	rs2841362	3.94157e-10	2.44046	-0.709958	0.000314892	0.0112558	-0.574026	0.000315173	0.0110597	-0.574072
238957634	rs2462013	4.25815e-12	-1.86419	-0.933218	3.70843e-05	-1.7278	-0.974007	3.71199e-05	-1.72796	-0.974019
238957701	rs12136776	4.575e-11	0.606436	-1.02949	3.9903e-05	-1.54103	-1.08752	3.99706e-05	-1.5405	-1.08749
238957785	rs2689185	4.24354e-12	-1.8625	-0.938351	3.70154e-05	-1.72521	-0.978459	3.70509e-05	-1.72537	-0.978471
238957805	rs61830626	1.69835e-11	-0.513733	-0.900273	5.79671e-05	-1.43711	-0.818014	5.80262e-05	-1.43718	-0.81806
238957909	rs61830631	2.34895e-11	-1.08969	-1.46361e-10	0.000103597	-1.67449	-1.46361e-10	0.000103725	-1.67439	-1.46361e-10
238958173	rs3011580	7.47314e-12	-1.19027	-1.04466	3.24253e-05	-1.81929	-1.01677	3.24661e-05	-1.81917	-1.01676
238958268	rs3011581	7.41059e-12	-1.19867	-1.04466	3.23075e-05	-1.82293	-1.01677	3.23481e-05	-1.82281	-1.01676
238958542	rs2841364	7.41059e-12	-1.19867	-1.04466	3.23075e-05	-1.82293	-1.01677	3.23481e-05	-1.82281	-1.01676
238958630	rs2841365	7.4135e-12	-1.19867	-1.04427	3.23231e-05	-1.82293	-1.01629	3.23637e-05	-1.82281	-1.01628
238958645	rs1983431	3.08882e-11	-0.815871	-1.46361e-10	0.000111201	-1.60366	-1.46361e-10	0.000111336	-1.60358	-1.46361e-10
238958752	rs112921211	1.65226e-11	-0.89432	-0.547197	0.000133342	-0.851872	-0.57021	0.000133107	-0.854304	-0.570677
238958776	rs2689164	8.20127e-12	-1.04967	-1.09228	3.1727e-05	-1.75904	-1.09879	3.17586e-05	-1.75917	-1.0988
238958842	rs77598483	4.12634e-11	-1.95269e-10	-0.526271	0.000324187	-1.95269e-10	-0.53368	0.000324416	-1.95269e-10	-0.534107
238958963	rs111878683	6.03663e-12	-1.82819	-0.620208	6.63874e-05	-1.49568	-0.623809	6.64419e-05	-1.4956	-0.624202
238959115	rs1983430	4.12386e-12	-1.88909	-0.940372	3.54435e-05	-1.76685	-0.980209	3.5478e-05	-1.767	-0.980221
238959249	rs12727083	2.6381e-11	-0.469724	-0.503877	5.43078e-05	-1.94605	-0.374285	5.4372e-05	-1.94592	-0.374365
238959408	rs1523427	4.17786e-12	-1.86754	-0.948908	3.63968e-05	-1.73294	-0.987581	3.64318e-05	-1.7331	-0.987592
238959937	rs35285223	7.2874e-10	3.20481	-0.859741	0.00042019	0.495885	-0.770177	0.000420377	0.495245	-0.770227
238959987	rs12093152	7.25758e-10	3.20481	-0.863843	0.000418174	0.495885	-0.774988	0.000418359	0.495245	-0.775038
238960120	rs35729605	6.24592e-10	3.19588	-1.00503	0.00023328	0.0834688	-0.946229	0.000233543	0.0834946	-0.946263
238960682	rs1474325	2.63818e-11	-0.973571	-1.46361e-10	0.000362176	-0.42287	-1.46361e-10	0.000362584	-0.422877	-1.46361e-10
238961284	rs146271261	1.01579e-11	-1.928	-1.46361e-10	7.94027e-05	-1.94047	-1.46361e-10	7.94753e-05	-1.94069	-1.46361e-10
238961310	rs7417116	3.27528e-10	2.53581	-0.990484	0.000171062	-0.245145	-0.927831	0.00017125	-0.245145	-0.927867
238961417	rs6429104	1.06705e-08	5.74578	-0.716788	0.0025774	2.31133	-0.771793	0.00257042	2.30786	-0.772168
238961620	rs6429105	3.94226e-11	-1.95269e-10	-0.571906	0.000310851	-1.95269e-10	-0.575685	0.000311076	-1.95269e-10	-0.576097
238961860	rs2841366	7.25424e-12	-1.17916	-1.0855	3.0395e-05	-1.80432	-1.0964	3.04255e-05	-1.80442	-1.09643
238962079	rs73109942	9.79128e-12	-1.96475	-1.46361e-10	9.73203e-05	-1.73699	-1.46361e-10	9.74423e-05	-1.73687	-1.46361e-10
238962397	rs4491054	3.26082e-11	-0.761683	-1.46361e-10	0.000114666	-1.57298	-1.46361e-10	0.000114805	-1.5729	-1.46361e-10
238962421	rs76323622	1.50978e-11	-0.929346	-0.602348	0.000121905	-0.887592	-0.624169	0.000121697	-0.889984	-0.624611
238962599	rs2689163	7.53029e-12	-1.14998	-1.07733	3.09328e-05	-1.79097	-1.09222	3.09631e-05	-1.79107	-1.09227
238962668	rs10925763	8.15501e-09	5.4551	-0.694964	0.00220735	2.13613	-0.751577	0.00220154	2.13274	-0.751964
238962748	rs12086208	3.45291e-10	2.60622	-1.00808	0.000174751	-0.201511	-0.950127	0.000174943	-0.20151	-0.950161
238962962	rs17554606	3.66151e-11	-0.00668204	-0.639103	0.000259878	-0.148978	-0.60581	0.000259682	-0.150838	-0.60584
238963424	rs77269501	8.71383e-12	-1.62842	-0.452912	0.000138121	-0.903934	-0.482937	0.000137836	-0.906609	-0.483457
238963434	rs17554620	5.45783e-12	-1.67946	-0.869735	0.0002295	-0.0859877	-0.793107	0.000229235	-0.0882277	-0.793158
238963467	rs16837489	9.79042e-12	-1.96484	-1.46361e-10	9.60858e-05	-1.74976	-1.46361e-10	9.62058e-05	-1.74964	-1.46361e-10
238963548	rs79341342	2.60844e-11	-1.95269e-10	-0.984909	0.000214409	-1.95269e-10	-0.947115	0.00021467	-1.95269e-10	-0.94703
238963549	rs75143416	1.01567e-09	2.74502	-0.0679639	0.000517715	-0.0837179	0.0181441	0.000518	-0.083675	0.017517
238963896	rs78565379	9.06748e-12	-1.59016	-0.451388	0.000145003	-0.856794	-0.481449	0.000144683	-0.859619	-0.481969
238964441	rs10925765	3.80126e-09	4.36401	-0.367171	0.00254178	1.9121	-0.386476	0.00253432	1.9087	-0.387158
238964912	rs146560643	4.98437e-09	4.61462	-0.346803	0.00315512	2.10878	-0.366996	0.00314553	2.1053	-0.367695
238965298	rs1474323	4.50464e-12	-1.91593	-0.825211	4.38545e-05	-1.65849	-0.87563	4.38876e-05	-1.65856	-0.875936
238965621	rs1474324	1.27209e-09	2.90217	-1.46361e-10	0.00043208	-0.24639	-1.46361e-10	0.000432594	-0.246333	-1.46361e-10
238965663	rs17619413	7.79563e-11	0.976682	-0.86678	9.51915e-05	-0.969415	-0.789695	9.51643e-05	-0.970783	-0.789745
238965836	rs10802731	1.06478e-09	3.08996	-0.365681	0.00144729	1.34541	-0.382965	0.00144348	1.34233	-0.383652
238966221	rs10802732	7.57707e-10	2.38405	-1.46361e-10	0.00032813	-0.521589	-1.46361e-10	0.000328515	-0.52155	-1.46361e-10
238966631	rs10925766	1.48622e-09	3.05775	-1.46361e-10	0.000680605	0.207983	-1.46361e-10	0.000680976	0.207394	-1.46361e-10
238966862	rs147378316	9.81642e-12	-1.96219	-1.46361e-10	9.54395e-05	-1.75651	-1.46361e-10	9.55596e-05	-1.75638	-1.46361e-10
238967060	rs2841367	3.91052e-12	-1.89133	-0.991243	4.17191e-05	-1.55603	-1.02801	4.17527e-05	-1.55619	-1.02818
238967231	rs6429106	2.13494e-11	-1.18522	-1.46361e-10	9.11919e-05	-1.80203	-1.46361e-10	9.12996e-05	-1.80199	-1.46361e-10
238967406	rs150500767	1.09145e-11	-1.38463	-0.471528	0.000242069	-0.324665	-0.501112	0.000241381	-0.328134	-0.501624
238967586	rs12755694	7.57284e-10	2.38349	-1.46361e-10	0.000313116	-0.568425	-1.46361e-10	0.000313486	-0.568379	-1.46361e-10
238968375	rs7513632	1.58781e-11	-1.48131	-1.46361e-10	8.41998e-05	-1.88181	-1.46361e-10	8.42991e-05	-1.88176	-1.46361e-10
238968429	rs74151434	1.01458e-11	-1.92918	-1.46361e-10	8.60402e-05	-1.86019	-1.46361e-10	8.61454e-05	-1.8601	-1.46361e-10
238968800	rs2841368	3.88245e-12	-1.86858	-1.0212	4.02667e-05	-1.5676	-1.05187	4.03e-05	-1.56777	-1.05201
238969768	rs11590041	1.09976e-09	2.7566	-1.46361e-10	0.000377116	-0.382446	-1.46361e-10	0.000377568	-0.382383	-1.46361e-10
238969812	rs76330356	1.54453e-11	-1.50894	-1.46361e-10	8.32573e-05	-1.89306	-1.46361e-10	8.33553e-05	-1.89302	-1.46361e-10
238969944	rs150165173	1.69493e-11	-1.41602	-1.46361e-10	0.000138659	-1.38298	-1.46361e-10	0.000138762	-1.38337	-1.46361e-10
238970096	rs12096431	1.22315e-09	3.2555	-0.39256	0.00161182	1.47964	-0.409523	0.00160749	1.47649	-0.410197
238970740	rs139736570	2.67677e-10	1.34353	-1.46361e-10	0.00437495	2.06865	-1.46361e-10	0.00438023	2.06872	-1.46361e-10
238970847	rs2841369	3.93171e-12	-1.94158	-0.935594	3.23419e-05	-1.86257	-0.976069	3.23748e-05	-1.86267	-0.976081
238970945	rs71644950	8.70644e-10	2.52299	-1.46361e-10	0.000355642	-0.441074	-1.46361e-10	0.00035606	-0.441035	-1.46361e-10
238970962	rs71644951	8.70644e-10	2.52299	-1.46361e-10	0.000355642	-0.441074	-1.46361e-10	0.00035606	-0.441035	-1.46361e-10
238971037	rs71644952	8.70644e-10	2.52299	-1.46361e-10	0.000355642	-0.441074	-1.46361e-10	0.00035606	-0.441035	-1.46361e-10
238971208	rs16837493	1.55256e-11	-1.47417	-0.0295841	0.00035144	-0.405927	-0.0470322	0.000350371	-0.409274	-0.0478672
238971419	rs11581684	2.82729e-11	-0.904341	-1.46361e-10	0.000318232	-0.55222	-1.46361e-10	0.000318574	-0.552278	-1.46361e-10
238971423	rs10925767	9.38588e-10	2.59813	-1.46361e-10	0.000371611	-0.397152	-1.46361e-10	0.000372048	-0.397112	-1.46361e-10
238971438	rs61829061	7.52721e-11	0.0748626	-1.46361e-10	0.000290852	-0.642187	-1.46361e-10	0.000290656	-0.643992	-1.46361e-10
238971444	rs10495422	9.3805e-10	2.59756	-1.46361e-10	0.000353902	-0.44598	-1.46361e-10	0.00035432	-0.445933	-1.46361e-10
238971553	rs10925768	9.15864e-10	2.57362	-1.46361e-10	0.000366315	-0.411506	-1.46361e-10	0.000366745	-0.411466	-1.46361e-10
238971639	rs10925769	9.15864e-10	2.57362	-1.46361e-10	0.000366315	-0.411506	-1.46361e-10	0.000366745	-0.411466	-1.46361e-10
238971642	rs10925770	9.15864e-10	2.57362	-1.46361e-10	0.000366315	-0.411506	-1.46361e-10	0.000366745	-0.411466	-1.46361e-10
238972181	rs2689160	3.92385e-12	-1.84795	-1.03123	4.19583e-05	-1.51872	-1.05961	4.19929e-05	-1.5189	-1.05973
238972233	rs10802733	8.95425e-10	2.55105	-1.46361e-10	0.000344548	-0.472767	-1.46361e-10	0.000344955	-0.47272	-1.46361e-10
238972364	rs61829062	1.60747e-11	-1.469	-1.46361e-10	8.46358e-05	-1.87664	-1.46361e-10	8.47358e-05	-1.8766	-1.46361e-10
238972808	rs12755579	1.07352e-09	2.73245	-1.46361e-10	0.000390862	-0.346644	-1.46361e-10	0.000391327	-0.346589	-1.46361e-10
238972827	rs12754570	8.55433e-10	2.50536	-1.46361e-10	0.00035201	-0.451339	-1.46361e-10	0.000352423	-0.4513	-1.46361e-10
238972905	rs12755761	8.95935e-10	2.55162	-1.46361e-10	0.000361634	-0.424367	-1.46361e-10	0.000362059	-0.424328	-1.46361e-10
238973177	rs2689159	3.81535e-12	-1.87285	-1.03437	3.94899e-05	-1.57696	-1.06199	3.95233e-05	-1.57713	-1.06212
238973289	rs61829063	4.39185e-11	0.43577	-0.899682	0.000189196	-0.244359	-0.827859	0.000188951	-0.246739	-0.827906
238973737	rs12410328	4.45925e-11	0.449414	-0.898094	0.000191749	-0.232805	-0.826007	0.0001915	-0.235193	-0.826055
238974327	rs6670218	8.98425e-12	-1.44936	-0.601416	0.000196271	-0.407781	-0.627723	0.000195745	-0.411144	-0.628177
238974456	rs77795725	9.86736e-12	-1.95701	-1.46361e-10	9.50628e-05	-1.76046	-1.46361e-10	9.51833e-05	-1.76033	-1.46361e-10
238974561	rs78478796	1.06939e-10	-1.95269e-10	0.426012	0.000954542	-1.95269e-10	0.546233	0.000954913	-1.95269e-10	0.545487
238974580	rs1464640	5.03558e-10	2.13375	-0.158293	0.000351865	-0.406775	-0.0449779	0.000352224	-0.406918	-0.0449472
238975097	rs72765266	4.49817e-11	0.443854	-0.883844	0.000188682	-0.265502	-0.809437	0.000188442	-0.267856	-0.809486
238975123	rs17554984	9.0887e-12	-1.4378	-0.601416	0.000200242	-0.38775	-0.627723	0.000199701	-0.391134	-0.628177
238975198	rs61829064	4.46958e-11	0.443854	-0.890221	0.000187289	-0.265502	-0.816843	0.000187052	-0.267856	-0.816891
238975212	rs61829065	4.43125e-11	0.428863	-0.883844	0.000186321	-0.27809	-0.809437	0.000186087	-0.280436	-0.809486
238975231	rs111440428	1.72071e-11	-1.40092	-1.46361e-10	8.72194e-05	-1.84657	-1.46361e-10	8.73231e-05	-1.84652	-1.46361e-10
238975498	rs12096094	1.35465e-11	-1.5631	-0.0770113	0.000292349	-0.542984	-0.0940666	0.000291513	-0.546165	-0.0948827
238976131	rs77889653	9.87413e-12	-1.95633	-1.46361e-10	9.47515e-05	-1.76374	-1.46361e-10	9.48716e-05	-1.76361	-1.46361e-10
238976133	rs2689168	3.9286e-12	-1.84205	-1.03591	4.1944e-05	-1.51551	-1.06316	4.19789e-05	-1.51569	-1.06328
238976548	rs16837499	1.22291e-10	-1.95269e-10	0.560157	0.00109713	-1.95269e-10	0.685455	0.00109752	-1.95269e-10	0.684679
238976597	rs2689169	4.03771e-12	-1.92014	-0.930432	3.33178e-05	-1.83732	-0.971586	3.33521e-05	-1.83742	-0.971598
238976992	rs7525155	1.08449e-10	1.29829	-0.858261	0.000204649	-0.213828	-0.779876	0.0002045	-0.21564	-0.779927
238977900	rs114585767	1.06981e-11	-1.87618	-1.46361e-10	0.000108011	-1.63277	-1.46361e-10	0.00010814	-1.6327	-1.46361e-10
238978388	rs61829066	4.86048e-11	0.515329	-0.877853	0.000201769	-0.205379	-0.802495	0.000201505	-0.207775	-0.802544
238979102	rs61829067	1.74919e-11	-1.38451	-1.46361e-10	8.8365e-05	-1.83352	-1.46361e-10	8.84723e-05	-1.83344	-1.46361e-10
238979655	rs57089600	4.50052e-11	-1.95269e-10	-0.439469	0.000354947	-1.95269e-10	-0.44303	0.00035518	-1.95269e-10	-0.443509
238979788	rs11805202	1.41467e-11	-1.50322	-0.0935439	0.00033975	-0.374236	-0.112553	0.000338736	-0.377556	-0.113358
238979813	rs11805209	1.20123e-11	-1.23584	-0.524479	0.000293494	-0.0803706	-0.552772	0.000292593	-0.084089	-0.553262
238979943	rs114522620	1.31843e-11	-1.66722	-1.46361e-10	8.14213e-05	-1.91536	-1.46361e-10	8.15143e-05	-1.91535	-1.46361e-10
238980034	rs61829068	4.9366e-11	0.52919	-0.876174	0.000204537	-0.193701	-0.800551	0.000204267	-0.196105	-0.800601
238980100	rs118051152	3.15843e-11	-1.95269e-10	-0.793587	0.000234433	-1.95269e-10	-0.857831	0.000234707	-1.95269e-10	-0.857796
238980157	rs72765271	4.94409e-11	0.52919	-0.874658	0.000204896	-0.193701	-0.798797	0.000204626	-0.196105	-0.798847
238980227	rs61829069	4.94409e-11	0.52919	-0.874658	0.000204896	-0.193701	-0.798797	0.000204626	-0.196105	-0.798847
238980377	rs72765273	4.94409e-11	0.52919	-0.874658	0.000204896	-0.193701	-0.798797	0.000204626	-0.196105	-0.798847
238980408	rs6657516	4.37986e-11	-1.95269e-10	-0.466645	0.000345457	-1.95269e-10	-0.470132	0.000345687	-1.95269e-10	-0.4706
238980587	rs2841371	1.80616e-10	0.88222	0.0679085	0.000481822	-0.329492	0.192066	0.000482438	-0.329391	0.19211
238980597	rs56103548	4.53681e-11	-1.95269e-10	-0.431438	0.000357801	-1.95269e-10	-0.435021	0.000358035	-1.95269e-10	-0.435503
238980618	rs61829070	1.74919e-11	-1.38451	-1.46361e-10	8.8365e-05	-1.83352	-1.46361e-10	8.84723e-05	-1.83344	-1.46361e-10
238980810	rs3001433	3.68207e-12	-1.93968	-1.00309	3.22089e-05	-1.8052	-1.03756	3.22405e-05	-1.80519	-1.03772
238981037	rs116923036	2.33611e-11	-1.95269e-10	-1.09517	0.00018462	-1.95269e-10	-1.0967	0.00018483	-1.95269e-10	-1.0967
238981108	rs74383130	1.2266e-11	-1.21786	-0.521562	0.000302941	-0.0515332	-0.549928	0.000302002	-0.0552799	-0.550419
238981119	rs61829071	4.89259e-11	0.515329	-0.871269	0.000203312	-0.205379	-0.794879	0.000203045	-0.207775	-0.794929
238982074	rs114574089	1.40286e-11	-1.60515	-1.46361e-10	0.000106655	-1.6454	-1.46361e-10	0.000106691	-1.64619	-1.46361e-10
238982199	rs6664301	1.53258e-11	-1.46484	-0.0518723	0.000379952	-0.303681	-0.071273	0.000378784	-0.307074	-0.0720947
238982338	rs1523429	2.48869e-11	-1.0319	-1.46361e-10	0.000274496	-0.700062	-1.46361e-10	0.000274793	-0.700116	-1.46361e-10
238982509	rs76801219	2.5171e-11	-1.95269e-10	-1.02055	0.000192955	-1.95269e-10	-1.05254	0.000193176	-1.95269e-10	-1.05253
238982540	rs1523428	4.15758e-12	-1.85768	-0.963635	3.43913e-05	-1.77745	-0.999742	3.44263e-05	-1.77756	-0.999756
238982543	rs74151437	4.66694e-11	-1.95269e-10	-0.403158	0.000368037	-1.95269e-10	-0.406816	0.000368273	-1.95269e-10	-0.407308
238982983	rs61829072	1.79403e-11	-1.3592	-1.46361e-10	8.94502e-05	-1.82132	-1.46361e-10	8.95591e-05	-1.82123	-1.46361e-10
238982999	rs192663962	2.35604e-11	-1.95269e-10	-1.08668	0.000188948	-1.95269e-10	-1.07353	0.000189158	-1.95269e-10	-1.07355
238983100	rs2689175	1.69928e-10	0.803915	0.0852155	0.000462457	-0.388713	0.210267	0.000463048	-0.388613	0.210311
238983397	rs2177387	3.8038e-12	-1.86831	-1.04194	3.96322e-05	-1.56732	-1.06804	3.96659e-05	-1.56749	-1.06815
238983465	rs75554076	9.92896e-12	-1.95079	-1.46361e-10	9.26705e-05	-1.78595	-1.46361e-10	9.27872e-05	-1.78582	-1.46361e-10
238983639	rs2248199	2.37797e-10	0.78117	0.443999	0.000662112	-0.405863	0.586298	0.000662962	-0.405764	0.586348
238984246	rs57589666	4.5736e-11	-1.95269e-10	-0.423361	0.000360695	-1.95269e-10	-0.426966	0.00036093	-1.95269e-10	-0.42745
238984290	rs12402020	4.99353e-11	0.536229	-0.871747	0.000212814	-0.15915	-0.795431	0.000212526	-0.161589	-0.795481
238984374	rs147273297	2.34444e-11	-1.95269e-10	-1.09161	0.000185537	-1.95269e-10	-1.09175	0.000185749	-1.95269e-10	-1.09174
238984856	rs61829073	5.09434e-11	0.54448	-0.860012	0.000211092	-0.180812	-0.781892	0.000210812	-0.183224	-0.781944
238985075	rs2841375	3.46237e-11	-0.897104	0.195396	0.000232786	-1.19087	0.325992	0.000233051	-1.19092	0.326038
238985277	rs61829074	5.11804e-11	0.54448	-0.85537	0.000212223	-0.180812	-0.776548	0.000211941	-0.183224	-0.7766
238985560	rs74899190	1.73624e-11	-1.39194	-1.46361e-10	8.80535e-05	-1.83706	-1.46361e-10	8.81603e-05	-1.83698	-1.46361e-10
238985743	rs61829075	5.11804e-11	0.54448	-0.85537	0.000212223	-0.180812	-0.776548	0.000211941	-0.183224	-0.7766
238985901	rs61829076	5.03237e-11	0.52919	-0.85696	0.000209123	-0.193701	-0.778378	0.000208846	-0.196105	-0.77843
238985967	rs6677873	9.99507e-12	-1.94415	-1.46361e-10	8.5478e-05	-1.86674	-1.46361e-10	8.55725e-05	-1.86677	-1.46361e-10
238985984	rs11800806	1.22541e-11	-1.21442	-0.525965	0.000303304	-0.0460439	-0.554222	0.000302363	-0.049796	-0.554711
238986142	rs74826253	4.32945e-11	-1.95269e-10	-0.478221	0.00034085	-1.95269e-10	-0.483556	0.00034108	-1.95269e-10	-0.484017
238986430	rs61829078	5.12712e-11	0.54448	-0.853596	0.000212657	-0.180812	-0.774509	0.000212374	-0.183224	-0.774561
238986504	rs3011587	3.9102e-12	-1.9091	-0.973562	3.17785e-05	-1.84799	-1.00822	3.18116e-05	-1.84807	-1.00823
238986600	rs76986214	9.83694e-12	-1.9601	-1.46361e-10	9.67063e-05	-1.74332	-1.46361e-10	9.68295e-05	-1.74318	-1.46361e-10
238986948	rs7532241	4.52098e-11	-1.95269e-10	-0.434933	0.000355864	-1.95269e-10	-0.440451	0.000356098	-1.95269e-10	-0.440928
238987066	rs10925771	1.56856e-11	-0.747524	-0.745981	4.72389e-05	-1.6558	-0.803987	4.72737e-05	-1.65584	-0.804336
238987220	rs12406780	5.20173e-11	0.556973	-0.851644	0.000206638	-0.213262	-0.77077	0.000206376	-0.215604	-0.770828
238987892	rs17555289	1.7473e-11	-1.38559	-1.46361e-10	8.83194e-05	-1.83404	-1.46361e-10	8.84266e-05	-1.83396	-1.46361e-10
238988269	rs12067397	9.99696e-12	-1.34146	-0.602504	0.000235591	-0.224122	-0.628781	0.000234914	-0.227678	-0.629235
238988374	rs78764398	9.05256e-10	2.56197	-1.46361e-10	0.000342102	-0.479892	-1.46361e-10	0.000342492	-0.479886	-1.46361e-10
238988675	rs12407187	4.65422e-11	0.453666	-0.859552	0.00019566	-0.257259	-0.781362	0.00019541	-0.259619	-0.781413
238988676	rs12403511	4.60042e-11	0.448795	-0.866309	0.000193349	-0.261351	-0.789151	0.000193103	-0.263708	-0.789202
238988706	rs35273027	9.05256e-10	2.56197	-1.46361e-10	0.000342102	-0.479892	-1.46361e-10	0.000342492	-0.479886	-1.46361e-10
238989045	rs12403574	5.06737e-11	0.52919	-0.85003	0.000210795	-0.193701	-0.77041	0.000210517	-0.196105	-0.770463
238989439	rs72765281	5.05832e-11	0.52919	-0.851817	0.000210363	-0.193701	-0.772463	0.000210085	-0.196105	-0.772515
238989478	rs16837514	2.30621e-11	-0.938215	-0.169843	0.00108202	0.861789	-0.190205	0.00107695	0.856733	-0.190975
238989540	rs61829079	5.05832e-11	0.52919	-0.851817	0.000210363	-0.193701	-0.772463	0.000210085	-0.196105	-0.772515
238989681	rs3011588	4.07366e-12	-1.8679	-0.973801	3.36342e-05	-1.79104	-1.00842	3.36686e-05	-1.79114	-1.00843
238989785	rs115244136	1.32733e-11	-1.66049	-1.46361e-10	7.74416e-05	-1.96548	-1.46361e-10	7.75293e-05	-1.96548	-1.46361e-10
238989811	rs3011589	3.74452e-12	-1.87206	-1.05389	3.87366e-05	-1.58159	-1.07663	3.87697e-05	-1.58177	-1.07672
238990169	rs61829080	5.06737e-11	0.52919	-0.85003	0.000210795	-0.193701	-0.77041	0.000210517	-0.196105	-0.770463
238990584	rs116777903	1.07394e-10	0.430258	-1.46361e-10	7.77611e-05	-1.96136	-1.46361e-10	7.78499e-05	-1.96135	-1.46361e-10
238990673	rs61829082	1.69328e-11	-1.417	-1.46361e-10	8.70282e-05	-1.84877	-1.46361e-10	8.71335e-05	-1.84869	-1.46361e-10
238991036	rs74151440	1.02048e-11	-1.92339	-1.46361e-10	8.69238e-05	-1.84997	-1.46361e-10	8.70311e-05	-1.84987	-1.46361e-10
238991114	rs61829083	5.29851e-11	0.573795	-0.85003	0.000218877	-0.156079	-0.77041	0.000218582	-0.158508	-0.770463
238991333	rs61829084	1.68285e-11	-1.42317	-1.46361e-10	8.67813e-05	-1.85161	-1.46361e-10	8.68861e-05	-1.85153	-1.46361e-10
238991453	rs78324729	1.22072e-11	-1.20529	-0.538925	0.000303894	-0.0314644	-0.566856	0.000302949	-0.0352308	-0.567339
238991533	rs74706377	9.29751e-12	-1.45867	-0.557834	0.000134151	-0.806756	-0.609274	0.000134205	-0.8074	-0.609364
238991649	rs2841378	6.50363e-12	-1.3234	-1.05049	6.09686e-05	-1.13044	-1.0742	6.1021e-05	-1.13061	-1.0743
238991771	rs72765284	5.00568e-11	0.515329	-0.848417	0.000208734	-0.205379	-0.768557	0.00020846	-0.207775	-0.76861
238991998	rs61829085	5.00568e-11	0.515329	-0.848417	0.000208734	-0.205379	-0.768557	0.00020846	-0.207775	-0.76861
238992478	rs1996915	3.32618e-11	0.0797619	-0.821599	4.91099e-05	-1.53542	-0.885515	4.91778e-05	-1.53528	-0.885408
238992513	rs6680877	1.20274e-11	-1.21011	-0.548957	0.000298635	-0.039145	-0.576633	0.000297709	-0.0429039	-0.577112
238992622	rs16837518	9.86022e-12	-1.95774	-1.46361e-10	9.54092e-05	-1.75682	-1.46361e-10	9.55304e-05	-1.75669	-1.46361e-10
238992680	rs61829086	5.15375e-11	0.54448	-0.848417	0.000213926	-0.180812	-0.768557	0.000213642	-0.183224	-0.76861
238992728	rs61829087	5.15375e-11	0.54448	-0.848417	0.000213926	-0.180812	-0.768557	0.000213642	-0.183224	-0.76861
238992740	rs74151441	4.52098e-11	-1.95269e-10	-0.434933	0.000355864	-1.95269e-10	-0.440451	0.000356098	-1.95269e-10	-0.440928
238992779	rs77282678	9.86022e-12	-1.95774	-1.46361e-10	9.54092e-05	-1.75682	-1.46361e-10	9.55304e-05	-1.75669	-1.46361e-10
238992864	rs140090498	3.5355e-11	-0.680807	-1.46361e-10	0.000258609	-0.759683	-1.46361e-10	0.000258932	-0.75957	-1.46361e-10
238992986	rs10925772	8.00356e-12	-1.31859	-0.847766	3.25816e-05	-1.93496	-0.896297	3.26111e-05	-1.9349	-0.896586
238993154	rs61829088	5.30754e-11	0.572084	-0.846618	0.000214882	-0.178419	-0.766492	0.000214609	-0.180771	-0.766545
238993155	rs74151442	4.52098e-11	-1.95269e-10	-0.434933	0.000355864	-1.95269e-10	-0.440451	0.000356098	-1.95269e-10	-0.440928
238993243	rs550796266	1.06737e-11	-1.87847	-1.46361e-10	7.74713e-05	-1.96509	-1.46361e-10	7.75594e-05	-1.96509	-1.46361e-10
238993464	rs12403680	5.22227e-11	0.554084	-0.844812	0.00021656	-0.172712	-0.76442	0.000216271	-0.17513	-0.764473
238993773	rs12407075	4.47823e-11	0.395105	-0.839539	0.000190607	-0.306411	-0.758374	0.00019037	-0.308737	-0.758427
238994054	rs2689167	3.94096e-12	-1.91251	-0.962308	3.19269e-05	-1.85295	-0.998604	3.19601e-05	-1.85303	-0.998618
238994204	rs2860479	3.77305e-12	-1.8619	-1.05647	3.94608e-05	-1.56127	-1.07843	3.94944e-05	-1.56145	-1.07852
238994250	rs1916621	3.77305e-12	-1.8619	-1.05647	3.94608e-05	-1.56127	-1.07843	3.94944e-05	-1.56145	-1.07852
238994341	rs7540902	2.77355e-11	-0.758485	-0.16505	0.00145785	1.15518	-0.185465	0.00145065	1.14987	-0.186237
238994471	rs78952963	9.9662e-12	-1.94705	-1.46361e-10	9.15557e-05	-1.79805	-1.46361e-10	9.16706e-05	-1.79793	-1.46361e-10
238994797	rs112463628	1.1095e-11	-1.25084	-0.58891	0.000269055	-0.104535	-0.615549	0.000268243	-0.10823	-0.61601
238994862	rs61829109	1.36132e-11	-1.6352	-1.46361e-10	8.95643e-05	-1.82004	-1.46361e-10	8.96669e-05	-1.82003	-1.46361e-10
238995114	rs78127346	9.84805e-12	-1.95897	-1.46361e-10	9.60505e-05	-1.75013	-1.46361e-10	9.61726e-05	-1.74999	-1.46361e-10
238995200	rs61829110	1.68285e-11	-1.42317	-1.46361e-10	8.67813e-05	-1.85161	-1.46361e-10	8.68861e-05	-1.85153	-1.46361e-10
238995224	rs78166126	2.10058e-11	-1.20145	-1.46361e-10	0.00014237	-1.35657	-1.46361e-10	0.000142553	-1.35642	-1.46361e-10
238995722	rs117245685	2.35621e-11	-1.95269e-10	-1.08661	0.000185959	-1.95269e-10	-1.08947	0.000186171	-1.95269e-10	-1.08947
238995757	rs6668774	2.1276e-11	-0.940546	-0.24812	0.00102885	0.888795	-0.267601	0.00102405	0.883726	-0.268337
238995784	rs6668785	1.18828e-11	-1.19611	-0.575049	0.00029771	-0.0168269	-0.602052	0.000296785	-0.0206075	-0.602519
238995813	rs6657594	1.79547e-11	-0.601266	-0.757126	0.000872554	1.23625	-0.779822	0.00086846	1.23078	-0.78019
238995819	rs6668797	1.18254e-11	-1.20095	-0.575049	0.000295423	-0.0245381	-0.602052	0.000294507	-0.0283112	-0.602519
238996402	rs61829111	5.02718e-11	0.510736	-0.839539	0.000210057	-0.209248	-0.758374	0.000209781	-0.211641	-0.758427
238996607	rs10082281	7.85072e-12	-1.35308	-0.832559	3.27957e-05	-1.94209	-0.882614	3.28248e-05	-1.94204	-0.882913
238996698	rs80096544	1.1872e-11	-1.19173	-0.580328	0.00029825	-0.00987308	-0.607193	0.000297322	-0.0136604	-0.607658
238996800	rs111507421	4.74636e-11	-1.95269e-10	-0.386284	0.00037353	-1.95269e-10	-0.392	0.000373769	-1.95269e-10	-0.392494
238996905	rs34765225	1.54118e-10	0.791469	-1.46361e-10	0.000325454	-0.52978	-1.46361e-10	0.000325891	-0.529572	-1.46361e-10
238997227	rs150445775	1.79841e-11	-1.35676	-1.46361e-10	0.000147376	-1.32201	-1.46361e-10	0.000147483	-1.32242	-1.46361e-10
238997594	rs12072871	2.16765e-11	-0.92649	-0.243526	0.00105803	0.91222	-0.26306	0.00105307	0.907131	-0.263798
238998034	rs74151443	4.8052e-11	-1.95269e-10	-0.373962	0.000378143	-1.95269e-10	-0.379728	0.000378383	-1.95269e-10	-0.380226
238998170	rs61829112	4.90556e-11	0.493326	-0.846618	0.000211226	-0.195579	-0.766492	0.000210945	-0.197993	-0.766545
238998293	rs61829113	7.85072e-12	-1.35308	-0.832559	3.27957e-05	-1.94209	-0.882614	3.28248e-05	-1.94204	-0.882913
238998368	rs562813205	1.02826e-11	-1.9158	-1.46361e-10	9.41999e-05	-1.76958	-1.46361e-10	9.42792e-05	-1.76987	-1.46361e-10
238998384	rs113427019	2.21838e-11	-0.913044	-0.23384	0.00109235	0.934567	-0.253485	0.0010872	0.929458	-0.254227
238998814	rs113653166	1.33267e-11	-1.65648	-1.46361e-10	0.000119897	-1.52836	-1.46361e-10	0.000120014	-1.52852	-1.46361e-10
238999306	rs7355172	7.77788e-12	-1.3624	-0.832559	3.27368e-05	-1.94389	-0.882614	3.27658e-05	-1.94383	-0.882913
238999412	rs74148803	4.84576e-11	-1.95269e-10	-0.365557	0.000381322	-1.95269e-10	-0.371356	0.000381563	-1.95269e-10	-0.371857
238999457	rs3011591	7.787e-12	-1.96223	-0.23156	8.16317e-05	-1.65205	-0.260734	8.17126e-05	-1.65212	-0.260801
238999650	rs61829114	4.99375e-11	0.495442	-0.830916	0.000209426	-0.222124	-0.748505	0.000209153	-0.224509	-0.748559
238999652	rs78210781	1.17703e-11	-1.17756	-0.603106	0.000298346	0.0126225	-0.629367	0.000297414	0.00881342	-0.629821
238999788	rs74148804	2.22233e-11	-0.906644	-0.238459	0.00109898	0.945185	-0.258051	0.00109379	0.940066	-0.258791
239000107	rs78334720	2.87879e-11	-0.751708	-0.134585	0.00151889	1.16607	-0.155332	0.00151136	1.16075	-0.156116
239000193	rs61829115	1.69328e-11	-1.417	-1.46361e-10	8.70282e-05	-1.84877	-1.46361e-10	8.71335e-05	-1.84869	-1.46361e-10
239000239	rs12133291	4.88689e-11	-1.95269e-10	-0.357105	0.000384545	-1.95269e-10	-0.362938	0.000384788	-1.95269e-10	-0.363442
239000643	rs78952417	1.58095e-11	-0.551242	-0.934393	0.00079494	1.31264	-0.949376	0.000791248	1.30711	-0.949632
239000891	rs79437759	1.07478e-11	-1.25504	-0.616504	0.000260157	-0.11131	-0.642403	0.000259378	-0.114997	-0.642851
239000944	rs72765290	5.07924e-11	0.510736	-0.829236	0.000212548	-0.209248	-0.746585	0.000212269	-0.211641	-0.746639
239001244	rs12078473	2.1029e-11	-0.940546	-0.259796	0.00101996	0.888795	-0.276275	0.00101521	0.883726	-0.277008
239001276	rs74148805	4.79495e-11	-1.95269e-10	-0.376097	0.000378441	-1.95269e-10	-0.378939	0.000378682	-1.95269e-10	-0.379437
239001279	rs1983433	3.78888e-12	-1.85121	-1.06297	4.0127e-05	-1.54041	-1.08254	4.01614e-05	-1.54061	-1.08262
239001408	rs61829116	5.43118e-11	0.595112	-0.846618	0.000229183	-0.113988	-0.766492	0.000228868	-0.116445	-0.766545
239001412	rs61829117	5.26511e-11	0.57281	-0.85537	0.000229229	-0.103729	-0.776548	0.00022891	-0.106206	-0.7766
239001578	rs952972	1.27443e-11	-0.765218	-0.935941	3.18091e-05	-1.83257	-1.02267	3.18359e-05	-1.8328	-1.02274
239002091	rs74148806	1.04141e-11	-1.90308	-1.46361e-10	8.44956e-05	-1.8783	-1.46361e-10	8.45989e-05	-1.87821	-1.46361e-10
239002092	rs74148807	1.04911e-11	-1.89572	-1.46361e-10	8.38007e-05	-1.88656	-1.46361e-10	8.39027e-05	-1.88648	-1.46361e-10
239002540	rs2841380	6.80003e-12	-1.27382	-1.0555	6.43029e-05	-1.07403	-1.07737	6.43583e-05	-1.0742	-1.07746
239002700	rs61829118	5.30425e-11	0.554084	-0.829236	0.000220457	-0.172712	-0.746585	0.000220162	-0.17513	-0.746639
239003021	rs7518759	4.83537e-11	-1.95269e-10	-0.367705	0.000381624	-1.95269e-10	-0.370563	0.000381866	-1.95269e-10	-0.371064
239003107	rs7552279	2.35757e-11	-0.843746	-0.242283	0.00121796	1.04887	-0.258933	0.00121211	1.04366	-0.259673
239003117	rs61829119	5.30425e-11	0.554084	-0.829236	0.000220457	-0.172712	-0.746585	0.000220162	-0.17513	-0.746639
239003323	rs7529401	2.35122e-11	-0.851071	-0.237655	0.00120895	1.03685	-0.254351	0.00120315	1.03166	-0.255093
239003522	rs869035	7.53377e-12	-1.38747	-0.839384	3.24286e-05	-1.94842	-0.887535	3.24573e-05	-1.94838	-0.887831
239003808	rs869036	3.86354e-12	-1.83419	-1.06047	4.15135e-05	-1.50814	-1.08084	4.15487e-05	-1.50834	-1.08092
239004010	rs80012022	9.88116e-12	-1.95562	-1.46361e-10	9.44438e-05	-1.76699	-1.46361e-10	9.45634e-05	-1.76686	-1.46361e-10
239004066	rs74148810	2.36618e-11	-0.851071	-0.231313	0.00121656	1.03685	-0.24807	0.00121073	1.03166	-0.248815
239004070	rs61829120	7.49444e-12	-1.39571	-0.83638	3.24714e-05	-1.94982	-0.884824	3.25e-05	-1.94977	-0.885121
239004378	rs3011592	4.11349e-10	1.90581	-0.132615	0.000287696	-0.633751	-0.0193443	0.000288002	-0.633863	-0.0193044
239004522	rs3011593	3.91226e-12	-1.90704	-0.975088	3.18313e-05	-1.84504	-1.00951	3.18643e-05	-1.84512	-1.00953
239004765	rs61829121	4.81033e-11	0.452586	-0.825483	0.00020327	-0.258165	-0.742297	0.00020301	-0.260525	-0.742352
239004981	rs3011594	3.85543e-12	-1.83999	-1.05677	4.11698e-05	-1.51903	-1.07826	4.12045e-05	-1.51923	-1.07836
239005080	rs3001434	1.52359e-10	0.693386	0.0866087	0.000426194	-0.471838	0.211732	0.000426738	-0.471741	0.211776
239005394	rs72765293	5.03778e-11	0.502541	-0.829236	0.000217165	-0.187759	-0.746585	0.000216874	-0.190178	-0.746639
239005422	rs113361833	1.28305e-11	-1.08088	-0.613543	0.00034366	0.164174	-0.639522	0.000342538	0.160222	-0.639971
239005479	rs3011595	3.88281e-12	-1.83419	-1.0555	4.16578e-05	-1.50814	-1.07737	4.16927e-05	-1.50834	-1.07746
239005685	rs111328043	2.28211e-11	-0.89235	-0.226211	0.00114234	0.968851	-0.243018	0.00113692	0.963712	-0.243765
239005748	rs61829122	7.69149e-12	-1.37917	-0.82696	3.28425e-05	-1.94697	-0.876309	3.28713e-05	-1.94692	-0.876612
239005752	rs76017456	4.9179e-11	-1.95269e-10	-0.350779	0.000388126	-1.95269e-10	-0.35367	0.000388369	-1.95269e-10	-0.354177
239006211	rs79164995	5.05048e-11	0.510453	-0.83463	0.000206071	-0.234024	-0.752754	0.000205806	-0.23639	-0.752808
239006350	rs112463909	1.52572e-11	-0.580158	-0.941034	0.000755845	1.26854	-0.955704	0.000752367	1.26305	-0.955955
239006380	rs13375241	1.53605e-11	-0.572579	-0.94187	0.000764036	1.28012	-0.956501	0.000760513	1.27461	-0.956751
239006392	rs10925774	7.64243e-12	-1.37917	-0.833359	3.2653e-05	-1.94697	-0.882095	3.26818e-05	-1.94692	-0.882394
239006507	rs61829123	5.05191e-11	0.510736	-0.83463	0.000211241	-0.209248	-0.752754	0.000210963	-0.211641	-0.752808
239006617	rs13375179	1.51538e-11	-0.586961	-0.941034	0.000748026	1.25814	-0.955704	0.00074459	1.25266	-0.955955
239006704	rs13375184	1.58846e-11	-0.551242	-0.929652	0.000798542	1.31264	-0.944854	0.000794831	1.30711	-0.945114
239006749	rs34759067	8.43998e-10	2.4919	-1.46361e-10	0.000328681	-0.519913	-1.46361e-10	0.000329055	-0.519908	-1.46361e-10
239006937	rs13376303	1.57786e-11	-0.558118	-0.929474	0.000790357	1.30217	-0.944684	0.00078669	1.29664	-0.944944
239006967	rs13375524	1.57923e-11	-0.558118	-0.928608	0.00079101	1.30217	-0.943857	0.00078734	1.29664	-0.944118
239007001	rs13375525	1.57049e-11	-0.551242	-0.941034	0.000789925	1.31264	-0.955704	0.00078626	1.30711	-0.955955
239007089	rs77468659	2.47854e-11	-1.95269e-10	-1.03599	0.000205282	-1.95269e-10	-0.990614	0.000205509	-1.95269e-10	-0.990642
239007099	rs117550293	1.27666e-10	-1.95269e-10	0.603167	0.000917299	-1.95269e-10	0.506434	0.000918355	-1.95269e-10	0.506451
239007114	rs113934638	1.57923e-11	-0.558118	-0.928608	0.00079101	1.30217	-0.943857	0.00078734	1.29664	-0.944118
239007234	rs112548772	1.57923e-11	-0.558118	-0.928608	0.00079101	1.30217	-0.943857	0.00078734	1.29664	-0.944118
239007300	rs112643211	1.57923e-11	-0.558118	-0.928608	0.00079101	1.30217	-0.943857	0.00078734	1.29664	-0.944118
239007595	rs113543750	1.70603e-11	-0.477592	-0.931903	0.000890943	1.42428	-0.947001	0.00088672	1.41866	-0.947259
239007653	rs112732431	1.58047e-11	-0.558118	-0.927819	0.000791606	1.30217	-0.943104	0.000787932	1.29664	-0.943366
239007706	rs78218506	2.49484e-11	-1.95269e-10	-1.02944	0.000207043	-1.95269e-10	-0.982074	0.000207272	-1.95269e-10	-0.982102
239007873	rs77099790	1.56848e-11	-0.565739	-0.927819	0.000782463	1.29055	-0.943104	0.00077884	1.28504	-0.943366
239007901	rs76241185	1.56848e-11	-0.565739	-0.927819	0.000782463	1.29055	-0.943104	0.00077884	1.28504	-0.943366
239008105	rs2689135	6.71843e-12	-1.29948	-1.04191	6.30521e-05	-1.10319	-1.06785	6.31054e-05	-1.10336	-1.06796
239008109	rs61829124	5.17456e-11	0.540061	-0.839969	0.000215206	-0.184538	-0.758867	0.00021492	-0.186948	-0.75892
239008297	rs7520625	8.0399e-12	-1.35308	-0.808747	3.35197e-05	-1.94209	-0.860778	3.3549e-05	-1.94204	-0.861092
239008620	rs7520942	1.53166e-11	-0.5945	-0.922807	0.000752415	1.24661	-0.93832	0.000748956	1.24113	-0.938585
239008665	rs2689136	3.83691e-12	-1.85121	-1.05037	4.04705e-05	-1.54041	-1.07401	4.05044e-05	-1.54061	-1.07412
239008932	rs114518035	1.5286e-11	-1.51931	-1.46361e-10	0.000103184	-1.67849	-1.46361e-10	0.000103313	-1.67837	-1.46361e-10
239009084	rs144282701	1.07155e-11	-1.87455	-1.46361e-10	8.90029e-05	-1.82633	-1.46361e-10	8.90768e-05	-1.82664	-1.46361e-10
239009106	rs2689137	3.92074e-12	-1.82825	-1.05171	4.22203e-05	-1.49712	-1.07498	4.22554e-05	-1.49733	-1.07508
239009383	rs61829125	5.23805e-11	0.554084	-0.841797	0.00021731	-0.172712	-0.760962	0.00021702	-0.17513	-0.761015
239009487	rs2253567	1.90611e-10	0.870416	0.133573	0.000511656	-0.338436	0.26109	0.000512312	-0.338335	0.261134
239009670	rs149138525	8.21436e-11	-1.95269e-10	0.162222	0.000679239	-1.95269e-10	0.205974	0.000680009	-1.95269e-10	0.205973
239009713	rs75948565	1.56463e-11	-0.572579	-0.923436	0.000777586	1.28012	-0.93892	0.00077399	1.27461	-0.939185
239009780	rs79341945	1.56463e-11	-0.572579	-0.923436	0.000777586	1.28012	-0.93892	0.00077399	1.27461	-0.939185
239010158	rs61829126	5.31222e-11	0.568144	-0.841797	0.000219904	-0.160848	-0.760962	0.000219608	-0.163274	-0.761015
239010207	rs16837535	8.45158e-12	-1.30983	-0.802067	3.40303e-05	-1.93303	-0.854722	3.40602e-05	-1.93296	-0.85504
239010446	rs6670132	8.45158e-12	-1.30983	-0.802067	3.40303e-05	-1.93303	-0.854722	3.40602e-05	-1.93296	-0.85504
239010573	rs2140421	3.9135e-12	-1.83419	-1.04763	4.18806e-05	-1.50814	-1.07203	4.19152e-05	-1.50834	-1.07214
239010626	rs76325964	1.566e-11	-0.572579	-0.922557	0.00077824	1.28012	-0.938081	0.000774639	1.27461	-0.938346
239010693	rs6672686	5.09854e-11	-1.95269e-10	-0.314707	0.000401363	-1.95269e-10	-0.320132	0.000401611	-1.95269e-10	-0.32065
239010927	rs77441729	9.86022e-12	-1.95774	-1.46361e-10	9.54092e-05	-1.75682	-1.46361e-10	9.55304e-05	-1.75669	-1.46361e-10
239010931	rs79481222	1.55022e-11	-0.580158	-0.925109	0.000767411	1.26854	-0.940518	0.00076387	1.26305	-0.940781
239011027	rs74779056	1.44253e-11	-0.652158	-0.925109	0.00068712	1.15803	-0.940518	0.000684014	1.15263	-0.940781
239011243	rs61829127	5.04993e-11	0.520964	-0.845251	0.00021658	-0.172118	-0.764924	0.000216288	-0.174548	-0.764977
239011263	rs12084192	8.28674e-12	-1.33596	-0.795635	3.40379e-05	-1.93864	-0.848884	3.40675e-05	-1.93858	-0.849206
239011294	rs114301580	9.8021e-12	-1.96365	-1.46361e-10	8.3018e-05	-1.89594	-1.46361e-10	8.31103e-05	-1.89596	-1.46361e-10
239011324	rs35403097	9.48075e-10	2.60819	-1.46361e-10	0.000351297	-0.453368	-1.46361e-10	0.000351697	-0.453363	-1.46361e-10
239011394	rs1403690	3.9135e-12	-1.83419	-1.04763	4.18806e-05	-1.50814	-1.07203	4.19152e-05	-1.50834	-1.07214
239011556	rs61829128	5.16511e-11	0.540061	-0.841797	0.000214755	-0.184538	-0.760962	0.00021447	-0.186948	-0.761015
239011648	rs10495423	9.48075e-10	2.60819	-1.46361e-10	0.000351297	-0.453368	-1.46361e-10	0.000351697	-0.453363	-1.46361e-10
239011700	rs7532815	1.10361e-11	-0.969942	-0.875135	0.000436321	0.656043	-0.892665	0.000434529	0.651096	-0.892966
239011703	rs116375610	1.11881e-11	-1.08293	-0.748471	0.000409564	0.470588	-0.770494	0.000407923	0.465819	-0.770874
239011728	rs7530412	1.41705e-11	-0.67333	-0.921756	0.000667149	1.12533	-0.937316	0.000664151	1.11996	-0.937582
239011801	rs16837545	5.1295e-11	-1.95269e-10	-0.308654	0.000403792	-1.95269e-10	-0.3141	0.00040404	-1.95269e-10	-0.314619
239011990	rs2841382	3.89085e-12	-1.83999	-1.04763	4.1427e-05	-1.51903	-1.07203	4.14614e-05	-1.51923	-1.07214
239012010	rs7533116	1.50845e-11	-0.610023	-0.922557	0.000734907	1.22283	-0.938081	0.000731543	1.21737	-0.938346
239012903	rs61829129	4.86287e-11	0.472597	-0.83463	0.000204568	-0.241344	-0.752754	0.000204304	-0.243715	-0.752808
239012919	rs74934595	8.57426e-12	-1.48419	-0.613291	0.000122873	-0.845516	-0.658329	0.000122926	-0.846149	-0.658403
239012937	rs17562229	1.79456e-11	-1.3589	-1.46361e-10	8.94632e-05	-1.82117	-1.46361e-10	8.95721e-05	-1.82109	-1.46361e-10
239012955	rs2841383	4.97598e-10	2.26483	-0.301288	0.000297981	-0.419881	-0.198088	0.000298294	-0.420002	-0.198051
239013175	rs2689138	3.96269e-10	2.04745	-0.311598	0.000258734	-0.550151	-0.209046	0.000259007	-0.550267	-0.20901
239013262	rs77467520	7.10644e-10	2.31992	-1.46361e-10	0.000131548	-1.43563	-1.46361e-10	0.000131707	-1.43556	-1.46361e-10
239013273	rs2689139	3.84214e-12	-1.85121	-1.04901	4.05102e-05	-1.54041	-1.07303	4.05441e-05	-1.54061	-1.07314
239013329	rs61829130	4.79899e-11	0.457521	-0.832777	0.000202421	-0.254019	-0.750633	0.000202161	-0.256381	-0.750687
239013443	rs61829131	1.83122e-11	-1.33868	-1.46361e-10	9.03576e-05	-1.81122	-1.46361e-10	9.04679e-05	-1.81114	-1.46361e-10
239013449	rs2689140	3.79847e-12	-1.8619	-1.04975	3.9653e-05	-1.56127	-1.07357	3.96864e-05	-1.56145	-1.07367
239013574	rs76200040	1.01605e-11	-1.92773	-1.46361e-10	8.75793e-05	-1.84246	-1.46361e-10	8.76877e-05	-1.84235	-1.46361e-10
239013579	rs7522884	1.5076e-11	-0.616721	-0.916424	0.000731667	1.21255	-0.932222	0.00072832	1.2071	-0.932492
239013695	rs6429108	8.04278e-12	-1.3624	-0.799067	3.37545e-05	-1.94389	-0.852	3.37837e-05	-1.94383	-0.85232
239013920	rs61829132	4.79899e-11	0.457521	-0.832777	0.000202421	-0.254019	-0.750633	0.000202161	-0.256381	-0.750687
239013940	rs7536976	1.5076e-11	-0.616721	-0.916424	0.000731667	1.21255	-0.932222	0.00072832	1.2071	-0.932492
239013994	rs7547220	1.49358e-11	-0.638189	-0.904298	0.000716175	1.17955	-0.920623	0.000712913	1.17413	-0.920903
239014001	rs7547225	1.50201e-11	-0.630807	-0.906053	0.00072314	1.19091	-0.922303	0.00071984	1.18548	-0.922581
239014111	rs7547332	1.47931e-11	-0.638189	-0.913898	0.000709628	1.17955	-0.929807	0.000706401	1.17413	-0.930079
239014183	rs7537268	1.48399e-11	-0.645551	-0.903376	0.000708727	1.16821	-0.91974	0.000705506	1.1628	-0.920021
239014205	rs7525671	3.80126e-12	-1.96324	-0.947674	4.67569e-05	-1.50801	-0.962025	4.67289e-05	-1.5095	-0.96227
239014359	rs112832989	1.47099e-11	-0.645551	-0.912177	0.000702784	1.16821	-0.928161	0.000699594	1.1628	-0.928435
239014374	rs61829133	4.67996e-11	0.428863	-0.829236	0.000198408	-0.27809	-0.746585	0.000198157	-0.280436	-0.746639
239014411	rs148383731	6.71178e-12	-1.68085	-0.661536	0.000106173	-0.9858	-0.664127	0.000106271	-0.986002	-0.664143
239014433	rs113307349	1.52294e-11	-0.610023	-0.912998	0.000741651	1.22283	-0.928946	0.000738251	1.21737	-0.929219
239014440	rs114719688	1.4832e-11	-0.638189	-0.911273	0.000711412	1.17955	-0.927297	0.000708175	1.17413	-0.927571
239014442	rs2689141	3.89781e-12	-1.83341	-1.05242	4.04225e-05	-1.54013	-1.07548	4.04561e-05	-1.54033	-1.07558
239014779	rs111586755	1.52948e-11	-0.610023	-0.908713	0.000744697	1.22283	-0.924848	0.00074128	1.21737	-0.925124
239014865	rs115154442	4.60904e-11	0.415275	-0.830916	0.000195782	-0.289494	-0.748505	0.000195536	-0.291832	-0.748559
239015098	rs112410980	5.41873e-11	-1.95269e-10	-0.2538	0.000426165	-1.95269e-10	-0.260174	0.000426415	-1.95269e-10	-0.26072
239015182	rs61829134	4.62545e-11	0.415275	-0.827363	0.000196578	-0.289494	-0.744444	0.000196331	-0.291832	-0.744499
239015266	rs144349227	6.17868e-12	-1.37484	-1.05031	2.91524e-05	-1.93128	-1.01118	2.91895e-05	-1.93122	-1.0111
239015346	rs61829135	3.96506e-12	-1.83923	-1.02949	4.06805e-05	-1.55063	-1.05862	4.0713e-05	-1.55083	-1.05875
239015842	rs7531719	5.14801e-11	-1.95269e-10	-0.30505	0.000403891	-1.95269e-10	-0.313856	0.000404137	-1.95269e-10	-0.314379
239015843	rs139739070	1.47901e-11	-0.645551	-0.906735	0.000706452	1.16821	-0.922955	0.000703243	1.1628	-0.923233
239015878	rs7553449	5.16205e-11	-1.95269e-10	-0.302328	0.000406053	-1.95269e-10	-0.308515	0.000406299	-1.95269e-10	-0.309045
239016303	rs7553893	1.48297e-11	-0.645551	-0.904067	0.000708259	1.16821	-0.920401	0.00070504	1.1628	-0.920681
239016572	rs7546325	8.47065e-12	-1.35308	-0.756556	3.5139e-05	-1.94209	-0.813599	3.51685e-05	-1.94204	-0.813948
239016619	rs7546333	1.48297e-11	-0.645551	-0.904067	0.000708259	1.16821	-0.920401	0.00070504	1.1628	-0.920681
239016734	rs7517672	1.5634e-11	-0.58832	-0.908477	0.000770039	1.25606	-0.924622	0.000766484	1.25058	-0.924899
239016747	rs7529531	1.48421e-11	-0.645551	-0.903229	0.000708827	1.16821	-0.9196	0.000705605	1.1628	-0.91988
239016839	rs7539828	1.47444e-11	-0.652158	-0.903229	0.000701645	1.15803	-0.9196	0.000698461	1.15263	-0.91988
239016882	rs150096764	1.47996e-11	-0.652158	-0.899487	0.000701942	1.15803	-0.919176	0.000698764	1.15263	-0.919447
239016947	rs76161338	1.99154e-11	-1.25475	-1.46361e-10	8.41661e-05	-1.88221	-1.46361e-10	8.42584e-05	-1.88225	-1.46361e-10
239016965	rs79450761	5.69659e-11	-1.95269e-10	-0.203794	0.000447001	-1.95269e-10	-0.21244	0.00044726	-1.95269e-10	-0.212994
239016967	rs115554325	1.63001e-11	-0.552767	-0.902306	0.000817788	1.31032	-0.918716	0.000813971	1.30479	-0.918997
239017086	rs138376132	9.89657e-12	-1.95406	-1.46361e-10	9.13144e-05	-1.80069	-1.46361e-10	9.14283e-05	-1.80058	-1.46361e-10
239017105	rs142295557	1.43547e-11	-0.679864	-0.902306	0.000672837	1.11522	-0.918716	0.000669809	1.10986	-0.918997
239017233	rs2841384	1.67932e-10	0.926984	-0.049673	0.000397252	-0.398654	0.0682265	0.000397751	-0.398575	0.068268
239017346	rs77423070	5.67105e-11	-1.95269e-10	-0.208288	0.000445933	-1.95269e-10	-0.214831	0.000446189	-1.95269e-10	-0.215392
239017681	rs59348957	5.69602e-11	-1.95269e-10	-0.203894	0.000447889	-1.95269e-10	-0.210453	0.000448146	-1.95269e-10	-0.211015
239017726	rs113500525	1.47023e-11	-0.659479	-0.898761	0.000696738	1.14673	-0.915322	0.000693581	1.14134	-0.915605
239017969	rs150836171	1.01784e-09	2.6792	-1.46361e-10	0.00036598	-0.412422	-1.46361e-10	0.000366397	-0.412416	-1.46361e-10
239018119	rs2948890	3.89285e-12	-1.85939	-1.02771	3.92464e-05	-1.58788	-1.05726	3.92781e-05	-1.58807	-1.0574
239018120	rs145325404	4.7766e-11	0.443854	-0.823785	0.000202176	-0.265502	-0.740359	0.000201918	-0.267856	-0.740414
239018287	rs79896739	1.01784e-09	2.6792	-1.46361e-10	0.00036598	-0.412422	-1.46361e-10	0.000366397	-0.412416	-1.46361e-10
239018360	rs144992163	1.4552e-11	-0.67333	-0.895187	0.000684324	1.12533	-0.911897	0.000681235	1.11996	-0.912184
239018366	rs9428737	5.57056e-10	2.36165	-0.28523	0.000321445	-0.361144	-0.181028	0.000321782	-0.361267	-0.180991
239018403	rs143077263	1.47955e-11	-0.659479	-0.892443	0.000700969	1.14673	-0.909268	0.00069779	1.14134	-0.909556
239018704	rs112829769	1.4382e-11	-0.687105	-0.893168	0.000671183	1.10401	-0.909963	0.000668165	1.09865	-0.910251
239018756	rs145203245	5.74902e-11	-1.95269e-10	-0.194632	0.000452042	-1.95269e-10	-0.201225	0.000452299	-1.95269e-10	-0.20179
239019021	rs111584664	1.46204e-11	-0.67333	-0.890502	0.000687404	1.12533	-0.907407	0.000684298	1.11996	-0.907697
239019088	rs2689170	4.11843e-12	-1.83415	-0.99663	3.44869e-05	-1.74675	-1.02767	3.45217e-05	-1.74686	-1.02768
239019105	rs111704068	1.527e-11	-0.630807	-0.889552	0.000734661	1.19091	-0.906497	0.0007313	1.18548	-0.906787
239019205	rs79306318	1.00818e-11	-1.93551	-1.46361e-10	8.69224e-05	-1.84998	-1.46361e-10	8.70293e-05	-1.84989	-1.46361e-10
239019233	rs112723135	1.46342e-11	-0.67333	-0.889552	0.00068803	1.12533	-0.906497	0.000684921	1.11996	-0.906787
239019447	rs10925775	8.41099e-12	-1.37082	-0.74589	3.53638e-05	-1.94546	-0.803854	3.53931e-05	-1.94541	-0.804209
239019716	rs78393163	7.52514e-10	2.37717	-1.46361e-10	0.000307991	-0.584929	-1.46361e-10	0.000308342	-0.584924	-1.46361e-10
239019743	rs61829158	4.15243e-11	0.298121	-0.818088	0.000180113	-0.387553	-0.73386	0.000179899	-0.389821	-0.733915
239021092	rs3011564	3.85018e-12	-1.90059	-0.997539	3.15232e-05	-1.83585	-1.02843	3.15559e-05	-1.83593	-1.02844
239021130	rs3011565	2.75746e-11	-1.16985	0.240494	0.000197778	-1.40115	0.373292	0.000198003	-1.40119	0.373338
239021223	rs112682321	1.4384e-11	-0.68423	-0.895903	0.000623539	1.03299	-0.912583	0.00062083	1.02779	-0.912869
239021547	rs78272758	1.2834e-11	-1.01159	-0.68256	0.000332217	0.197384	-0.706597	0.00033116	0.193481	-0.707012
239021684	rs2841385	5.56156e-12	-1.89823	-0.632134	6.32899e-05	-1.66831	-0.49896	6.33675e-05	-1.66843	-0.498748
239021798	rs2689142	1.90289e-11	-0.411508	-0.888778	0.000223437	-0.0624895	-0.843381	0.000223331	-0.0643939	-0.843087
239021943	rs74148813	5.3907e-11	-1.95269e-10	-0.258987	0.000423166	-1.95269e-10	-0.267235	0.000423421	-1.95269e-10	-0.267767
239022010	rs35702152	7.5213e-10	2.37666	-1.46361e-10	0.000335945	-0.498053	-1.46361e-10	0.000336335	-0.498025	-1.46361e-10
239022067	rs75454902	1.79628e-11	-0.438718	-0.919225	0.000882691	1.40287	-0.934898	0.000878599	1.39736	-0.935166
239022095	rs75378839	1.79771e-11	-0.438718	-0.918427	0.000883364	1.40287	-0.934135	0.000879268	1.39736	-0.934404
239022236	rs149301529	1.86787e-11	-1.31886	-1.46361e-10	9.12577e-05	-1.80131	-1.46361e-10	9.13694e-05	-1.80122	-1.46361e-10
239022336	rs12239982	1.28864e-11	-1.01625	-0.673827	0.000332703	0.190369	-0.698117	0.000331646	0.186472	-0.698537
239022848	rs1523416	1.50518e-10	0.671931	0.095908	0.00042707	-0.479562	0.221509	0.000427615	-0.479465	0.221553
239022932	rs61829159	1.89326e-11	-1.30536	-1.46361e-10	9.1884e-05	-1.79447	-1.46361e-10	9.19966e-05	-1.79438	-1.46361e-10
239023292	rs11587243	7.19985e-10	2.33298	-1.46361e-10	0.000327537	-0.523399	-1.46361e-10	0.000327917	-0.523372	-1.46361e-10
239023390	rs2841387	2.57238e-11	-1.19448	0.195648	0.000184822	-1.42186	0.326258	0.000185033	-1.4219	0.326303
239023492	rs1523417	5.69084e-12	-1.92742	-0.57997	6.32817e-05	-1.7274	-0.440008	6.33605e-05	-1.72751	-0.439786
239023546	rs12239070	1.19436e-11	-1.16969	-0.59636	0.000234532	-0.230874	-0.626535	0.000233892	-0.234296	-0.626977
239024207	rs61830460	6.40873e-11	0.682143	-0.768144	0.000257251	-0.08774	-0.677207	0.000256893	-0.0902081	-0.677266
239024258	rs116277514	1.98072e-11	-1.2602	-1.46361e-10	0.000231438	-0.87069	-1.46361e-10	0.000231662	-0.870854	-1.46361e-10
239024524	rs7517551	1.79521e-11	-0.462864	-0.895678	0.00087096	1.36696	-0.912368	0.000866932	1.36148	-0.912654
239024537	rs940208	5.56945e-12	-1.92742	-0.60153	6.17611e-05	-1.7274	-0.464331	6.18377e-05	-1.72751	-0.464113
239024782	rs940209	2.62907e-11	-1.19448	0.217447	0.000189097	-1.42186	0.349124	0.000189313	-1.4219	0.349171
239024908	rs1523418	2.66324e-11	-1.18156	0.217447	0.000191161	-1.41101	0.349124	0.000191379	-1.41105	0.349171
239024909	rs79782689	8.98299e-12	-1.35866	-0.69225	0.000139073	-0.657857	-0.722146	0.000139124	-0.65854	-0.722231
239024954	rs1523419	2.64745e-11	-1.18156	0.211499	0.000189972	-1.41101	0.342886	0.000190189	-1.41105	0.342933
239025026	rs61830461	5.0703e-11	0.496105	-0.816367	0.000208351	-0.243878	-0.731898	0.000208083	-0.246241	-0.731953
239025052	rs139234928	1.08465e-11	-1.86241	-1.46361e-10	9.22544e-05	-1.79045	-1.46361e-10	9.23289e-05	-1.79078	-1.46361e-10
239025387	rs61830462	4.83777e-11	0.44724	-0.814448	0.000200454	-0.284704	-0.729712	0.000200202	-0.287039	-0.729767
239025561	rs61830463	6.0963e-11	0.636316	-0.772296	0.000246362	-0.126302	-0.681896	0.000246025	-0.128744	-0.681955
239025973	rs1403692	2.62524e-11	-1.18156	0.203074	0.0001883	-1.41101	0.334049	0.000188515	-1.41105	0.334095
239026342	rs78800115	1.14688e-11	-1.2003	-0.606319	0.000267866	-0.0920185	-0.632494	0.000267077	-0.095651	-0.632946
239026812	rs76128952	9.97594e-12	-1.94607	-1.46361e-10	8.904e-05	-1.82591	-1.46361e-10	8.91502e-05	-1.82581	-1.46361e-10
239026834	rs59651617	5.32969e-11	-1.95269e-10	-0.270369	0.0004184	-1.95269e-10	-0.278561	0.000418654	-1.95269e-10	-0.279089
239027002	rs2246030	5.50191e-12	-1.92729	-0.613863	6.13302e-05	-1.72046	-0.478271	6.1406e-05	-1.72057	-0.478055
239027058	rs2245936	5.45231e-12	-1.92423	-0.625972	6.05512e-05	-1.71953	-0.491978	6.06259e-05	-1.71965	-0.491764
239027579	rs7547656	1.93352e-11	-1.28432	-1.46361e-10	9.28809e-05	-1.78368	-1.46361e-10	9.2995e-05	-1.78359	-1.46361e-10
239027594	rs61830464	6.24475e-11	0.666346	-0.778267	0.000250965	-0.101039	-0.688647	0.000250618	-0.103499	-0.688705
239027681	rs2222480	2.46805e-11	-1.18156	0.14133	0.000176483	-1.41101	0.269237	0.000176685	-1.41105	0.269282
239027873	rs7550073	1.26318e-11	-1.0551	-0.654933	0.000319529	0.131612	-0.679765	0.000318527	0.127769	-0.680194
239027884	rs7547758	1.90734e-11	-1.29795	-1.46361e-10	9.22322e-05	-1.79069	-1.46361e-10	9.23453e-05	-1.7906	-1.46361e-10
239027988	rs1949748	2.59825e-11	-1.13015	0.14133	0.000184306	-1.36764	0.269237	0.000184516	-1.36768	0.269282
239028466	rs78618232	1.75913e-10	-1.95269e-10	0.923743	0.00158343	-1.95269e-10	1.05235	0.00158389	-1.95269e-10	1.0515
239028809	rs112710353	1.10702e-11	-1.22752	-0.614471	0.000254634	-0.134748	-0.640426	0.000253895	-0.138339	-0.640874
239028896	rs138662230	3.7271e-11	-0.628031	-1.46361e-10	0.000283405	-0.668122	-1.46361e-10	0.000283764	-0.667992	-1.46361e-10
239029681	rs6701585	5.09574e-11	-1.95269e-10	-0.315257	0.000401112	-1.95269e-10	-0.32076	0.000401358	-1.95269e-10	-0.321279
239029881	rs76630886	1.89449e-11	-1.30471	-1.46361e-10	9.19143e-05	-1.79414	-1.46361e-10	9.20269e-05	-1.79405	-1.46361e-10
239029937	rs2689143	2.67926e-11	-1.1167	0.158582	0.000189824	-1.35626	0.287353	0.00019004	-1.3563	0.287399
239030724	rs77404369	1.88052e-11	-1.31211	-1.46361e-10	9.15694e-05	-1.7979	-1.46361e-10	9.16815e-05	-1.79781	-1.46361e-10
239030793	rs112006408	5.13125e-12	-1.64495	-0.96595	4.4639e-05	-1.51467	-1.00172	4.46818e-05	-1.51483	-1.00174
239031042	rs6692928	1.21973e-11	-1.09247	-0.652563	0.000325374	0.147439	-0.677462	0.000324372	0.143651	-0.677892
239031120	rs2689144	2.55253e-11	-1.15672	0.150146	0.000181891	-1.39009	0.278495	0.000182098	-1.39013	0.27854
239031387	rs10495424	5.09574e-11	-1.95269e-10	-0.315257	0.000401112	-1.95269e-10	-0.32076	0.000401358	-1.95269e-10	-0.321279
239031827	rs77579158	1.12917e-11	-1.18064	-0.641535	0.000266913	-0.0613338	-0.666744	0.000266123	-0.0649959	-0.667179
239032019	rs74148815	5.09574e-11	-1.95269e-10	-0.315257	0.000401112	-1.95269e-10	-0.32076	0.000401358	-1.95269e-10	-0.321279
239032385	rs75964957	2.28274e-10	-1.95269e-10	1.1843	0.00208531	-1.95269e-10	1.32767	0.00208578	-1.95269e-10	1.32676
239032602	rs6671827	2.3387e-11	-1.10409	0.0100212	0.000167337	-1.3191	0.124112	0.000167527	-1.31915	0.12416
239033316	rs3915050	4.17077e-12	-1.96557	-0.852575	4.1384e-05	-1.83095	-0.761157	4.14371e-05	-1.83097	-0.760987
239033588	rs9287226	4.96627e-11	-0.88257	0.541577	0.000442388	-0.902546	0.679735	0.000442737	-0.90295	0.679793
239033711	rs115703927	1.31384e-11	-1.67071	-1.46361e-10	0.000119788	-1.52928	-1.46361e-10	0.000119917	-1.52933	-1.46361e-10
239033903	rs192623515	4.44709e-11	-1.95269e-10	-0.451411	0.000391288	-1.95269e-10	-0.345555	0.000391678	-1.95269e-10	-0.345693
239034244	rs55942601	2.5572e-11	-1.95269e-10	-1.00475	0.000209682	-1.95269e-10	-0.969405	0.000209937	-1.95269e-10	-0.969327
239034315	rs9428414	3.75762e-12	-1.90646	-1.016	2.92e-05	-1.89715	-1.04368	2.92309e-05	-1.89722	-1.04369
239034364	rs9428738	4.27145e-11	-0.942906	0.451197	0.000379274	-0.962315	0.585573	0.000379577	-0.962707	0.58563
239034512	rs9428739	5.50221e-11	0.793119	-1.03163	0.000175676	-0.155237	-0.99112	0.00017543	-0.157748	-0.991147
239034744	rs138091236	2.35119e-11	-1.95269e-10	-1.08874	0.0001884	-1.95269e-10	-1.07643	0.00018862	-1.95269e-10	-1.0764
239034751	rs76584611	5.11887e-11	-1.95269e-10	-0.310728	0.000402926	-1.95269e-10	-0.316247	0.000403173	-1.95269e-10	-0.316767
239035551	rs144464529	2.77814e-11	-0.92188	-1.46361e-10	0.000212245	-0.957259	-1.46361e-10	0.00021251	-0.957144	-1.46361e-10
239035690	rs80085093	1.49811e-11	-1.53946	-1.46361e-10	0.00015293	-1.28502	-1.46361e-10	0.000153091	-1.2851	-1.46361e-10
239035738	rs17562563	1.81439e-11	-1.34791	-1.46361e-10	8.61135e-05	-1.85933	-1.46361e-10	8.6217e-05	-1.85927	-1.46361e-10
239035952	rs9428741	4.93738e-11	-0.837342	0.490514	0.0004387	-0.857733	0.626549	0.000439042	-0.858145	0.626607
239036123	rs10802734	4.16426e-12	-1.95944	-0.860269	4.39247e-05	-1.76235	-0.770175	4.39806e-05	-1.76238	-0.770007
239036235	rs77235298	2.33503e-10	-1.95269e-10	1.20695	0.0021198	-1.95269e-10	1.34408	0.0021203	-1.95269e-10	1.34318
239036620	rs61830465	1.91505e-11	-1.29392	-1.46361e-10	8.81219e-05	-1.83628	-1.46361e-10	8.82285e-05	-1.8362	-1.46361e-10
239037210	rs9428742	1.15441e-10	0.610874	-0.108362	0.000356506	-0.438269	-0.000378873	0.000356946	-0.438217	-0.000332992
239037299	rs76219611	6.58096e-12	-1.52572	-0.836349	0.000128324	-0.605076	-0.855366	0.000128058	-0.607955	-0.855693
239037339	rs1589686	2.31944e-11	-1.11745	0.0151083	0.000179692	-1.25321	0.129454	0.000179893	-1.25328	0.129502
239037358	rs55940268	5.09574e-11	-1.95269e-10	-0.315257	0.000401112	-1.95269e-10	-0.32076	0.000401358	-1.95269e-10	-0.321279
239037402	rs1589687	4.8775e-11	-0.82897	0.469942	0.000447697	-0.815994	0.605111	0.000448031	-0.81644	0.605169
239038006	rs9428743	1.84044e-10	1.97522	-1.00629	0.000117036	-0.581223	-0.971298	0.000117156	-0.581347	-0.971282
239038457	rs9428744	5.74438e-11	0.836733	-1.03217	0.000181876	-0.119874	-0.991803	0.000181616	-0.12241	-0.99183
239038867	rs10754655	6.22316e-12	-1.96456	-0.453407	5.84512e-05	-1.93597	-0.310842	5.85222e-05	-1.93583	-0.310896
239039005	rs76166054	1.00643e-11	-1.93725	-1.46361e-10	9.49581e-05	-1.76156	-1.46361e-10	9.50762e-05	-1.76145	-1.46361e-10
239039104	rs61830466	1.79053e-11	-1.36115	-1.46361e-10	8.56456e-05	-1.86478	-1.46361e-10	8.57484e-05	-1.86472	-1.46361e-10
239039693	rs117686250	2.83833e-10	-1.95269e-10	1.40214	0.00221365	-1.95269e-10	1.3874	0.00221569	-1.95269e-10	1.38719
239040553	rs187998757	6.23819e-11	-0.112972	-1.46361e-10	0.00143992	0.957346	-1.46361e-10	0.00143861	0.955296	-1.46361e-10
239040991	rs115615640	1.02333e-11	-1.9206	-1.46361e-10	8.39159e-05	-1.88518	-1.46361e-10	8.39917e-05	-1.88542	-1.46361e-10
239041011	rs149849005	9.85437e-12	-1.95833	-1.46361e-10	9.61589e-05	-1.749	-1.46361e-10	9.62761e-05	-1.74891	-1.46361e-10
239041408	rs9428746	4.88493e-11	0.670427	-1.02793	0.000159841	-0.254362	-0.986455	0.000159628	-0.256804	-0.986483
239041475	rs142902569	2.43013e-11	-1.95269e-10	-1.05572	0.000189593	-1.95269e-10	-1.07012	0.000189811	-1.95269e-10	-1.07011
239041691	rs114255416	1.08295e-11	-1.86397	-1.46361e-10	8.00701e-05	-1.9321	-1.46361e-10	8.01529e-05	-1.9322	-1.46361e-10
239042172	rs9428747	5.42164e-11	-0.700461	0.447198	0.000497518	-0.686772	0.581405	0.000497876	-0.687243	0.581462
239042530	rs61830469	1.80276e-11	-1.35434	-1.46361e-10	8.58849e-05	-1.86199	-1.46361e-10	8.59881e-05	-1.86192	-1.46361e-10
239042688	rs11801878	6.13966e-12	-1.59704	-0.834434	0.000113134	-0.73291	-0.853521	0.000112915	-0.735651	-0.853849
239042965	rs2049321	4.93894e-11	-0.748847	0.402336	0.000452234	-0.735422	0.534623	0.000452563	-0.735884	0.534679
239043701	rs9428748	2.39449e-11	-1.03482	-0.0356735	0.000183787	-1.17732	0.0761	0.000183991	-1.17739	0.0761475
239044091	rs568120128	1.24805e-10	-1.95269e-10	0.580506	0.000901306	-1.95269e-10	0.488846	0.000902348	-1.95269e-10	0.488867
239044336	rs35447839	1.57347e-11	-1.49038	-1.46361e-10	0.000162817	-1.22237	-1.46361e-10	0.000162985	-1.22247	-1.46361e-10
239044391	rs1965498	5.00392e-11	-0.713463	0.380023	0.000421466	-0.782605	0.511344	0.000421787	-0.783033	0.511399
239044561	rs112388622	6.03595e-12	-1.60736	-0.841155	0.000110296	-0.751836	-0.859994	0.000110086	-0.754556	-0.860317
239044841	rs6673984	2.27171e-11	-1.06704	-0.0560857	0.000168759	-1.24116	0.0546369	0.000168943	-1.24126	0.0546839
239045745	rs10925779	1.74451e-11	-1.38719	-1.46361e-10	8.47541e-05	-1.87525	-1.46361e-10	8.48555e-05	-1.87518	-1.46361e-10
239045963	rs17620934	8.11268e-10	2.45235	-1.46361e-10	0.000328829	-0.519461	-1.46361e-10	0.000329202	-0.519462	-1.46361e-10
239046479	rs9428749	8.77078e-11	1.28334	-1.05557	0.000270895	0.308833	-1.0221	0.000270218	0.305219	-1.02212
239046480	rs9428750	8.58864e-11	1.26235	-1.05557	0.000266182	0.29128	-1.0221	0.00026552	0.28768	-1.02212
239046551	rs16837557	1.00404e-11	-1.93963	-1.46361e-10	9.55843e-05	-1.75499	-1.46361e-10	9.57034e-05	-1.75488	-1.46361e-10
239046766	rs2049319	5.8859e-11	-0.781422	0.61032	0.000510728	-0.830448	0.751285	0.00051111	-0.830893	0.751344
239046949	rs1916620	2.27822e-11	-0.765608	-0.35466	0.000188548	-0.814965	-0.260684	0.000188685	-0.815412	-0.260644
239046973	rs1916619	2.27822e-11	-0.765608	-0.35466	0.000188548	-0.814965	-0.260684	0.000188685	-0.815412	-0.260644
239047148	rs35477231	7.58182e-10	2.38468	-1.46361e-10	0.000316376	-0.558068	-1.46361e-10	0.000316735	-0.558069	-1.46361e-10
239047201	rs1916618	2.20906e-11	-0.781422	-0.369671	0.000182716	-0.830448	-0.27662	0.000182849	-0.830893	-0.27658
239047393	rs2049318	1.30636e-11	-1.06331	-0.613111	9.23191e-05	-1.2531	-0.536645	9.24205e-05	-1.25317	-0.536612
239047496	rs16837567	1.00066e-11	-1.943	-1.46361e-10	9.65505e-05	-1.74493	-1.46361e-10	9.6671e-05	-1.74482	-1.46361e-10
239047632	rs9428751	1.32065e-11	-1.06331	-0.602231	9.34057e-05	-1.2531	-0.524944	9.35083e-05	-1.25317	-0.524911
239047652	rs9428752	1.32065e-11	-1.06331	-0.602231	9.34057e-05	-1.2531	-0.524944	9.35083e-05	-1.25317	-0.524911
239048053	rs9428753	8.31052e-11	1.20532	-1.03146	0.000261839	0.243636	-0.990907	0.000261197	0.240075	-0.990934
239048069	rs9428754	1.33525e-11	-1.06331	-0.591239	9.45154e-05	-1.2531	-0.513133	9.46193e-05	-1.25317	-0.5131
239048174	rs7533049	1.23938e-11	-1.06331	-0.665742	8.72273e-05	-1.2531	-0.593379	8.7323e-05	-1.25317	-0.593348
239048274	rs7543375	1.33194e-11	-1.06331	-0.593716	9.42642e-05	-1.2531	-0.515794	9.43678e-05	-1.25317	-0.515761
239048450	rs61830470	1.66217e-11	-1.43553	-1.46361e-10	7.751e-05	-1.96459	-1.46361e-10	7.7598e-05	-1.96459	-1.46361e-10
239048524	rs114511895	9.85391e-12	-1.95838	-1.46361e-10	0.00010311	-1.6792	-1.46361e-10	0.00010324	-1.67907	-1.46361e-10
239048921	rs10754656	1.23524e-11	-1.06331	-0.669089	8.69124e-05	-1.2531	-0.596995	8.70078e-05	-1.25317	-0.596964
239048980	rs6682305	1.23938e-11	-1.06331	-0.665742	8.72273e-05	-1.2531	-0.593379	8.7323e-05	-1.25317	-0.593348
239049014	rs6684893	2.18468e-11	-0.765608	-0.396583	0.000181298	-0.814965	-0.299893	0.000181427	-0.815412	-0.299869
239049135	rs6669892	1.23796e-11	-1.06331	-0.666894	8.71188e-05	-1.2531	-0.594623	8.72144e-05	-1.25317	-0.594592
239049213	rs6669990	2.86763e-11	0.0475738	-0.937749	8.973e-05	-0.925691	-0.892504	8.98371e-05	-0.925651	-0.892484
239049455	rs4268347	4.74946e-11	-1.06331	0.677677	0.000332061	-1.2531	0.743422	0.000332419	-1.25317	0.743435
239049706	rs12738936	9.08508e-10	2.56556	-1.46361e-10	0.000350939	-0.454387	-1.46361e-10	0.000351337	-0.454388	-1.46361e-10
239049739	rs9428755	1.25824e-11	-1.03581	-0.678139	8.8197e-05	-1.22865	-0.606778	8.82936e-05	-1.22872	-0.606747
239049794	rs9428756	1.2281e-11	-1.03581	-0.702378	8.59126e-05	-1.22865	-0.63302	8.60066e-05	-1.22872	-0.632991
239049988	rs113005280	1.12152e-11	-1.82897	-1.46361e-10	0.000165865	-1.20383	-1.46361e-10	0.000165696	-1.20598	-1.46361e-10
239050211	rs61147532	1.57796e-11	-1.48753	-1.46361e-10	7.77923e-05	-1.96096	-1.46361e-10	7.78806e-05	-1.96096	-1.46361e-10
239050359	rs117075006	2.3326e-11	-1.95269e-10	-1.09668	0.000184196	-1.95269e-10	-1.099	0.000184405	-1.95269e-10	-1.099
239050934	rs1523425	1.25368e-11	-1.00651	-0.711072	8.73583e-05	-1.20253	-0.642448	8.74538e-05	-1.2026	-0.642418
239050988	rs12077386	1.64939e-11	-1.44326	-1.46361e-10	7.75381e-05	-1.96423	-1.46361e-10	7.76261e-05	-1.96423	-1.46361e-10
239051084	rs115148644	9.81951e-12	-1.96188	-1.46361e-10	8.04578e-05	-1.92727	-1.46361e-10	8.05516e-05	-1.92724	-1.46361e-10
239051239	rs12063238	1.67996e-11	-1.42489	-1.46361e-10	8.35328e-05	-1.88976	-1.46361e-10	8.36324e-05	-1.8897	-1.46361e-10
239051904	rs7555690	1.53542e-10	1.81229	-1.02456	9.76804e-05	-0.741781	-0.991518	9.77805e-05	-0.7419	-0.991508
239051925	rs9428757	8.04586e-11	1.18441	-1.04292	0.000253574	0.226187	-1.00553	0.000252956	0.22264	-1.00556
239052089	rs76336475	2.14616e-08	5.72777	-1.46361e-10	9.56828e-05	-1.75396	-1.46361e-10	9.58033e-05	-1.75384	-1.46361e-10
239052148	rs61830488	1.71219e-11	-1.40589	-1.46361e-10	8.41379e-05	-1.88254	-1.46361e-10	8.42385e-05	-1.88248	-1.46361e-10
239052476	rs34285938	8.68541e-10	2.52057	-1.46361e-10	0.000341955	-0.480321	-1.46361e-10	0.000342342	-0.480322	-1.46361e-10
239052561	rs57579054	6.25253e-11	-1.95269e-10	-0.110676	0.000528821	-1.95269e-10	-0.04435	0.000529105	-1.95269e-10	-0.0449474
239052566	rs61830489	1.70305e-11	-1.41124	-1.46361e-10	7.74511e-05	-1.96535	-1.46361e-10	7.7539e-05	-1.96535	-1.46361e-10
239052793	rs74745885	7.28043e-12	-1.43096	-0.830093	0.000151976	-0.441937	-0.849339	0.000151636	-0.444984	-0.84967
239052928	rs9428415	8.19101e-11	1.18441	-1.02504	0.000259247	0.226187	-0.983408	0.000258615	0.22264	-0.983432
239053030	rs6695968	2.34014e-11	-0.701119	-0.392331	0.000189738	-0.768664	-0.300692	0.00018987	-0.769139	-0.300653
239053058	rs6683644	2.50332e-11	-0.633715	-0.392331	0.000206142	-0.68574	-0.300692	0.000206287	-0.686213	-0.300653
239053310	rs12118121	9.27161e-11	1.30772	-1.02442	0.000287778	0.329237	-0.982047	0.000287053	0.325608	-0.982075
239053498	rs79086679	1.01744e-11	-1.92637	-1.46361e-10	9.04631e-05	-1.81006	-1.46361e-10	9.05739e-05	-1.80997	-1.46361e-10
239053633	rs9428758	7.74702e-11	1.14656	-1.04292	0.000245698	0.194635	-1.00553	0.000245106	0.191113	-1.00556
239053667	rs9428759	7.67686e-11	1.13916	-1.04461	0.000250519	0.216257	-1.00772	0.000249909	0.212708	-1.00775
239053733	rs9428416	9.46378e-11	1.32724	-1.02343	0.000292886	0.34559	-0.980807	0.000292144	0.341947	-0.980836
239053825	rs1523424	1.53554e-11	-0.904102	-0.610678	0.000106704	-1.11091	-0.534028	0.000106821	-1.11099	-0.533995
239053925	rs1523423	6.40349e-11	-1.95269e-10	-0.0868181	0.000542013	-1.95269e-10	-0.0197094	0.0005423	-1.95269e-10	-0.0203137
239054282	rs1523422	3.77049e-12	-1.95234	-0.966701	3.26853e-05	-1.93029	-0.897782	3.27311e-05	-1.93016	-0.897651
239054372	rs1523421	2.47674e-11	-0.650364	-0.386356	0.000204097	-0.70206	-0.294343	0.000204241	-0.70253	-0.294303
239054426	rs6699789	1.4451e-11	-0.904102	-0.671383	9.99444e-05	-1.11091	-0.599474	0.000100053	-1.11099	-0.599443
239054473	rs4320775	1.38779e-11	-0.968616	-0.647333	0.00010112	-1.12518	-0.573508	0.000101229	-1.12527	-0.573476
239054474	rs4428877	1.37111e-11	-0.997079	-0.630963	0.000100267	-1.1513	-0.555863	0.000100375	-1.15138	-0.55583
239054495	rs1568707	4.45724e-10	1.85345	-1.46361e-10	0.000222726	-0.909057	-1.46361e-10	0.000222977	-0.909066	-1.46361e-10
239054773	rs6690106	6.37404e-11	-1.95269e-10	-0.0914273	0.000539439	-1.95269e-10	-0.0244691	0.000539726	-1.95269e-10	-0.0250721
239054962	rs9428760	1.35419e-11	-0.978178	-0.662278	9.44546e-05	-1.17724	-0.589637	9.45579e-05	-1.17732	-0.589606
239054964	rs115591460	9.83181e-12	-1.96062	-1.46361e-10	0.000104742	-1.6635	-1.46361e-10	0.000104874	-1.66337	-1.46361e-10
239055057	rs79051791	5.05656e-12	-1.66562	-0.959937	3.93831e-05	-1.64509	-0.996571	3.94218e-05	-1.64523	-0.996585
239055058	rs78193289	5.1059e-12	-1.65698	-0.95887	3.97729e-05	-1.63616	-0.995655	3.98119e-05	-1.6363	-0.995669
239055105	rs61830490	4.37575e-12	-1.74488	-1.02529	3.04093e-05	-1.90647	-0.99378	3.04435e-05	-1.90649	-0.993766
239055181	rs61830491	4.31958e-12	-1.7394	-1.04369	2.96579e-05	-1.90926	-1.01602	2.96912e-05	-1.90928	-1.016
239055450	rs9428761	7.37369e-11	1.0997	-1.04545	0.000242111	0.183202	-1.0088	0.000241528	0.179679	-1.00883
239055467	rs77424300	4.31958e-12	-1.7394	-1.04369	2.96579e-05	-1.90926	-1.01602	2.96912e-05	-1.90928	-1.016
239055674	rs55842333	4.31958e-12	-1.7394	-1.04369	2.96579e-05	-1.90926	-1.01602	2.96912e-05	-1.90928	-1.016
239055685	rs2352736	2.13374e-11	-0.733672	-0.452115	0.000175387	-0.783687	-0.364317	0.000175513	-0.784141	-0.36428
239055736	rs57995037	4.27278e-12	-1.75029	-1.04369	2.98255e-05	-1.90362	-1.01602	2.9859e-05	-1.90364	-1.016
239055815	rs9428762	8.17205e-11	1.18441	-1.02735	0.000258646	0.226187	-0.985727	0.000258015	0.22264	-0.985755
239055914	rs4146496	5.84746e-12	-1.93241	-0.547826	4.3877e-05	-1.9583	-0.575312	4.3904e-05	-1.95834	-0.575789
239055938	rs61830494	4.30774e-12	-1.7394	-1.04643	2.95581e-05	-1.90926	-1.01939	2.95913e-05	-1.90928	-1.01937
239055944	rs4146495	2.30459e-11	-0.733672	-0.375086	0.000190365	-0.783687	-0.28237	0.000190502	-0.784141	-0.28233
239056085	rs74148821	3.4464e-12	-1.94891	-1.06001	4.08218e-05	-1.52767	-1.07812	4.08695e-05	-1.52763	-1.07812
239056172	rs61830495	4.29351e-12	-1.74488	-1.04426	2.97197e-05	-1.90647	-1.01672	2.97531e-05	-1.90649	-1.0167
239056505	rs111858951	3.54775e-12	-1.9308	-1.04913	4.45491e-05	-1.44844	-1.06997	4.46012e-05	-1.4484	-1.06998
239056624	rs61830496	1.64986e-11	-1.44297	-1.46361e-10	8.2977e-05	-1.89644	-1.46361e-10	8.30757e-05	-1.89638	-1.46361e-10
239056758	rs12121331	6.09451e-12	-1.82681	-0.612048	7.10355e-05	-1.39928	-0.652539	7.11117e-05	-1.3989	-0.65298
239056921	rs35927062	7.08956e-10	2.31755	-1.46361e-10	0.000304557	-0.59614	-1.46361e-10	0.000304903	-0.596141	-1.46361e-10
239057037	rs9428417	7.95683e-11	1.16689	-1.03652	0.000251953	0.211576	-0.997331	0.000251343	0.20804	-0.997357
239057106	rs6674607	4.32278e-10	1.82282	-1.46361e-10	0.000231763	-0.869284	-1.46361e-10	0.000232026	-0.869285	-1.46361e-10
239057708	rs1949749	4.89009e-12	-1.95993	-0.699106	4.32417e-05	-1.96281	-0.585384	4.32849e-05	-1.9629	-0.585428
239057807	rs35199588	1.65142e-11	-1.44203	-1.46361e-10	0.000172916	-1.16219	-1.46361e-10	0.000173094	-1.1623	-1.46361e-10
239058330	rs6689380	3.99716e-12	-1.90421	-0.956452	3.73714e-05	-1.72615	-0.967948	3.73693e-05	-1.72709	-0.968191
239058331	rs6681044	2.36186e-11	-1.95269e-10	-1.08421	0.000187158	-1.95269e-10	-1.08305	0.000187375	-1.95269e-10	-1.08302
239059151	rs12755755	2.53544e-11	-1.01329	-1.46361e-10	0.000139677	-1.37567	-1.46361e-10	0.000139848	-1.37558	-1.46361e-10
239059246	rs61830497	1.64986e-11	-1.44297	-1.46361e-10	8.2977e-05	-1.89644	-1.46361e-10	8.30757e-05	-1.89638	-1.46361e-10
239059487	rs114819452	1.00587e-11	-1.93781	-1.46361e-10	7.97818e-05	-1.9357	-1.46361e-10	7.98696e-05	-1.93574	-1.46361e-10
239059747	rs61830498	1.73361e-11	-1.39345	-1.46361e-10	8.45453e-05	-1.87771	-1.46361e-10	8.46465e-05	-1.87765	-1.46361e-10
239059754	rs4132463	3.74941e-11	-1.95269e-10	-0.622063	0.000295948	-1.95269e-10	-0.624817	0.000296265	-1.95269e-10	-0.624878
239059924	rs11807252	7.01909e-12	-1.39985	-0.897762	0.000134959	-0.496206	-0.913823	0.000134677	-0.499154	-0.914101
239059965	rs61830499	1.64986e-11	-1.44297	-1.46361e-10	8.2977e-05	-1.89644	-1.46361e-10	8.30757e-05	-1.89638	-1.46361e-10
239060472	rs78537073	2.66153e-11	-1.95269e-10	-0.96476	0.000199599	-1.95269e-10	-1.01869	0.000199829	-1.95269e-10	-1.01867
239060686	rs6429109	4.0948e-12	-1.93428	-0.902245	3.49855e-05	-1.94014	-0.819925	3.50332e-05	-1.94006	-0.819778
239060960	rs7551773	1.53868e-11	-0.426714	-1.08602	7.75822e-05	-0.873791	-1.08987	7.75502e-05	-0.875274	-1.08993
239061405	rs143789912	2.65015e-11	-1.95269e-10	-0.969045	0.00019894	-1.95269e-10	-1.022	0.000199169	-1.95269e-10	-1.02198
239061847	rs9428763	7.5713e-11	1.12584	-1.04514	0.000240801	0.177376	-1.00841	0.000240224	0.173868	-1.00843
239062046	rs142630150	5.23927e-11	-1.95269e-10	-0.287479	0.000427162	-1.95269e-10	-0.257837	0.000427464	-1.95269e-10	-0.258262
239062265	rs113490299	5.42477e-12	-1.69703	-0.858239	8.39768e-05	-1.00862	-0.875837	8.38466e-05	-1.011	-0.876142
239062864	rs71644959	6.49789e-10	2.2304	-1.46361e-10	0.00028997	-0.645221	-1.46361e-10	0.000290299	-0.645222	-1.46361e-10
239063172	rs6695351	2.84868e-11	-0.896807	-1.46361e-10	0.000104691	-1.66399	-1.46361e-10	0.000104802	-1.66406	-1.46361e-10
239063423	rs111254097	5.37504e-12	-1.59101	-0.97347	9.93394e-05	-0.73037	-0.986087	9.91468e-05	-0.733227	-0.986305
239063590	rs115436098	1.37254e-11	-1.627	-1.46361e-10	0.000106034	-1.65124	-1.46361e-10	0.000106072	-1.65201	-1.46361e-10
239064147	rs6686368	3.54175e-12	-1.93364	-1.04799	4.40952e-05	-1.45956	-1.06909	4.41468e-05	-1.45951	-1.0691
239064172	rs61830500	1.25632e-11	-1.71547	-1.46361e-10	8.42768e-05	-1.88089	-1.46361e-10	8.43733e-05	-1.88088	-1.46361e-10
239064173	rs141696271	2.39425e-11	-1.95269e-10	-1.07059	0.000192916	-1.95269e-10	-1.05274	0.000193144	-1.95269e-10	-1.0527
239064328	rs11579640	2.78324e-11	-0.920046	-1.46361e-10	0.000103413	-1.67627	-1.46361e-10	0.000103523	-1.67634	-1.46361e-10
239064499	rs138358842	2.38281e-11	-1.95269e-10	-1.07538	0.00018634	-1.95269e-10	-1.08743	0.000186551	-1.95269e-10	-1.08743
239064520	rs11802283	1.56299e-11	-0.509655	-0.987403	0.000179094	-0.171105	-0.955983	0.000179042	-0.17275	-0.955764
239064594	rs112223732	7.91383e-11	0.637976	-0.513026	0.000220296	-0.490699	-0.429328	0.000220564	-0.490652	-0.429292
239064914	rs35578654	7.83553e-11	0.629346	-0.51434	0.000218563	-0.497192	-0.430733	0.000218829	-0.497145	-0.430697
239064916	rs35341129	1.37969e-11	-0.635319	-0.986485	0.000155886	-0.310929	-0.954944	0.000155851	-0.312509	-0.954725
239064995	rs61830502	4.0042e-12	-1.91596	-0.942947	3.87393e-05	-1.70109	-0.957052	3.87353e-05	-1.70209	-0.957296
239065116	rs112832221	4.0068e-12	-1.91149	-0.946764	3.82147e-05	-1.71109	-0.960691	3.82116e-05	-1.71206	-0.960932
239065301	rs6656312	8.46809e-11	1.13814	-0.945492	0.000282921	0.2154	-0.885234	0.00028223	0.211851	-0.885261
239065333	rs146217301	5.19726e-12	-1.69268	-0.905434	8.09149e-05	-1.00042	-0.921179	8.07913e-05	-1.00281	-0.921452
239065349	rs139167579	1.21061e-11	-1.75254	-1.46361e-10	8.38152e-05	-1.88639	-1.46361e-10	8.39124e-05	-1.88636	-1.46361e-10
239065357	rs190849889	4.20551e-11	-1.95269e-10	-0.507265	0.000332711	-1.95269e-10	-0.507725	0.000333082	-1.95269e-10	-0.507744
239065559	rs78909077	3.92567e-12	-1.93707	-0.941639	3.34562e-05	-1.93751	-0.867256	3.35016e-05	-1.93742	-0.867123
239065668	rs6667704	7.16862e-11	0.545632	-0.51958	0.000204112	-0.559996	-0.436336	0.00020436	-0.55995	-0.436301
239065760	rs79287288	7.28598e-11	-1.95269e-10	0.04229	0.000611868	-1.95269e-10	0.101516	0.000612179	-1.95269e-10	0.100892
239065882	rs7514773	8.58005e-11	1.22682	-1.02104	0.000270091	0.261587	-0.977829	0.000269424	0.258011	-0.977858
239066293	rs148297439	4.79004e-12	-1.7364	-0.943305	7.73786e-05	-1.0089	-0.957393	7.7253e-05	-1.01141	-0.957636
239066354	rs141388658	1.34699e-11	-1.64579	-1.46361e-10	0.000136532	-1.39844	-1.46361e-10	0.000136699	-1.39836	-1.46361e-10
239066498	rs144892944	4.21066e-12	-1.91877	-0.889858	4.43533e-05	-1.61658	-0.906237	4.43336e-05	-1.61787	-0.906521
239066624	rs4274049	7.76817e-11	1.14554	-1.03917	0.000246675	0.193782	-1.00071	0.00024608	0.190261	-1.00074
239066648	rs55937704	3.48912e-12	-1.95302	-1.04358	4.04209e-05	-1.54996	-1.06569	4.04679e-05	-1.54993	-1.0657
239066974	rs61830503	3.98328e-12	-1.90683	-0.957309	3.7464e-05	-1.72089	-0.970734	3.74619e-05	-1.72184	-0.970966
239067940	rs61830505	1.64986e-11	-1.44297	-1.46361e-10	8.2977e-05	-1.89644	-1.46361e-10	8.30757e-05	-1.89638	-1.46361e-10
239068375	rs74393353	1.58264e-11	-1.48457	-1.46361e-10	8.17761e-05	-1.91102	-1.46361e-10	8.18728e-05	-1.91097	-1.46361e-10
239068698	rs7411474	4.43765e-12	-1.94939	-0.806733	3.56115e-05	-1.90167	-0.840665	3.56449e-05	-1.90154	-0.840991
239069258	rs113020331	1.58264e-11	-1.48457	-1.46361e-10	8.17761e-05	-1.91102	-1.46361e-10	8.18728e-05	-1.91097	-1.46361e-10
239069741	rs112510304	1.57361e-11	-1.49029	-1.46361e-10	8.16196e-05	-1.91293	-1.46361e-10	8.17161e-05	-1.91288	-1.46361e-10
239069882	rs112646021	5.03718e-12	-1.72902	-0.900378	7.585e-05	-1.06991	-0.916332	7.57405e-05	-1.07221	-0.916609
239070126	rs61830506	1.58264e-11	-1.48457	-1.46361e-10	8.17761e-05	-1.91102	-1.46361e-10	8.18728e-05	-1.91097	-1.46361e-10
239070135	rs61830507	1.56469e-11	-1.49598	-1.46361e-10	8.14661e-05	-1.91481	-1.46361e-10	8.15624e-05	-1.91477	-1.46361e-10
239070314	rs10495425	1.57361e-11	-1.49029	-1.46361e-10	8.16196e-05	-1.91293	-1.46361e-10	8.17161e-05	-1.91288	-1.46361e-10
239070768	rs10495426	2.5713e-11	-1.31738	0.318135	0.000124316	-1.60071	0.108545	0.000124499	-1.6006	0.108763
239070923	rs74374281	1.60712e-11	-1.46922	-1.46361e-10	0.000132007	-1.43215	-1.46361e-10	0.000132154	-1.43217	-1.46361e-10
239071350	rs113249507	9.78727e-12	-1.96516	-1.46361e-10	8.34515e-05	-1.89073	-1.46361e-10	8.35413e-05	-1.89079	-1.46361e-10
239071802	rs17563082	1.16491e-11	-1.79102	-1.46361e-10	7.91342e-05	-1.94385	-1.46361e-10	7.92151e-05	-1.94397	-1.46361e-10
239072170	rs12141996	1.08733e-10	1.41926	-0.976613	0.000131874	-0.509476	-0.923677	0.000131772	-0.511351	-0.923711
239072280	rs10754657	4.58509e-12	-1.90633	-0.817103	3.31627e-05	-1.95643	-0.857145	3.31917e-05	-1.95637	-0.857465
239072312	rs2353417	5.67468e-11	0.834315	-1.04196	0.000236609	0.170342	-1.01893	0.000236616	0.169077	-1.01877
239072361	rs34269063	6.77052e-10	2.2715	-1.46361e-10	0.000296746	-0.622122	-1.46361e-10	0.000297083	-0.622123	-1.46361e-10
239072465	rs10754658	4.39187e-12	-1.94939	-0.817103	3.50295e-05	-1.90167	-0.857145	3.50625e-05	-1.90154	-0.857465
239072781	rs9428765	7.62924e-11	1.12584	-1.03751	0.000240726	0.177376	-1.00872	0.000240149	0.173868	-1.00874
239072927	rs9428418	4.17019e-11	0.462284	-0.977984	0.000121273	-0.591639	-0.925319	0.000121139	-0.593838	-0.925354
239072966	rs16837575	2.46323e-11	-1.34596	0.303774	0.00012024	-1.62207	0.096566	0.000120416	-1.62196	0.0967811
239073639	rs148228344	9.78512e-12	-1.96538	-1.46361e-10	8.59842e-05	-1.86084	-1.46361e-10	8.60831e-05	-1.86082	-1.46361e-10
239073646	rs112188578	5.10126e-12	-1.72433	-0.892426	7.71299e-05	-1.06081	-0.908703	7.70172e-05	-1.06312	-0.908985
239073813	rs76321228	1.00283e-11	-1.94083	-1.46361e-10	0.000102276	-1.68733	-1.46361e-10	0.000102371	-1.68753	-1.46361e-10
239074071	rs6666371	7.04829e-11	-1.95269e-10	0.0091231	0.000581189	-1.95269e-10	0.0500763	0.000581485	-1.95269e-10	0.0494523
239074628	rs6669477	5.04607e-12	-1.74154	-0.886101	7.50346e-05	-1.09442	-0.90263	7.49279e-05	-1.09669	-0.902917
239074641	rs74452898	1.43154e-09	3.02026	-1.46361e-10	7.7441e-05	-1.96548	-1.46361e-10	7.75289e-05	-1.96548	-1.46361e-10
239074681	rs1915277	3.98827e-12	-1.92832	-0.934574	3.34909e-05	-1.94503	-0.858699	3.3536e-05	-1.94495	-0.858564
239074847	rs186376744	1.23959e-11	-1.72888	-1.46361e-10	0.000119266	-1.53364	-1.46361e-10	0.000119447	-1.53326	-1.46361e-10
239074887	rs149832569	1.6613e-11	-1.43606	-1.46361e-10	0.000113646	-1.58191	-1.46361e-10	0.00011375	-1.58213	-1.46361e-10
239075041	rs9428767	8.42438e-11	1.22633	-1.03886	0.000263975	0.261173	-1.00032	0.000263325	0.257598	-1.00034
239075257	rs17563310	1.5519e-08	5.40357	-1.46361e-10	9.08857e-05	-1.8054	-1.46361e-10	9.09986e-05	-1.80529	-1.46361e-10
239075562	rs12079807	7.41961e-11	-1.95269e-10	0.060465	0.000612376	-1.95269e-10	0.102348	0.00061268	-1.95269e-10	0.10171
239075714	rs1915279	6.81548e-11	0.377348	-0.401813	0.000297076	-0.215548	-0.405465	0.000296934	-0.216502	-0.40612
239076421	rs36055688	2.31459e-11	-1.10443	-1.46361e-10	0.000127842	-1.46421	-1.46361e-10	0.000127997	-1.46412	-1.46361e-10
239077077	rs116135420	9.32819e-12	-1.59203	-0.421175	0.000127965	-1.03305	-0.430195	0.000128015	-1.03368	-0.430306
239077212	rs9428768	3.29527e-12	-1.95752	-1.09624	4.7645e-05	-1.35223	-1.099	4.76547e-05	-1.35315	-1.099
239077467	rs9428769	8.45925e-11	1.17301	-0.981409	0.000109725	-0.685932	-0.931092	0.000109653	-0.687687	-0.931123
239077553	rs77628737	1.53767e-11	-1.51339	-1.46361e-10	8.10099e-05	-1.92043	-1.46361e-10	8.11054e-05	-1.92038	-1.46361e-10
239077925	rs34944829	2.84364e-11	-0.898575	-1.46361e-10	0.000127767	-1.46479	-1.46361e-10	0.00012791	-1.4648	-1.46361e-10
239078064	rs17563411	1.52916e-11	-1.51894	-1.46361e-10	8.08689e-05	-1.92217	-1.46361e-10	8.09641e-05	-1.92213	-1.46361e-10
239078119	rs55758171	3.4793e-12	-1.954	-1.04541	4.01265e-05	-1.55571	-1.06725	4.01731e-05	-1.55567	-1.06727
239078247	rs9428770	4.28026e-10	0.587258	1.22568	0.00111655	-0.553241	1.25624	0.00111575	-0.555143	1.25629
239078278	rs112591125	5.6782e-12	-1.75001	-0.759603	8.33655e-05	-1.11121	-0.780558	8.32423e-05	-1.11345	-0.780924
239078410	rs9428420	3.63741e-11	0.320548	-0.972937	0.000107661	-0.715229	-0.920781	0.000107555	-0.717322	-0.920811
239078450	rs9428771	8.49141e-11	1.17301	-0.977615	0.000110223	-0.685932	-0.926564	0.000110151	-0.687687	-0.926596
239078582	rs79923240	5.71596e-12	-1.74783	-0.755157	8.40891e-05	-1.10687	-0.776251	8.39641e-05	-1.10913	-0.776619
239078803	rs9428421	7.14175e-11	1.05912	-1.03683	0.000230785	0.125493	-0.999005	0.000230242	0.122028	-0.999029
239079209	rs6665412	7.45831e-11	-1.95269e-10	0.0656674	0.000628143	-1.95269e-10	0.127768	0.000628449	-1.95269e-10	0.127121
239079210	rs113010717	9.78328e-12	-1.96557	-1.46361e-10	8.5597e-05	-1.86535	-1.46361e-10	8.56882e-05	-1.86542	-1.46361e-10
239079309	rs6676535	4.56168e-12	-1.9444	-0.784155	4.5396e-05	-1.69525	-0.804326	4.53799e-05	-1.69639	-0.804678
239079402	rs9428422	7.68841e-11	1.07871	-0.98266	0.000103186	-0.745882	-0.932587	0.000103123	-0.747596	-0.932619
239079473	rs11584922	5.29656e-12	-1.6245	-0.954692	3.80355e-05	-1.6352	-1.04128	3.80729e-05	-1.63539	-1.04124
239079494	rs9428423	6.68001e-11	0.990469	-1.03501	0.000212728	0.0417241	-0.996708	0.000212245	0.0383382	-0.996732
239079660	rs61830540	1.53767e-11	-1.51339	-1.46361e-10	8.10099e-05	-1.92043	-1.46361e-10	8.11054e-05	-1.92038	-1.46361e-10
239079702	rs1915251	4.7635e-11	0.226192	-0.608871	4.86776e-05	-1.77979	-0.649987	4.87003e-05	-1.78002	-0.65043
239079943	rs190186905	5.15878e-11	-1.95269e-10	-0.302962	0.000409718	-1.95269e-10	-0.29953	0.000410171	-1.95269e-10	-0.299559
239080171	rs10925781	7.81551e-11	0.731059	-0.61861	5.97569e-05	-1.56541	-0.659307	5.9773e-05	-1.56583	-0.659746
239080193	rs111840143	9.78336e-12	-1.96556	-1.46361e-10	8.57225e-05	-1.86388	-1.46361e-10	8.58139e-05	-1.86395	-1.46361e-10
239080290	rs9428772	2.95304e-11	0.123601	-0.984426	9.37852e-05	-0.839292	-0.9347	9.37031e-05	-0.841271	-0.934731
239080702	rs1915254	5.75095e-11	0.85381	-1.04811	4.54578e-05	-1.49382	-1.00439	4.54916e-05	-1.4943	-1.0043
239080725	rs12083665	8.12122e-11	-1.95269e-10	0.150819	0.00068548	-1.95269e-10	0.21512	0.000685799	-1.95269e-10	0.214451
239081266	rs1915255	6.86439e-11	0.579706	-0.59702	5.61628e-05	-1.6481	-0.638641	5.61799e-05	-1.64848	-0.63909
239081271	rs74148840	1.00204e-11	-1.94162	-1.46361e-10	9.61419e-05	-1.74917	-1.46361e-10	9.62618e-05	-1.74906	-1.46361e-10
239082307	rs1915256	3.51587e-12	-1.89422	-1.09474	2.76799e-05	-1.90899	-1.0853	2.77118e-05	-1.90898	-1.08529
239082852	rs112647084	1.5804e-11	-1.48598	-1.46361e-10	8.12935e-05	-1.91693	-1.46361e-10	8.13892e-05	-1.91689	-1.46361e-10
239082993	rs9428424	2.49883e-11	-0.0468801	-0.980958	7.93434e-05	-1.01192	-0.929295	7.92869e-05	-1.01373	-0.929327
239082997	rs34237020	2.45392e-11	-1.04598	-1.46361e-10	0.000133703	-1.41938	-1.46361e-10	0.000133867	-1.41929	-1.46361e-10
239083231	rs7521534	3.54896e-12	-1.88689	-1.0927	2.7605e-05	-1.91518	-1.08182	2.76369e-05	-1.91517	-1.08181
239083509	rs77302871	1.25568e-11	-1.71598	-1.46361e-10	0.000126836	-1.4721	-1.46361e-10	0.000126951	-1.47233	-1.46361e-10
239083538	rs7533462	7.72347e-11	-1.95269e-10	0.100603	0.000646703	-1.95269e-10	0.156887	0.00064702	-1.95269e-10	0.156244
239083707	rs6669578	5.76794e-12	-1.91548	-0.578451	6.19823e-05	-1.58367	-0.604481	6.19421e-05	-1.585	-0.604936
239083777	rs9428773	4.8195e-11	0.663207	-1.0342	0.000156555	-0.266899	-0.994695	0.000156244	-0.269991	-0.994721
239083844	rs80079440	7.80557e-11	-1.95269e-10	0.111176	0.000653737	-1.95269e-10	0.167705	0.000654056	-1.95269e-10	0.167059
239084230	rs7536375	6.20147e-11	0.868107	-0.986982	8.59197e-05	-0.925055	-0.936532	8.58784e-05	-0.926637	-0.936564
239084692	rs12568889	4.00191e-11	-1.95269e-10	-0.556888	0.00032362	-1.95269e-10	-0.535431	0.000323967	-1.95269e-10	-0.535491
239085252	rs115965727	1.51639e-09	3.07784	-1.46361e-10	7.74726e-05	-1.96508	-1.46361e-10	7.75605e-05	-1.96508	-1.46361e-10
239085255	rs13375596	7.76241e-11	-1.95269e-10	0.105632	0.000650039	-1.95269e-10	0.162033	0.000650357	-1.95269e-10	0.161388
239085483	rs1915269	6.76425e-11	0.503707	-0.535717	5.64447e-05	-1.69829	-0.583451	5.64671e-05	-1.69855	-0.583921
239085514	rs1915268	2.51218e-11	-0.47576	-0.546751	4.93838e-05	-1.82012	-0.595258	4.94045e-05	-1.82037	-0.595721
239085679	rs1915267	2.50048e-11	-0.47576	-0.551419	4.91641e-05	-1.82012	-0.599716	4.91849e-05	-1.82037	-0.600177
239085716	rs1915266	2.66903e-11	-0.47576	-0.486188	5.23282e-05	-1.82012	-0.537344	5.23489e-05	-1.82037	-0.537833
239085944	rs9428425	2.59349e-11	-0.0140491	-0.976608	8.16285e-05	-0.988733	-0.924088	8.15686e-05	-0.990569	-0.924121
239086089	rs9428774	2.72713e-11	0.0349123	-0.975324	8.46429e-05	-0.954004	-0.922554	8.4578e-05	-0.955872	-0.922587
239086183	rs6689433	3.57677e-12	-1.93164	-1.04014	3.39781e-05	-1.73024	-1.05905	3.3993e-05	-1.73082	-1.05916
239086422	rs9428775	7.82754e-11	0.698329	-0.584343	9.79647e-05	-1.12186	-0.608536	9.79101e-05	-1.12323	-0.60885
239086541	rs74148842	7.68095e-11	-1.95269e-10	0.0950818	0.00064306	-1.95269e-10	0.151238	0.000643376	-1.95269e-10	0.150596
239086726	rs9428426	5.01056e-11	0.680765	-1.01288	0.000163067	-0.252779	-0.968062	0.000162741	-0.255884	-0.96809
239087366	rs9428427	3.54944e-12	-1.88181	-1.09765	2.72438e-05	-1.91911	-1.09107	2.72752e-05	-1.9191	-1.09106
239087466	rs9428776	6.22817e-11	0.884078	-0.998656	0.00019556	-0.0884767	-0.950655	0.000195141	-0.0917272	-0.950685
239087494	rs75346270	1.38109e-10	-1.95269e-10	0.681797	0.00122764	-1.95269e-10	0.797849	0.00122805	-1.95269e-10	0.797048
239087562	rs9428777	6.22817e-11	0.884078	-0.998656	0.00019556	-0.0884767	-0.950655	0.000195141	-0.0917272	-0.950685
239087830	rs7520175	1.55282e-11	-1.50359	-1.46361e-10	8.08481e-05	-1.92243	-1.46361e-10	8.09431e-05	-1.92239	-1.46361e-10
239087985	rs78381088	6.78142e-12	-1.72418	-0.60788	0.000101629	-1.06051	-0.633154	0.000101465	-1.06283	-0.633596
239088355	rs9970399	6.69716e-12	-1.75007	-0.594489	9.78615e-05	-1.11134	-0.62011	9.77088e-05	-1.11358	-0.620558
239088505	rs9428428	5.11545e-11	0.717821	-1.02922	0.000164622	-0.222941	-0.988403	0.00016429	-0.226073	-0.988429
239088642	rs111715473	3.65539e-12	-1.95476	-0.995287	3.23755e-05	-1.81183	-1.02577	3.24121e-05	-1.81181	-1.02579
239088802	rs150449563	4.5395e-11	-1.95269e-10	-0.430844	0.000371388	-1.95269e-10	-0.397752	0.000371782	-1.95269e-10	-0.397827
239088889	rs112425727	5.63747e-12	-1.9471	-0.569715	5.53632e-05	-1.70512	-0.595965	5.53387e-05	-1.70624	-0.596424
239089410	rs6669307	3.54482e-12	-1.88437	-1.09639	2.73704e-05	-1.91716	-1.08837	2.7402e-05	-1.91715	-1.08837
239089454	rs61830547	1.55282e-11	-1.50359	-1.46361e-10	8.08481e-05	-1.92243	-1.46361e-10	8.09431e-05	-1.92239	-1.46361e-10
239089995	rs74148844	7.77624e-11	-1.95269e-10	0.107411	0.000648958	-1.95269e-10	0.160368	0.000649279	-1.95269e-10	0.159729
239090104	rs61830548	1.54413e-11	-1.5092	-1.46361e-10	8.07106e-05	-1.92413	-1.46361e-10	8.08054e-05	-1.92409	-1.46361e-10
239090253	rs61830549	1.54413e-11	-1.5092	-1.46361e-10	8.07106e-05	-1.92413	-1.46361e-10	8.08054e-05	-1.92409	-1.46361e-10
239090514	rs9970786	5.65748e-12	-1.94759	-0.565681	5.54786e-05	-1.70697	-0.592032	5.54541e-05	-1.70808	-0.592492
239090940	rs9428429	3.82644e-12	-1.86728	-1.03703	2.95181e-05	-1.87352	-1.05648	2.95393e-05	-1.87382	-1.05659
239091368	rs61830550	1.53555e-11	-1.51477	-1.46361e-10	8.05761e-05	-1.9258	-1.46361e-10	8.06706e-05	-1.92576	-1.46361e-10
239091856	rs12567954	4.54642e-11	-1.95269e-10	-0.429322	0.0003692	-1.95269e-10	-0.40366	0.000369596	-1.95269e-10	-0.403724
239091902	rs34987402	9.62805e-12	-1.06592	-0.915649	2.95332e-05	-1.91157	-1.01791	2.95709e-05	-1.91148	-1.01786
239091905	rs9428430	6.38147e-11	0.943195	-1.03346	0.000196528	-0.0404397	-0.993756	0.000196099	-0.0437316	-0.993782
239092013	rs9428431	6.26607e-11	0.923166	-1.03168	0.000189376	-0.0797575	-0.991506	0.000188972	-0.0830021	-0.991532
239092212	rs6679462	1.52706e-11	-1.52032	-1.46361e-10	8.04445e-05	-1.92743	-1.46361e-10	8.05388e-05	-1.92739	-1.46361e-10
239092298	rs113177748	5.7311e-12	-1.94372	-0.556624	5.67685e-05	-1.69282	-0.583201	5.67416e-05	-1.69396	-0.583666
239092677	rs12084528	1.0664e-11	-1.87663	-0.00274143	9.31515e-05	-1.85129	0.0705205	9.31761e-05	-1.85155	0.0699105
239092819	rs61830551	1.53555e-11	-1.51477	-1.46361e-10	8.05761e-05	-1.9258	-1.46361e-10	8.06706e-05	-1.92576	-1.46361e-10
239093103	rs115472285	2.37201e-11	-1.07993	-1.46361e-10	0.000221328	-0.915352	-1.46361e-10	0.000221397	-0.916176	-1.46361e-10
239093167	rs74148848	7.52158e-11	-1.95269e-10	0.0741146	0.000629409	-1.95269e-10	0.129781	0.000629722	-1.95269e-10	0.129145
239093224	rs13373921	6.70448e-12	-1.77447	-0.569001	9.54973e-05	-1.16063	-0.595269	9.53534e-05	-1.16282	-0.595728
239093239	rs7513289	1.52706e-11	-1.52032	-1.46361e-10	8.04445e-05	-1.92743	-1.46361e-10	8.05388e-05	-1.92739	-1.46361e-10
239093672	rs9428778	5.95554e-11	0.922807	-1.08215	0.000182112	-0.0570192	-1.05336	0.000181718	-0.0602969	-1.05338
239094157	rs9428779	6.26975e-11	0.922807	-1.03073	0.000193963	-0.0570192	-0.990312	0.000193543	-0.0602969	-0.990338
239094597	rs114491960	1.47086e-08	5.34994	-1.46361e-10	0.000104023	-1.67039	-1.46361e-10	0.000104151	-1.67029	-1.46361e-10
239094695	rs12087472	1.09405e-11	-1.87935	0.0255764	9.43422e-05	-1.84816	0.0800931	9.43656e-05	-1.84843	0.0794698
239094847	rs17621459	6.27572e-11	0.922807	-1.02978	0.000194196	-0.0570192	-0.989111	0.000193775	-0.0602969	-0.989137
239095292	rs9428780	4.88857e-11	0.700144	-1.05691	0.000156596	-0.237181	-1.02415	0.000156282	-0.2403	-1.02417
239095548	rs12240007	6.76827e-12	-1.75007	-0.583928	9.88738e-05	-1.11134	-0.609819	9.8719e-05	-1.11358	-0.610272
239095590	rs139853113	1.68027e-11	-1.42471	-1.46361e-10	0.00013217	-1.43091	-1.46361e-10	0.000132285	-1.43117	-1.46361e-10
239095609	rs61708907	6.40498e-11	0.943195	-1.02978	0.000197443	-0.0404397	-0.989111	0.000197012	-0.0437316	-0.989137
239096011	rs6667919	1.51867e-11	-1.52582	-1.46361e-10	8.03159e-05	-1.92903	-1.46361e-10	8.041e-05	-1.92899	-1.46361e-10
239096030	rs6429111	9.89116e-12	-1.87935	-0.0752503	8.50833e-05	-1.84816	-0.0232051	8.51067e-05	-1.84843	-0.0238004
239096163	rs7514939	7.25192e-11	-1.95269e-10	0.0376042	0.00060632	-1.95269e-10	0.0924082	0.000606628	-1.95269e-10	0.0917817
239096170	rs117708825	6.54083e-11	-1.95269e-10	-0.0655968	0.000490876	-1.95269e-10	-0.118809	0.000491412	-1.95269e-10	-0.118851
239096334	rs74148850	3.39097e-12	-1.93086	-1.09427	2.89768e-05	-1.86403	-1.08448	2.90103e-05	-1.86401	-1.08447
239096459	rs145384833	1.04951e-11	-1.89534	-1.46361e-10	0.000113511	-1.5831	-1.46361e-10	0.000113622	-1.58326	-1.46361e-10
239096601	rs61831684	5.0695e-11	0.735743	-1.05616	0.000157916	-0.22978	-1.02316	0.000157595	-0.232924	-1.02318
239097233	rs7544013	1.52351e-11	-1.52265	-1.46361e-10	8.06851e-05	-1.92445	-1.46361e-10	8.07802e-05	-1.9244	-1.46361e-10
239097333	rs10925783	1.51454e-07	5.38433	2.29746	0.000299953	-1.70989	1.09852	0.000300202	-1.70991	1.09823
239097408	rs4659887	1.28682e-11	-1.90693	0.215442	0.000112495	-1.85977	0.267681	0.000112546	-1.85977	0.266995
239097738	rs9428432	6.35921e-11	0.941547	-1.0353	0.000191491	-0.064057	-0.996099	0.000191074	-0.0673479	-0.996125
239097929	rs76182360	8.79707e-12	-1.57465	-0.497175	0.00012254	-0.985977	-0.520588	0.000122592	-0.986569	-0.520701
239097935	rs4659889	1.19052e-11	-1.9113	0.142023	0.000105014	-1.8537	0.192798	0.000105064	-1.8537	0.192131
239098012	rs12737031	4.48108e-12	-1.65996	-1.08642	3.39547e-05	-1.69101	-1.09896	3.3987e-05	-1.69119	-1.09896
239098134	rs9428433	7.54804e-11	0.0776259	-1.46361e-10	0.000208072	-0.977115	-1.46361e-10	0.000207979	-0.978698	-1.46361e-10
239098223	rs9428783	6.55923e-11	0.971226	-1.03401	0.000200149	-0.0214741	-0.994462	0.000199711	-0.0247742	-0.994488
239098860	rs61831685	6.48089e-11	0.960136	-1.03494	0.000194483	-0.049017	-0.995636	0.000194057	-0.0523209	-0.995661
239099247	rs11799567	6.169e-12	-1.90944	-0.51727	6.52587e-05	-1.59183	-0.544805	6.52139e-05	-1.59317	-0.545287
239099425	rs115643435	2.01336e-11	-1.24386	-1.46361e-10	9.79024e-05	-1.73103	-1.46361e-10	9.80139e-05	-1.73102	-1.46361e-10
239099500	rs61831686	1.51516e-11	-1.52814	-1.46361e-10	8.05511e-05	-1.92611	-1.46361e-10	8.0646e-05	-1.92606	-1.46361e-10
239099617	rs1915262	1.60998e-10	1.06557	-0.23043	9.81933e-05	-1.43751	-0.290548	9.82016e-05	-1.438	-0.291111
239099618	rs10436940	2.33672e-11	-1.95269e-10	-1.09491	0.00018517	-1.95269e-10	-1.09373	0.000185383	-1.95269e-10	-1.09371
239100294	rs75356361	1.5195e-11	-1.52528	-1.46361e-10	8.10777e-05	-1.91959	-1.46361e-10	8.11735e-05	-1.91954	-1.46361e-10
239100295	rs74738918	1.5195e-11	-1.52528	-1.46361e-10	8.10777e-05	-1.91959	-1.46361e-10	8.11735e-05	-1.91954	-1.46361e-10
239100753	rs75788762	1.93552e-09	3.32189	-1.46361e-10	7.78825e-05	-1.9598	-1.46361e-10	7.79707e-05	-1.9598	-1.46361e-10
239100987	rs4659890	1.74661e-10	1.14703	-0.23043	0.000102744	-1.39221	-0.290548	0.00010275	-1.39272	-0.291111
239101406	rs9428434	8.04777e-11	1.17451	-1.03278	0.000230142	0.125216	-1.00152	0.000229604	0.121765	-1.00154
239101441	rs74645031	3.34399e-12	-1.9427	-1.09638	2.9554e-05	-1.84043	-1.08835	2.95882e-05	-1.84041	-1.08835
239101488	rs10436941	4.9993e-12	-1.54095	-1.096	2.67737e-05	-1.92989	-1.09769	2.6805e-05	-1.92985	-1.0977
239101563	rs141000962	2.87305e-11	-1.95269e-10	-0.888288	0.000215297	-1.95269e-10	-0.942982	0.000215551	-1.95269e-10	-0.942938
239101935	rs141698238	3.2049e-11	-1.95269e-10	-0.77898	0.000236839	-1.95269e-10	-0.847618	0.000237121	-1.95269e-10	-0.847562
239102312	rs75780440	1.08929e-11	-1.85814	-1.46361e-10	8.30488e-05	-1.89557	-1.46361e-10	8.31481e-05	-1.89551	-1.46361e-10
239102630	rs9428785	6.37255e-11	0.960136	-1.0518	0.000190298	-0.049017	-1.01739	0.000189882	-0.0523209	-1.01741
239102705	rs74148856	2.32846e-11	-1.95269e-10	-1.09845	0.000184185	-1.95269e-10	-1.09906	0.000184394	-1.95269e-10	-1.09906
239103004	rs143225095	9.93155e-12	-1.95053	-1.46361e-10	8.04072e-05	-1.9279	-1.46361e-10	8.04857e-05	-1.92805	-1.46361e-10
239103013	rs9428435	6.36258e-11	0.960136	-1.05336	0.000189906	-0.049017	-1.01945	0.00018949	-0.0523209	-1.01947
239103022	rs74148857	1.74233e-10	-1.95269e-10	0.914145	0.00154202	-1.95269e-10	1.02585	0.00154246	-1.95269e-10	1.025
239103070	rs34407112	2.87682e-11	-0.886976	-1.46361e-10	0.000224478	-0.90122	-1.46361e-10	0.000224761	-0.901095	-1.46361e-10
239103384	rs9428786	6.35766e-11	0.960136	-1.05414	0.000189712	-0.049017	-1.02047	0.000189297	-0.0523209	-1.0205
239103448	rs35590461	2.9248e-11	-0.870435	-1.46361e-10	0.000153341	-1.28233	-1.46361e-10	0.00015353	-1.28224	-1.46361e-10
239103516	rs61831687	6.35279e-11	0.960136	-1.0549	0.00018952	-0.049017	-1.02149	0.000189105	-0.0523209	-1.02151
239103599	rs61831688	3.96253e-11	-0.566779	-1.46361e-10	0.000230181	-0.876134	-1.46361e-10	0.000230433	-0.876172	-1.46361e-10
239103766	rs61831689	1.53195e-11	-1.51712	-1.46361e-10	8.08221e-05	-1.92275	-1.46361e-10	8.09175e-05	-1.9227	-1.46361e-10
239103780	rs2222320	8.80245e-11	0.710191	-0.478822	6.33357e-05	-1.62757	-0.538978	6.33573e-05	-1.62787	-0.53947
239104538	rs61831690	1.51516e-11	-1.52814	-1.46361e-10	8.05511e-05	-1.92611	-1.46361e-10	8.0646e-05	-1.92606	-1.46361e-10
239104570	rs74148858	2.3271e-11	-1.95269e-10	-1.09904	0.00018419	-1.95269e-10	-1.09903	0.000184399	-1.95269e-10	-1.09903
239104688	rs9428436	6.33845e-11	0.960136	-1.05716	0.000188952	-0.049017	-1.02449	0.000188538	-0.0523209	-1.02451
239105560	rs74148859	2.3277e-11	-1.95269e-10	-1.09878	0.000184174	-1.95269e-10	-1.09912	0.000184383	-1.95269e-10	-1.09912
239105692	rs111940228	7.27008e-12	-1.78033	-0.482145	0.000102696	-1.17272	-0.51051	0.000102539	-1.17489	-0.511006
239105746	rs9428437	6.43479e-11	0.978783	-1.06073	0.000190912	-0.0339192	-1.02927	0.000190492	-0.0372361	-1.02929
239106106	rs75393987	2.32827e-11	-1.95269e-10	-1.09854	0.000184181	-1.95269e-10	-1.09908	0.00018439	-1.95269e-10	-1.09908
239106359	rs7527785	2.32777e-11	-1.95269e-10	-1.09875	0.000184175	-1.95269e-10	-1.09912	0.000184384	-1.95269e-10	-1.09912
239106624	rs10925784	5.03626e-11	0.753534	-1.08053	0.00015482	-0.215513	-1.05722	0.000154505	-0.21867	-1.05724
239107526	rs74148860	2.3277e-11	-1.95269e-10	-1.09878	0.000184174	-1.95269e-10	-1.09912	0.000184383	-1.95269e-10	-1.09912
239107595	rs77937722	2.37911e-11	-1.95269e-10	-1.07693	0.000191606	-1.95269e-10	-1.05956	0.000191831	-1.95269e-10	-1.05952
239107838	rs1317107	1.82084e-11	-1.29933	-0.0450292	7.79071e-05	-1.96129	0.00180258	7.79483e-05	-1.96127	0.00118722
239107910	rs1317108	7.53095e-11	1.15762	-1.08226	9.35872e-05	-0.713513	-1.06259	9.35283e-05	-0.715294	-1.06257
239108744	rs79005908	6.04612e-12	-1.90137	-0.545465	6.91905e-05	-1.50582	-0.572317	6.91386e-05	-1.50723	-0.572786
239109023	rs1879365	1.65776e-10	1.25974	-0.395342	8.90674e-05	-1.36559	-0.460013	8.90774e-05	-1.36609	-0.460535
239109032	rs61831691	1.5405e-11	-1.51156	-1.46361e-10	8.09621e-05	-1.92102	-1.46361e-10	8.10577e-05	-1.92097	-1.46361e-10
239109443	rs12023560	1.82703e-10	1.34434	-0.382727	9.35242e-05	-1.32879	-0.447988	9.35329e-05	-1.3293	-0.448516
239109773	rs116664951	1.01676e-11	-1.92704	-1.46361e-10	8.31889e-05	-1.89389	-1.46361e-10	8.32652e-05	-1.8941	-1.46361e-10
239109813	rs1915260	1.12184e-11	-1.82869	-1.46361e-10	8.05224e-05	-1.92646	-1.46361e-10	8.06014e-05	-1.92662	-1.46361e-10
239110043	rs12752615	3.53478e-12	-1.8847	-1.0989	2.91055e-05	-1.86535	-1.07872	2.91342e-05	-1.86548	-1.07874
239110111	rs76664860	1.3884e-11	-1.61551	-1.46361e-10	0.000201855	-1.00745	-1.46361e-10	0.000202073	-1.0075	-1.46361e-10
239110361	rs61831692	1.1182e-11	-1.83194	-1.46361e-10	8.06647e-05	-1.9247	-1.46361e-10	8.07435e-05	-1.92486	-1.46361e-10
239110659	rs6682752	2.13589e-10	-1.95269e-10	1.11781	0.00192668	-1.95269e-10	1.24856	0.00192715	-1.95269e-10	1.24766
239110779	rs146804401	2.98613e-11	-0.849683	-1.46361e-10	0.000437964	-0.232862	-1.46361e-10	0.000438486	-0.232805	-1.46361e-10
239110816	rs74148861	3.55088e-12	-1.88038	-1.09867	2.71389e-05	-1.92016	-1.09387	2.71701e-05	-1.92015	-1.09386
239111090	rs1915258	1.48561e-10	-1.95269e-10	0.75475	0.00132541	-1.95269e-10	0.874475	0.00132582	-1.95269e-10	0.873654
239112082	rs74148862	2.33524e-11	-1.95269e-10	-1.09555	0.000185294	-1.95269e-10	-1.09306	0.000185507	-1.95269e-10	-1.09304
239112139	rs61831693	1.53195e-11	-1.51712	-1.46361e-10	8.08221e-05	-1.92275	-1.46361e-10	8.09175e-05	-1.9227	-1.46361e-10
239112480	rs12024484	1.49584e-10	1.13842	-0.376805	8.45236e-05	-1.43713	-0.440843	8.45328e-05	-1.43762	-0.441378
239113021	rs9428787	5.98927e-11	0.94372	-1.09741	0.000186861	0.00246608	-1.0871	0.000186432	-0.000961164	-1.08711
239113070	rs7532950	6.4948e-11	1.02155	-1.09421	0.00020066	0.0665687	-1.07996	0.000200187	0.0630861	-1.07997
239113150	rs1879364	1.0738e-10	0.791372	-0.361242	7.05134e-05	-1.6317	-0.427497	7.05346e-05	-1.632	-0.428033
239114361	rs2139670	1.39499e-11	-1.61077	-1.46361e-10	7.88144e-05	-1.9479	-1.46361e-10	7.89061e-05	-1.94787	-1.46361e-10
239114364	rs2139669	1.39499e-11	-1.61077	-1.46361e-10	7.88144e-05	-1.9479	-1.46361e-10	7.89061e-05	-1.94787	-1.46361e-10
239114423	rs1949579	1.13677e-10	0.818466	-0.331352	7.38722e-05	-1.6137	-0.398967	7.38928e-05	-1.614	-0.399514
239114455	rs2176876	1.55789e-11	-1.50033	-1.46361e-10	8.12511e-05	-1.91746	-1.46361e-10	8.13472e-05	-1.91741	-1.46361e-10
239114513	rs148495475	9.8348e-12	-1.96032	-1.46361e-10	7.92569e-05	-1.94231	-1.46361e-10	7.9347e-05	-1.9423	-1.46361e-10
239115335	rs12756440	1.43637e-10	1.04112	-0.320081	8.1067e-05	-1.53178	-0.387945	8.10868e-05	-1.53212	-0.388492
239115596	rs78127462	3.53154e-12	-1.88541	-1.0991	2.71824e-05	-1.91636	-1.09607	2.72137e-05	-1.91635	-1.09607
239115758	rs13374113	6.46858e-12	-1.29239	-1.08689	2.98098e-05	-1.83759	-1.08257	2.98468e-05	-1.83751	-1.08254
239115908	rs9428788	5.98244e-11	0.94372	-1.09855	0.000186201	0.00246608	-1.09064	0.000185774	-0.000961164	-1.09064
239116258	rs111312389	2.32692e-11	-1.95269e-10	-1.09912	0.000184227	-1.95269e-10	-1.09883	0.000184437	-1.95269e-10	-1.09883
239116272	rs9428789	5.98109e-11	0.94372	-1.09878	0.000186023	0.00246608	-1.0916	0.000185596	-0.000961164	-1.0916
239116303	rs9428790	5.87144e-11	0.925337	-1.0989	0.000183121	-0.0126488	-1.0922	0.000182703	-0.0160629	-1.09221
239116456	rs113455899	4.42937e-12	-1.67822	-1.07977	2.64703e-05	-1.96457	-1.07441	2.65005e-05	-1.96459	-1.07438
239116929	rs72767073	9.82728e-12	-1.96108	-1.46361e-10	8.41003e-05	-1.88299	-1.46361e-10	8.41996e-05	-1.88294	-1.46361e-10
239116947	rs7531142	8.83079e-11	0.98251	-0.747926	0.0002484	0.0343922	-0.83435	0.000247829	0.0309373	-0.834334
239117150	rs7528915	1.44747e-10	-1.95269e-10	0.728738	0.0012903	-1.95269e-10	0.847632	0.00129071	-1.95269e-10	0.846817
239117209	rs76854267	8.70914e-12	-1.87302	-0.208854	0.000103307	-1.4343	-0.242993	0.000103206	-1.43582	-0.243592
239117293	rs13374330	6.62507e-12	-1.27112	-1.08427	3.0182e-05	-1.82822	-1.07953	3.02195e-05	-1.82814	-1.0795
239117324	rs13375346	2.37545e-11	-1.95269e-10	-1.07848	0.000189057	-1.95269e-10	-1.07295	0.000189277	-1.95269e-10	-1.07292
239117382	rs113577248	3.51583e-12	-1.91391	-1.07506	2.89394e-05	-1.89332	-1.05648	2.89731e-05	-1.8933	-1.05646
239117641	rs9428438	8.85088e-11	0.936467	-0.699612	0.000256203	0.0231637	-0.792194	0.000255613	0.0197087	-0.792177
239117693	rs116136253	9.86138e-08	7.25272	-1.46361e-10	0.000119713	-1.52991	-1.46361e-10	0.000119869	-1.52973	-1.46361e-10
239117820	rs13374347	6.68058e-12	-1.26419	-1.08286	3.03244e-05	-1.82513	-1.07792	3.03622e-05	-1.82505	-1.07789
239117833	rs13375362	2.36944e-11	-1.95269e-10	-1.08101	0.000188516	-1.95269e-10	-1.07582	0.000188736	-1.95269e-10	-1.07579
239117836	rs191480447	9.87023e-12	-1.95672	-1.46361e-10	8.7831e-05	-1.83959	-1.46361e-10	8.79147e-05	-1.83977	-1.46361e-10
239118294	rs193273633	2.44578e-11	-1.95269e-10	-1.0493	0.000191494	-1.95269e-10	-1.06014	0.000191708	-1.95269e-10	-1.06016
239118919	rs6692184	6.39149e-10	1.10631	1.10758	0.000325804	-1.5068	0.978099	0.000325772	-1.50715	0.977217
239120306	rs75857995	3.56789e-12	-1.87519	-1.09908	2.69873e-05	-1.92381	-1.09582	2.70183e-05	-1.9238	-1.09581
239120367	rs12124650	1.07602e-10	1.40518	-0.972984	0.000114548	-0.555038	-1.01897	0.000114458	-0.55693	-1.019
239120492	rs10732303	1.14305e-11	-1.80266	-0.00730321	8.28474e-05	-1.93848	0.0404786	8.28905e-05	-1.93848	0.0398645
239121296	rs12564331	4.17805e-11	-1.95269e-10	-0.513817	0.000341334	-1.95269e-10	-0.48214	0.000341698	-1.95269e-10	-0.482207
239121351	rs9428791	9.82389e-11	1.05896	-0.717803	0.000271601	0.0974456	-0.808113	0.000270961	0.0939365	-0.808095
239121911	rs74987249	1.32974e-11	-1.65868	-1.46361e-10	0.000187766	-1.0798	-1.46361e-10	0.000187969	-1.07985	-1.46361e-10
239122179	rs12085698	1.78649e-10	-1.95269e-10	0.939177	0.00161367	-1.95269e-10	1.07127	0.0016141	-1.95269e-10	1.0704
239122855	rs61836489	1.8184e-11	-1.34571	-1.46361e-10	8.60375e-05	-1.86022	-1.46361e-10	8.61413e-05	-1.86014	-1.46361e-10
239122914	rs112063118	1.11423e-11	-1.83549	-1.46361e-10	8.94019e-05	-1.82186	-1.46361e-10	8.9495e-05	-1.82195	-1.46361e-10
239123713	rs111680670	2.33125e-11	-1.95269e-10	-1.09726	0.000184866	-1.95269e-10	-1.09537	0.000185077	-1.95269e-10	-1.09536
239123883	rs74755901	1.83022e-11	-1.33923	-1.46361e-10	8.62684e-05	-1.85754	-1.46361e-10	8.63726e-05	-1.85746	-1.46361e-10
239124140	rs76018811	1.57339e-10	-1.95269e-10	0.812158	0.00143476	-1.95269e-10	0.953753	0.00143518	-1.95269e-10	0.952912
239124181	rs2883158	1.05355e-11	-1.67692	-0.214571	7.53283e-05	-1.77625	-0.216895	7.53108e-05	-1.77689	-0.217616
239124657	rs12031357	2.46363e-11	-1.95269e-10	-1.04203	0.000189308	-1.95269e-10	-1.07163	0.000189527	-1.95269e-10	-1.0716
239124693	rs17563546	1.38893e-11	-1.61513	-1.46361e-10	7.85158e-05	-1.9517	-1.46361e-10	7.86067e-05	-1.95168	-1.46361e-10
239125650	rs10925786	3.56768e-10	1.14894	0.481903	0.000174933	-1.49198	0.341381	0.000174932	-1.49235	0.340612
239125720	rs17563649	1.38893e-11	-1.61513	-1.46361e-10	7.85158e-05	-1.9517	-1.46361e-10	7.86067e-05	-1.95168	-1.46361e-10
239125806	rs75074859	2.6496e-11	-1.95269e-10	-0.969253	0.00022635	-1.95269e-10	-0.892918	0.000226605	-1.95269e-10	-0.892924
239125984	rs74485224	1.88452e-11	-1.30999	-1.46361e-10	0.000111997	-1.59653	-1.46361e-10	0.000112137	-1.59642	-1.46361e-10
239126948	rs4659892	1.36821e-11	-1.63016	-1.46361e-10	7.82916e-05	-1.95456	-1.46361e-10	7.83821e-05	-1.95454	-1.46361e-10
239127440	rs61836490	1.44803e-11	-1.57346	-1.46361e-10	7.92436e-05	-1.94247	-1.46361e-10	7.9336e-05	-1.94244	-1.46361e-10
239127674	rs76749886	1.47578e-11	-1.55447	-1.46361e-10	7.96231e-05	-1.9377	-1.46361e-10	7.97162e-05	-1.93766	-1.46361e-10
239127684	rs113599547	1.30981e-11	-1.67378	-1.46361e-10	7.77719e-05	-1.96122	-1.46361e-10	7.78611e-05	-1.96121	-1.46361e-10
239128572	rs6656982	7.14178e-11	0.682895	-0.660595	6.72792e-05	-1.3295	-0.776648	6.73095e-05	-1.32999	-0.776846
239129354	rs16837612	1.02121e-11	-1.85741	-0.0652693	8.18708e-05	-1.90417	-0.00568745	8.19133e-05	-1.90417	-0.00630057
239129425	rs60271472	1.03668e-11	-1.84631	-0.0613285	8.15575e-05	-1.91206	-0.00163479	8.15997e-05	-1.91206	-0.00224905
239129591	rs9428793	1.04675e-10	0.551317	-0.146699	0.000191213	-0.729808	-0.331805	0.000191119	-0.731191	-0.332047
239129695	rs2139665	2.36796e-10	0.984574	0.236381	0.000126744	-1.56335	0.0905201	0.000126754	-1.5637	0.0898168
239130906	rs17563791	1.10096e-11	-1.84748	-1.46361e-10	8.18161e-05	-1.91053	-1.46361e-10	8.18943e-05	-1.9107	-1.46361e-10
239130988	rs17621797	1.10096e-11	-1.84748	-1.46361e-10	8.18161e-05	-1.91053	-1.46361e-10	8.18943e-05	-1.9107	-1.46361e-10
239131462	rs7545286	4.35669e-12	-1.67968	-1.09486	2.74407e-05	-1.90458	-1.0984	2.74674e-05	-1.90475	-1.09839
239131693	rs74914378	2.3892e-11	-1.95269e-10	-1.0727	0.00020669	-1.95269e-10	-0.983779	0.000206935	-1.95269e-10	-0.983728
239131699	rs145154522	1.00388e-11	-1.93979	-1.46361e-10	8.16237e-05	-1.91288	-1.46361e-10	8.17144e-05	-1.9129	-1.46361e-10
239132857	rs59107905	2.43886e-11	-1.95269e-10	-1.05213	0.000194879	-1.95269e-10	-1.04262	0.000195109	-1.95269e-10	-1.04258
239133002	rs9428794	1.16874e-10	-1.95269e-10	0.514852	0.00105532	-1.95269e-10	0.646598	0.00105568	-1.95269e-10	0.645807
239133630	rs138735546	1.13594e-11	-1.8162	-1.46361e-10	8.07864e-05	-1.92319	-1.46361e-10	8.08819e-05	-1.92314	-1.46361e-10
239133634	rs58819769	1.30134e-10	-1.95269e-10	0.622321	0.00118003	-1.95269e-10	0.758298	0.00118041	-1.95269e-10	0.757482
239133766	rs58042232	1.14799e-10	-1.95269e-10	0.496932	0.00103583	-1.95269e-10	0.627959	0.00103619	-1.95269e-10	0.627172
239135661	rs114869548	9.83861e-12	-1.95993	-1.46361e-10	8.47869e-05	-1.87486	-1.46361e-10	8.48745e-05	-1.87496	-1.46361e-10
239135926	rs7527198	4.12506e-10	1.56986	0.206141	0.000166132	-1.26445	0.0622304	0.000166105	-1.26504	0.0615226
239136306	rs6429112	1.63281e-11	-1.88468	0.431324	0.000154581	-1.83396	0.559683	0.000154594	-1.83425	0.558912
239136374	rs74148863	3.89591e-12	-1.90182	-0.984497	3.20124e-05	-1.90182	-0.947054	3.20501e-05	-1.90181	-0.947023
239136511	rs6429113	2.33104e-10	0.984574	0.220663	0.000124908	-1.56335	0.0759305	0.000124917	-1.5637	0.0752185
239136694	rs9428797	2.45661e-10	1.22029	0.0374115	0.000384362	-0.199803	-0.163611	0.000383941	-0.201749	-0.163896
239137258	rs79777830	2.38478e-11	-1.95269e-10	-1.07456	0.000271508	-1.95269e-10	-0.711008	0.00027184	-1.95269e-10	-0.710922
239137447	rs9428439	1.62319e-11	-1.88184	0.422573	0.000153703	-1.83055	0.550572	0.000153715	-1.83084	0.549803
239137573	rs144399915	1.82485e-11	-1.34217	-1.46361e-10	0.000300628	-0.609125	-1.46361e-10	0.000300887	-0.609398	-1.46361e-10
239138024	rs7550128	1.02611e-11	-1.85949	-0.0583927	0.000291237	-0.51359	-0.127271	0.000290916	-0.515099	-0.128002
239138065	rs9428798	2.36463e-10	1.80015	-0.580607	0.000568233	0.70716	-0.679629	0.000566558	0.703117	-0.679671
239138356	rs75618657	5.58889e-11	-1.93901	1.71612	0.000669682	-1.57166	1.76347	0.000669051	-1.57229	1.76202
239138409	rs148897029	1.00399e-11	-1.93968	-1.46361e-10	7.75388e-05	-1.96422	-1.46361e-10	7.76269e-05	-1.96422	-1.46361e-10
239138677	rs10925787	2.76269e-11	-1.95269e-10	-0.927458	0.000239283	-1.95269e-10	-0.837355	0.000239565	-1.95269e-10	-0.837311
239138680	rs61836494	6.97686e-10	1.95626	0.345258	0.00105982	0.453707	0.197149	0.00105773	0.45104	0.196707
239139082	rs61836495	3.07303e-10	1.91223	-0.430641	0.00061967	0.652869	-0.538682	0.000617588	0.648435	-0.538746
239139744	rs75271870	1.94691e-11	-1.27742	-1.46361e-10	0.000528175	-0.0455718	-1.46361e-10	0.000528513	-0.0460663	-1.46361e-10
239139748	rs79074426	7.0272e-11	-1.19619	1.20232	0.00608899	1.16309	1.23615	0.00606646	1.15961	1.23479
239139790	rs112618429	1.95802e-11	-1.27173	-1.46361e-10	0.000533216	-0.0360733	-1.46361e-10	0.000533556	-0.0365689	-1.46361e-10
239139999	rs9428440	2.74972e-10	1.6559	-0.285481	0.000488021	0.292873	-0.417513	0.000486497	0.288701	-0.417604
239140009	rs10737830	1.40341e-11	-1.52835	-0.0764089	7.95065e-05	-1.72295	-0.216206	7.956e-05	-1.72274	-0.216878
239140125	rs80063350	1.06827e-11	-1.87762	-1.46361e-10	0.000165602	-1.20541	-1.46361e-10	0.000165712	-1.20588	-1.46361e-10
239140224	rs74148864	3.49892e-12	-1.95908	-1.03471	2.84464e-05	-1.95384	-1.01314	2.84774e-05	-1.95388	-1.01315
239140229	rs9428799	2.67857e-10	1.63533	-0.291121	0.000489076	0.300194	-0.422675	0.000487542	0.296008	-0.422765
239140333	rs79129266	5.40217e-11	-1.24679	0.989931	0.00427081	1.00673	1.03783	0.00425534	1.00328	1.03652
239140574	rs10802737	1.35689e-11	-1.52835	-0.110116	7.70566e-05	-1.72295	-0.247505	7.71093e-05	-1.72274	-0.248164
239141038	rs148390547	1.89508e-11	-1.3044	-1.46361e-10	0.000504806	-0.0908251	-1.46361e-10	0.000505132	-0.0913137	-1.46361e-10
239141583	rs9428800	3.70844e-11	-1.95269e-10	-0.633049	0.000335907	-1.95269e-10	-0.498166	0.0003363	-1.95269e-10	-0.498129
239141794	rs61836496	1.05073e-11	-1.89417	-1.46361e-10	7.86553e-05	-1.94992	-1.46361e-10	7.87449e-05	-1.94992	-1.46361e-10
239142845	rs143298078	1.21566e-11	-1.74838	-1.46361e-10	0.000117751	-1.54643	-1.46361e-10	0.000117859	-1.54664	-1.46361e-10
239143179	rs1574985	1.39808e-11	-1.33248	-0.276089	5.74037e-05	-1.86508	-0.399814	5.74462e-05	-1.8649	-0.400389
239143213	rs9428801	2.85172e-10	1.77084	-0.364	0.000509656	0.407949	-0.489211	0.00050801	0.403664	-0.489297
239143422	rs78540130	4.29482e-11	-1.04783	0.561581	0.00179735	0.566184	0.612885	0.00179118	0.562744	0.611753
239143619	rs61168933	3.52361e-12	-1.94389	-1.04287	2.87155e-05	-1.93495	-1.02261	2.87464e-05	-1.935	-1.02262
239144234	rs150993544	9.91772e-12	-1.95192	-1.46361e-10	9.12753e-05	-1.80112	-1.46361e-10	9.13758e-05	-1.80115	-1.46361e-10
239144913	rs9428802	7.17867e-12	-1.37337	-0.901763	0.000917439	1.43782	-0.931235	0.000914603	1.43387	-0.931518
239145811	rs9428441	2.44768e-10	1.61154	-0.357474	0.000451721	0.281331	-0.483266	0.000450314	0.277163	-0.483352
239145820	rs181764863	1.45025e-11	-1.57192	-1.46361e-10	8.35845e-05	-1.88914	-1.46361e-10	8.36836e-05	-1.88909	-1.46361e-10
239145923	rs75780167	2.53414e-11	-1.95269e-10	-1.01381	0.000194358	-1.95269e-10	-1.0453	0.000194582	-1.95269e-10	-1.04528
239145965	rs9428803	3.65596e-11	-1.95269e-10	-0.647302	0.000331314	-1.95269e-10	-0.511934	0.000331699	-1.95269e-10	-0.511904
239146012	rs9428804	3.57994e-11	-1.95269e-10	-0.668316	0.000322691	-1.95269e-10	-0.538306	0.000323068	-1.95269e-10	-0.53827
239146017	rs117931970	4.52381e-10	-1.95269e-10	1.86828	0.00278883	-1.95269e-10	1.61838	0.00279165	-1.95269e-10	1.61825
239147791	rs1915275	3.40304e-10	1.95605	-0.372455	0.00058646	0.556014	-0.49691	0.000584488	0.551598	-0.496996
239148048	rs9428442	9.36484e-11	-0.0360177	0.329319	0.000100819	-1.2735	-0.428167	0.000100749	-1.27528	-0.428224
239148313	rs9428805	2.49321e-10	1.63533	-0.362836	0.00045808	0.300194	-0.48815	0.000456645	0.296008	-0.488236
239148701	rs76994094	1.69205e-11	-1.41772	-1.46361e-10	0.000287496	-0.653792	-1.46361e-10	0.000287805	-0.653851	-1.46361e-10
239148848	rs77176846	2.32711e-11	-1.95269e-10	-1.09903	0.00018631	-1.95269e-10	-1.08759	0.000186519	-1.95269e-10	-1.0876
239149648	rs56298667	9.78407e-12	-1.96549	-1.46361e-10	8.11417e-05	-1.9188	-1.46361e-10	8.12355e-05	-1.91878	-1.46361e-10
239149688	rs113086757	2.00243e-11	-1.2493	-1.46361e-10	0.000553468	0.00120445	-1.46361e-10	0.000553819	0.000704005	-1.46361e-10
239149898	rs11811351	4.02773e-11	-1.17946	0.628998	0.00341956	1.1421	0.680173	0.00340744	1.13857	0.679015
239150030	rs9428444	4.93081e-11	0.00499831	-0.353156	8.49757e-05	-1.3933	-0.47933	8.49088e-05	-1.39514	-0.479417
239150123	rs75167256	2.01409e-11	-1.24349	-1.46361e-10	0.000558817	0.0108227	-1.46361e-10	0.000559171	0.0103211	-1.46361e-10
239150798	rs9428446	2.49097e-10	1.61154	-0.339945	0.000458999	0.281331	-0.467283	0.000457568	0.277163	-0.467371
239150878	rs2353422	3.89905e-11	-1.95269e-10	-0.582928	0.000356435	-1.95269e-10	-0.438848	0.00035685	-1.95269e-10	-0.438817
239151401	rs6699410	4.54295e-11	-1.10481	0.674727	0.00182174	0.470943	0.721602	0.00181553	0.467568	0.720432
239152195	rs9428806	2.51853e-10	1.61154	-0.328942	0.000462552	0.281331	-0.459571	0.00046111	0.277163	-0.459659
239152522	rs9428447	3.97445e-11	-1.95269e-10	-0.563775	0.000364232	-1.95269e-10	-0.417209	0.000364657	-1.95269e-10	-0.417177
239152905	rs114015068	1.58963e-11	-1.48016	-1.46361e-10	0.000120677	-1.52188	-1.46361e-10	0.000120672	-1.52306	-1.46361e-10
239153184	rs7547884	4.10601e-11	-1.95269e-10	-0.531211	0.000377844	-1.95269e-10	-0.380518	0.000378285	-1.95269e-10	-0.380485
239153354	rs74148883	4.21399e-12	-1.72603	-1.08181	2.99636e-05	-1.82438	-1.09063	2.99999e-05	-1.82431	-1.09063
239153476	rs9428448	2.54356e-10	1.61154	-0.319053	0.000466741	0.281331	-0.450557	0.000465285	0.277163	-0.450645
239153564	rs9428807	2.54356e-10	1.61154	-0.319053	0.000466741	0.281331	-0.450557	0.000465285	0.277163	-0.450645
239154467	rs9428449	2.61399e-10	1.63533	-0.315529	0.000477159	0.300194	-0.447344	0.000475663	0.296008	-0.447432
239154813	rs9428808	2.6799e-10	1.65702	-0.31232	0.000486868	0.317409	-0.444416	0.000485333	0.313207	-0.444505
239154828	rs17621827	2.02469e-11	-1.23824	-1.46361e-10	0.000563687	0.0195001	-1.46361e-10	0.000564043	0.0189973	-1.46361e-10
239155348	rs76747138	9.43049e-11	-0.632325	0.932611	0.0100989	1.96188	0.943298	0.0100588	1.95796	0.942108
239156370	rs10802738	1.52617e-11	-1.12774	-0.393161	4.99979e-05	-1.89314	-0.509878	5.00342e-05	-1.89302	-0.510406
239156403	rs16837628	3.50838e-11	-1.47859	0.790084	0.0019011	0.391617	0.843574	0.00189569	0.38884	0.842364
239156678	rs16837631	4.60039e-11	-1.18735	0.769833	0.0038832	1.12638	0.823038	0.00386929	1.12286	0.821835
239156737	rs7527594	1.01637e-11	-1.81382	-0.113606	0.00013574	-1.28538	-0.118882	0.000135583	-1.28708	-0.11947
239156895	rs16837639	4.34982e-11	-1.22883	0.755309	0.00352077	1.04313	0.808308	0.00350835	1.03966	0.80711
239157334	rs9428809	6.77353e-11	0.615981	-0.646621	9.73043e-05	-1.06236	-0.674802	9.72059e-05	-1.06443	-0.674874
239157595	rs16837642	4.29712e-12	-1.71619	-1.07212	3.04069e-05	-1.81681	-1.08352	3.04439e-05	-1.81673	-1.08352
239157834	rs79812870	1.97417e-11	-1.26352	-1.46361e-10	0.000540559	-0.022396	-1.46361e-10	0.000540903	-0.0228935	-1.46361e-10
239157865	rs77089538	1.05278e-11	-1.89223	-1.46361e-10	0.000158434	-1.24966	-1.46361e-10	0.000158542	-1.25011	-1.46361e-10
239158022	rs79983111	1.12403e-11	-1.82674	-1.46361e-10	0.000190175	-1.06706	-1.46361e-10	0.000190294	-1.06757	-1.46361e-10
239158189	rs9428810	6.44445e-11	0.591935	-0.672378	9.02076e-05	-1.07656	-0.73633	9.01182e-05	-1.07861	-0.7364
239158563	rs4659538	4.11921e-11	-1.95269e-10	-0.528	0.000379211	-1.95269e-10	-0.376906	0.000379654	-1.95269e-10	-0.376874
239158876	rs111814172	3.28375e-12	-1.95904	-1.09822	2.61415e-05	-1.95717	-1.0943	2.61705e-05	-1.9572	-1.0943
239159164	rs9428450	9.96084e-11	1.04589	-0.690893	0.000235137	-0.101444	-0.753387	0.000234596	-0.104815	-0.753455
239159611	rs1915278	1.00946e-10	1.06967	-0.701334	0.000237291	-0.0827248	-0.762989	0.000236741	-0.0861121	-0.763056
239159694	rs17621971	2.09008e-11	-1.20646	-1.46361e-10	0.000593945	0.0717864	-1.46361e-10	0.000594316	0.0712771	-1.46361e-10
239159737	rs10495427	3.2889e-12	-1.95692	-1.09878	2.61659e-05	-1.95478	-1.09576	2.61947e-05	-1.95481	-1.09576
239160030	rs74148886	3.30875e-12	-1.95692	-1.09276	2.61206e-05	-1.95478	-1.09749	2.61495e-05	-1.95481	-1.09749
239160080	rs75505103	2.06648e-11	-1.21782	-1.46361e-10	0.000582981	0.0531553	-1.46361e-10	0.000583347	0.0526483	-1.46361e-10
239160188	rs74148887	3.30106e-12	-1.95574	-1.09626	2.61175e-05	-1.95347	-1.09892	2.61463e-05	-1.95351	-1.09892
239160282	rs74943093	2.30586e-11	-1.10821	-1.46361e-10	0.000228327	-0.884219	-1.46361e-10	0.00022862	-0.88407	-1.46361e-10
239161137	rs151115767	1.07012e-11	-1.87589	-1.46361e-10	0.000166442	-1.20035	-1.46361e-10	0.000166552	-1.20082	-1.46361e-10
239161236	rs9428811	6.37757e-11	0.586828	-0.677703	9.01566e-05	-1.07221	-0.741239	9.00672e-05	-1.07427	-0.741308
239161994	rs77584558	4.12202e-11	-1.42752	0.900203	0.00175174	0.213526	0.93984	0.00174684	0.210805	0.938623
239162008	rs61836497	2.7432e-10	1.72467	-0.356626	0.00049344	0.371178	-0.484776	0.000491862	0.366927	-0.484862
239162037	rs9428812	9.80016e-11	1.05801	-0.719268	0.000237366	-0.0659386	-0.779458	0.000236802	-0.0693842	-0.779524
239162689	rs61836498	2.80152e-10	1.74882	-0.359739	0.000501597	0.390404	-0.487607	0.000499984	0.386135	-0.487693
239162724	rs76013470	7.13792e-12	-1.88668	-0.394146	8.49946e-05	-1.45282	-0.419591	8.4929e-05	-1.4543	-0.420019
239163262	rs1915273	4.09101e-11	-1.95269e-10	-0.53487	0.000376292	-1.95269e-10	-0.384635	0.000376731	-1.95269e-10	-0.384602
239163745	rs17564056	2.05424e-11	-1.22376	-1.46361e-10	0.000577313	0.0433853	-1.46361e-10	0.000577676	0.0428795	-1.46361e-10
239163921	rs2139671	2.82454e-11	-0.532035	-0.37328	6.05291e-05	-1.71458	-0.497291	6.05384e-05	-1.71504	-0.497821
239163942	rs74148888	3.33442e-12	-1.95687	-1.08507	2.61335e-05	-1.95892	-1.09287	2.61627e-05	-1.95893	-1.09286
239164093	rs16837650	3.36473e-12	-1.95473	-1.07816	2.64073e-05	-1.95333	-1.08803	2.64368e-05	-1.95335	-1.08802
239164484	rs7550512	1.10681e-11	-0.759844	-1.08234	2.8464e-05	-1.92373	-1.04263	2.84884e-05	-1.92403	-1.04261
239164627	rs189357142	1.05686e-11	-1.88836	-1.46361e-10	7.74353e-05	-1.96556	-1.46361e-10	7.75229e-05	-1.96556	-1.46361e-10
239164829	rs16837652	1.95275e-11	-1.27442	-1.46361e-10	0.000530822	-0.0405723	-1.46361e-10	0.000531161	-0.0410674	-1.46361e-10
239165716	rs12062666	2.00033e-10	1.35373	-0.301494	8.75388e-05	-1.91267	0.0697518	8.76458e-05	-1.91238	0.069554
239165750	rs9428813	1.98556e-10	1.35373	-0.308907	8.67564e-05	-1.91267	0.0607735	8.68625e-05	-1.91238	0.0605764
239165770	rs9428451	1.11761e-10	0.739909	-0.269795	4.64153e-05	-1.6321	-0.845272	4.64192e-05	-1.63315	-0.845273
239165863	rs10925790	2.6309e-10	2.06875	-0.7425	5.60634e-05	-1.73348	-0.555039	5.61447e-05	-1.73301	-0.555189
239166229	rs9428452	2.41803e-10	1.05701	0.184868	0.000278742	-0.706763	0.0220491	0.000278281	-0.709305	0.0218041
239166241	rs1915272	3.06468e-11	0.11394	-0.937659	4.88003e-05	-1.40896	-1.01831	4.8785e-05	-1.41035	-1.01836
239166291	rs1915271	2.61977e-10	2.06875	-0.746739	5.56059e-05	-1.73348	-0.563233	5.56864e-05	-1.73301	-0.563385
239166448	rs6656235	3.01898e-11	-1.95269e-10	-0.838742	0.000262805	-1.95269e-10	-0.743587	0.000263109	-1.95269e-10	-0.743567
239166603	rs6667544	3.27825e-11	-1.95269e-10	-0.756352	0.00028889	-1.95269e-10	-0.648954	0.000289223	-1.95269e-10	-0.648935
239166610	rs16837664	3.70544e-07	9.60053	-1.02405	4.5481e-05	-1.63803	-0.859674	4.55179e-05	-1.63832	-0.859711
239166691	rs9428453	4.74269e-10	1.7115	0.204025	0.000888892	0.435021	0.039955	0.000885941	0.430809	0.0397081
239166771	rs9428814	2.14269e-10	0.891088	0.229897	0.000256281	-0.832879	0.0641518	0.000255898	-0.835258	0.0639022
239166853	rs75655372	1.10175e-11	-1.84677	-1.46361e-10	0.000182842	-1.10638	-1.46361e-10	0.000182951	-1.10692	-1.46361e-10
239166978	rs7531298	3.28739e-11	-1.95269e-10	-0.753568	0.000289813	-1.95269e-10	-0.645763	0.000290148	-1.95269e-10	-0.645744
239167014	rs142998455	2.3658e-11	-1.08254	-1.46361e-10	0.000199905	-1.01715	-1.46361e-10	0.000199965	-1.01799	-1.46361e-10
239167151	rs117630011	1.16466e-10	-1.95269e-10	0.511351	0.000836929	-1.95269e-10	0.41474	0.000837812	-1.95269e-10	0.414661
239167676	rs139784145	1.06511e-11	-1.88058	-1.46361e-10	0.000100601	-1.70384	-1.46361e-10	0.00010071	-1.70389	-1.46361e-10
239167763	rs12739208	9.89867e-12	-1.95385	-1.46361e-10	9.63902e-05	-1.7466	-1.46361e-10	9.64924e-05	-1.74667	-1.46361e-10
239167889	rs144909832	2.8118e-11	-1.95269e-10	-0.909836	0.000241495	-1.95269e-10	-0.82815	0.000241773	-1.95269e-10	-0.828135
239168548	rs9428815	1.40145e-10	0.840879	-0.144447	0.00018387	-0.816418	-0.284355	0.000183598	-0.818924	-0.284463
239170047	rs1915270	3.94604e-07	9.65112	-1.01173	4.6802e-05	-1.62947	-0.839602	4.68396e-05	-1.62976	-0.839642
239170749	rs115058044	1.05638e-11	-1.88882	-1.46361e-10	0.000106644	-1.6455	-1.46361e-10	0.000106761	-1.64555	-1.46361e-10
239170783	rs12145112	2.09796e-11	-1.47722	0.274522	9.88438e-05	-1.95765	0.236193	9.89498e-05	-1.95765	0.236125
239170942	rs9428816	3.29575e-11	-1.95269e-10	-0.751027	0.000290658	-1.95269e-10	-0.642853	0.000290993	-1.95269e-10	-0.642834
239171701	rs9428817	2.08739e-06	11.4029	-1.09774	0.000175792	-0.0631598	-1.08254	0.000175761	-0.0644603	-1.08255
239171877	rs9428818	1.32892e-11	-0.889855	-0.769438	0.000863998	1.11054	-0.663968	0.000863562	1.10888	-0.663949
239172143	rs4659894	3.09517e-07	9.40935	-1.01283	4.48784e-05	-1.66954	-0.841503	4.49153e-05	-1.66981	-0.841543
239172652	rs1915263	3.26178e-11	-1.95269e-10	-0.761388	0.000287227	-1.95269e-10	-0.654727	0.000287558	-1.95269e-10	-0.654708
239172783	rs1915264	2.96564e-07	9.36432	-1.01055	4.4731e-05	-1.67677	-0.837565	4.47679e-05	-1.67704	-0.837605
239172894	rs11579040	3.28551e-08	6.15362	-1.46361e-10	8.80017e-05	-1.83764	-1.46361e-10	8.80972e-05	-1.83769	-1.46361e-10
239173297	rs1915265	2.82809e-07	9.31439	-1.00811	4.4535e-05	-1.68469	-0.834032	4.45719e-05	-1.68496	-0.834071
239173375	rs9428819	1.86861e-06	11.2933	-1.09881	0.000169616	-0.104382	-1.07708	0.000169588	-0.105669	-1.07709
239174262	rs9428820	1.72942e-10	0.682181	0.224528	0.000226417	-0.958971	0.0663513	0.000226112	-0.961208	0.0661051
239174725	rs182858325	2.43001e-11	-1.95269e-10	-1.05577	0.000192523	-1.95269e-10	-1.05478	0.000192738	-1.95269e-10	-1.0548
239175121	rs79322376	1.50133e-11	-1.53731	-1.46361e-10	0.000401244	-0.320429	-1.46361e-10	0.000401518	-0.32088	-1.46361e-10
239175194	rs61836513	4.11451e-10	1.56587	0.207574	0.000815355	0.338178	0.0504462	0.000812739	0.334075	0.0502017
239175279	rs1915245	2.63638e-10	2.08324	-0.754914	5.53587e-05	-1.73021	-0.570958	5.54381e-05	-1.72976	-0.571107
239175885	rs77672012	1.62244e-11	-1.40116	-0.0585646	0.000268231	-0.720604	-0.00254735	0.000268186	-0.721271	-0.00318138
239176050	rs1915246	3.23666e-11	-1.95269e-10	-0.76912	0.000284689	-1.95269e-10	-0.663604	0.000285017	-1.95269e-10	-0.663585
239176448	rs10925792	2.4954e-10	2.01949	-0.746119	5.51213e-05	-1.74539	-0.560076	5.51995e-05	-1.74495	-0.560227
239176476	rs9428821	1.78449e-10	0.704538	0.233516	0.000231509	-0.945168	0.0747865	0.000231193	-0.94742	0.0745394
239176786	rs12145809	2.89529e-11	-1.25297	0.372398	0.000118164	-1.87564	0.332717	0.000118286	-1.87567	0.332647
239177267	rs11581693	3.12346e-07	9.40429	-0.998674	4.68322e-05	-1.65099	-0.817433	4.687e-05	-1.65128	-0.817475
239177311	rs145156097	1.02736e-11	-1.91667	-1.46361e-10	7.98962e-05	-1.93427	-1.46361e-10	7.99861e-05	-1.93428	-1.46361e-10
239177456	rs6668849	1.68039e-10	0.648716	0.229233	0.000221169	-0.986838	0.0707661	0.000220882	-0.989023	0.0705195
239177621	rs1915247	3.45923e-07	9.50751	-0.999782	4.70697e-05	-1.64408	-0.819291	4.71076e-05	-1.64437	-0.819333
239177626	rs112087632	1.55327e-11	-1.5033	-1.46361e-10	0.000428632	-0.254401	-1.46361e-10	0.000428921	-0.254861	-1.46361e-10
239177665	rs112778069	1.49945e-11	-1.53856	-1.46361e-10	0.00040026	-0.322886	-1.46361e-10	0.000400533	-0.323337	-1.46361e-10
239178120	rs145620058	7.22377e-11	-1.95269e-10	0.0337159	0.0005494	-1.95269e-10	-0.00617372	0.000550005	-1.95269e-10	-0.00620582
239178473	rs2139666	3.08561e-07	9.38964	-0.99621	4.67928e-05	-1.65595	-0.813318	4.68312e-05	-1.65622	-0.81336
239178941	rs113298764	1.50613e-11	-1.53412	-1.46361e-10	0.000403757	-0.314187	-1.46361e-10	0.000404032	-0.314639	-1.46361e-10
239179054	rs9428454	2.18572e-10	1.29676	-0.15589	0.000493149	0.18359	-0.297777	0.000491602	0.179417	-0.29788
239179500	rs1915249	9.66835e-11	1.31188	-0.986682	0.000237546	0.205782	-1.05042	0.000236858	0.201784	-1.05046
239179626	rs3920315	3.21201e-11	-1.95269e-10	-0.776766	0.000282197	-1.95269e-10	-0.672394	0.000282523	-1.95269e-10	-0.672375
239180189	rs7525031	3.21201e-11	-1.95269e-10	-0.776766	0.000282197	-1.95269e-10	-0.672394	0.000282523	-1.95269e-10	-0.672375
239180811	rs56821412	1.14089e-11	-1.81186	-1.46361e-10	0.000203952	-0.997116	-1.46361e-10	0.000204065	-0.997696	-1.46361e-10
239181611	rs2139667	3.22176e-11	-1.95269e-10	-0.773734	0.000283183	-1.95269e-10	-0.668906	0.00028351	-1.95269e-10	-0.668887
239181990	rs9428822	3.26771e-11	-0.873141	0.11357	7.55281e-05	-1.95288	-0.0376164	7.55827e-05	-1.95306	-0.0378513
239182703	rs9428455	3.35199e-10	1.4781	0.0903753	0.000753501	0.369041	-0.0593099	0.000751054	0.364887	-0.0595424
239182793	rs183610315	1.42815e-11	-1.58728	-1.46361e-10	8.91761e-05	-1.82439	-1.46361e-10	8.92835e-05	-1.82432	-1.46361e-10
239183404	rs6678336	3.23768e-11	-1.95269e-10	-0.768805	0.000284792	-1.95269e-10	-0.663242	0.00028512	-1.95269e-10	-0.663223
239183774	rs1915250	9.88778e-12	-1.95495	-1.46361e-10	0.00013076	-1.44164	-1.46361e-10	0.000130886	-1.44181	-1.46361e-10
239183930	rs73115334	1.15161e-11	-1.8025	-1.46361e-10	0.000208755	-0.973838	-1.46361e-10	0.000208869	-0.974425	-1.46361e-10
239184146	rs16837703	3.11967e-07	9.37941	-0.975006	4.77267e-05	-1.67015	-0.779363	4.77659e-05	-1.67042	-0.779406
239184346	rs12118040	2.63172e-10	2.0538	-0.727234	5.5289e-05	-1.76563	-0.536799	5.53664e-05	-1.76521	-0.536952
239184393	rs12129112	1.04191e-11	-0.904662	-0.997945	2.71856e-05	-1.95458	-1.05773	2.7211e-05	-1.95475	-1.05777
239184494	rs17622524	1.55327e-11	-1.5033	-1.46361e-10	0.000428632	-0.254401	-1.46361e-10	0.000428921	-0.254861	-1.46361e-10
239184563	rs7535743	2.3293e-11	-1.95269e-10	-1.09809	0.000184879	-1.95269e-10	-1.0953	0.000185089	-1.95269e-10	-1.09529
239184584	rs73115341	1.1436e-11	-1.80948	-1.46361e-10	0.000205167	-0.991175	-1.46361e-10	0.00020528	-0.991756	-1.46361e-10
239184630	rs17622574	1.13199e-10	1.385	-0.902099	0.000286017	0.292493	-0.951442	0.000285151	0.288407	-0.951524
239184703	rs7548207	1.0402e-11	-0.904662	-0.999582	2.71572e-05	-1.95458	-1.05877	2.71826e-05	-1.95475	-1.05881
239184709	rs7538045	2.3293e-11	-1.95269e-10	-1.09809	0.000184879	-1.95269e-10	-1.0953	0.000185089	-1.95269e-10	-1.09529
239184726	rs115753072	1.63589e-11	-1.45148	-1.46361e-10	0.0002486	-0.799156	-1.46361e-10	0.000248932	-0.798955	-1.46361e-10
239184861	rs57205679	1.20984e-10	1.43576	-0.886346	0.000293584	0.306829	-0.939663	0.000292694	0.302738	-0.939746
239184948	rs10925793	2.7675e-10	2.09979	-0.722916	5.75283e-05	-1.73123	-0.531492	5.76102e-05	-1.73079	-0.531646
239185039	rs147116937	1.37877e-11	-1.62247	-1.46361e-10	0.000194737	-1.04335	-1.46361e-10	0.000194959	-1.04334	-1.46361e-10
239185225	rs79735214	9.78459e-12	-1.96544	-1.46361e-10	8.95687e-05	-1.81999	-1.46361e-10	8.96602e-05	-1.82011	-1.46361e-10
239185626	rs150520346	1.21569e-11	-1.74835	-1.46361e-10	8.45408e-05	-1.87777	-1.46361e-10	8.4637e-05	-1.87776	-1.46361e-10
239186256	rs73115344	1.13296e-11	-1.81883	-1.46361e-10	0.000196617	-1.03374	-1.46361e-10	0.000196729	-1.03431	-1.46361e-10
239186917	rs185257914	2.83294e-11	-1.95269e-10	-0.902345	0.000231715	-1.95269e-10	-0.86949	0.000231981	-1.95269e-10	-0.869478
239186948	rs7413871	3.30501e-11	-1.95269e-10	-0.748223	0.000291592	-1.95269e-10	-0.639645	0.000291928	-1.95269e-10	-0.639625
239187053	rs10495428	3.35887e-11	-1.95269e-10	-0.732057	0.000297028	-1.95269e-10	-0.621172	0.000297371	-1.95269e-10	-0.621152
239187313	rs10495429	2.77494e-10	2.12555	-0.745997	5.44881e-05	-1.75316	-0.563855	5.45655e-05	-1.75273	-0.564001
239188206	rs12132497	2.91385e-10	2.14649	-0.718089	5.75055e-05	-1.73755	-0.525566	5.75872e-05	-1.73711	-0.525721
239188280	rs80345603	2.75155e-11	-1.95269e-10	-0.931496	0.000234711	-1.95269e-10	-0.856646	0.000234981	-1.95269e-10	-0.856629
239188301	rs2353424	2.87692e-10	1.37071	0.0449356	0.000643517	0.253714	-0.101766	0.000641502	0.249672	-0.101993
239190754	rs61836515	2.96176e-10	1.40806	0.0366503	0.000676498	0.311431	-0.109501	0.00067434	0.307328	-0.109727
239190783	rs12135505	2.44651e-10	1.9765	-0.722916	5.47038e-05	-1.78157	-0.531492	5.4779e-05	-1.78118	-0.531646
239190911	rs2353420	1.98549e-07	8.90473	-0.952191	4.60037e-05	-1.74371	-0.742565	4.60421e-05	-1.74397	-0.742612
239191297	rs7550941	1.89081e-07	8.85587	-0.952191	4.56858e-05	-1.75065	-0.742565	4.57242e-05	-1.7509	-0.742612
239191598	rs6429115	3.35018e-11	-1.95269e-10	-0.734647	0.000296152	-1.95269e-10	-0.624128	0.000296494	-1.95269e-10	-0.624108
239192211	rs115482816	1.02338e-11	-1.92055	-1.46361e-10	0.000106626	-1.64567	-1.46361e-10	0.000106732	-1.64581	-1.46361e-10
239192569	rs56336619	2.12968e-07	8.96584	-0.94319	4.68613e-05	-1.73919	-0.728618	4.69005e-05	-1.73944	-0.728666
239192955	rs1579170	2.83414e-11	-1.95269e-10	-0.901924	0.00024312	-1.95269e-10	-0.821444	0.000243412	-1.95269e-10	-0.821379
239193548	rs115319218	1.14879e-11	-1.80495	-1.46361e-10	0.000203519	-0.99924	-1.46361e-10	0.000203633	-0.999815	-1.46361e-10
239194004	rs10925794	2.60369e-10	2.01474	-0.698883	5.63052e-05	-1.77961	-0.504601	5.6383e-05	-1.77921	-0.504756
239194242	rs34148991	9.91426e-12	-1.95227	-1.46361e-10	9.15534e-05	-1.79808	-1.46361e-10	9.16519e-05	-1.79814	-1.46361e-10
239194799	rs72769113	1.8981e-10	1.31912	-0.319344	0.000434703	0.201745	-0.442081	0.000433333	0.197555	-0.442181
239195099	rs73115350	1.2025e-11	-1.75926	-1.46361e-10	0.000231384	-0.870922	-1.46361e-10	0.000231504	-0.871538	-1.46361e-10
239195332	rs79775294	1.18358e-11	-1.77512	-1.46361e-10	0.000222988	-0.907882	-1.46361e-10	0.000223106	-0.908488	-1.46361e-10
239195534	rs113748483	1.18671e-11	-1.77248	-1.46361e-10	0.000224379	-0.901663	-1.46361e-10	0.000224497	-0.902271	-1.46361e-10
239195587	rs61834560	1.95728e-10	1.35996	-0.329485	0.000445215	0.234945	-0.451387	0.000443799	0.230723	-0.451485
239195698	rs11802622	2.57125e-10	1.3641	-0.0607848	0.000598064	0.275344	-0.196646	0.00059618	0.271274	-0.196865
239196882	rs6692031	7.48133e-11	1.11042	-1.04167	0.000200418	0.0681319	-1.08273	0.000199864	0.0642547	-1.08275
239197087	rs73115358	1.20667e-11	-1.7558	-1.46361e-10	0.000233228	-0.862981	-1.46361e-10	0.000233349	-0.8636	-1.46361e-10
239197430	rs76978009	2.5105e-11	-1.02318	-1.46361e-10	0.00120353	0.778012	-1.46361e-10	0.00120309	0.776518	-1.46361e-10
239197945	rs78654835	1.65741e-11	-1.4384	-1.46361e-10	0.000484681	-0.131509	-1.46361e-10	0.000485	-0.131985	-1.46361e-10
239198153	rs10802739	1.1755e-11	-0.739637	-1.04233	3.14237e-05	-1.78396	-1.08347	3.14316e-05	-1.78482	-1.08349
239198199	rs61834561	2.6234e-10	1.40806	-0.0846623	0.000606396	0.311431	-0.218897	0.000604468	0.307328	-0.219114
239198528	rs189005997	9.78329e-12	-1.96557	-1.46361e-10	7.80925e-05	-1.95711	-1.46361e-10	7.81811e-05	-1.95711	-1.46361e-10
239198529	rs10925795	1.99254e-11	-0.211922	-1.04233	4.29235e-05	-1.47211	-1.08347	4.28998e-05	-1.47377	-1.08349
239198562	rs12034964	2.30109e-10	1.91045	-0.71814	5.42577e-05	-1.79563	-0.525628	5.43314e-05	-1.79525	-0.525783
239198959	rs11587347	0.699225	22.1373	0.88973	3.52749e-05	-1.94814	-0.803685	3.53122e-05	-1.94813	-0.803774
239199452	rs78823306	1.60207e-11	-1.47236	-1.46361e-10	0.000240874	-0.830724	-1.46361e-10	0.000241195	-0.830527	-1.46361e-10
239199824	rs10754660	1.92127e-11	-0.245803	-1.04487	4.21066e-05	-1.49	-1.08479	4.20846e-05	-1.49164	-1.08481
239199901	rs12032903	2.81455e-10	2.10703	-0.713309	5.69831e-05	-1.75254	-0.519705	5.7063e-05	-1.75212	-0.519861
239199929	rs10925797	2.16699e-07	8.95371	-0.913693	4.90301e-05	-1.73667	-0.685896	4.90707e-05	-1.73693	-0.685946
239200850	rs10802740	2.64931e-10	2.04653	-0.713309	5.58464e-05	-1.77269	-0.519705	5.59239e-05	-1.77228	-0.519861
239201033	rs10802741	2.64931e-10	2.04653	-0.713309	5.58464e-05	-1.77269	-0.519705	5.59239e-05	-1.77228	-0.519861
239201173	rs10754661	1.95065e-11	-0.228013	-1.04748	4.24469e-05	-1.48063	-1.08612	4.24241e-05	-1.48228	-1.08614
239201651	rs10802742	2.13255e-07	8.92727	-0.90327	8.92399e-05	-1.15327	-0.670406	8.92752e-05	-1.15395	-0.670457
239202284	rs4659895	1.89009e-11	-0.2635	-1.04354	4.17462e-05	-1.49929	-1.08411	4.1725e-05	-1.50091	-1.08413
239202341	rs4659896	1.92127e-11	-0.245803	-1.04487	4.21066e-05	-1.49	-1.08479	4.20846e-05	-1.49164	-1.08481
239202371	rs6429117	3.32597e-11	-1.95269e-10	-0.7419	0.000293708	-1.95269e-10	-0.632413	0.000294047	-1.95269e-10	-0.632393
239202500	rs6429118	2.63654e-10	2.04653	-0.71814	5.55166e-05	-1.77269	-0.525628	5.55936e-05	-1.77228	-0.525783
239202705	rs115881168	1.18118e-11	-1.77715	-1.46361e-10	0.000217532	-0.932655	-1.46361e-10	0.000217649	-0.93325	-1.46361e-10
239202972	rs6697588	1.36483e-11	-1.63264	-1.46361e-10	0.000150802	-1.29903	-1.46361e-10	0.000150985	-1.29896	-1.46361e-10
239203171	rs146152813	1.4263e-11	-1.58857	-1.46361e-10	9.8484e-05	-1.72511	-1.46361e-10	9.86078e-05	-1.72498	-1.46361e-10
239203215	rs140203541	9.78546e-12	-1.96535	-1.46361e-10	7.80741e-05	-1.95734	-1.46361e-10	7.81688e-05	-1.95726	-1.46361e-10
239203259	rs111877210	1.71218e-11	-1.40589	-1.46361e-10	0.000514763	-0.0712924	-1.46361e-10	0.000515098	-0.0717764	-1.46361e-10
239203263	rs12755389	2.80574e-10	2.1137	-0.723113	5.59685e-05	-1.75774	-0.532466	5.60472e-05	-1.75732	-0.532619
239203339	rs6429119	1.21103e-11	-0.70932	-1.04287	3.17872e-05	-1.77218	-1.08376	3.17943e-05	-1.77307	-1.08378
239203433	rs6429120	1.19276e-11	-0.724525	-1.04287	3.1599e-05	-1.77812	-1.08376	3.16065e-05	-1.77899	-1.08378
239203578	rs6429121	2.10344e-07	8.92727	-0.917013	8.73761e-05	-1.15327	-0.691512	8.74109e-05	-1.15395	-0.69156
239203590	rs117261175	1.12028e-10	-1.95269e-10	0.472499	0.000757181	-1.95269e-10	0.314603	0.000757974	-1.95269e-10	0.314516
239203679	rs6429122	1.28127e-11	-0.649118	-1.04669	3.2497e-05	-1.74813	-1.08572	3.25026e-05	-1.74907	-1.08574
239203938	rs6667563	1.26631e-11	-0.664691	-1.04287	3.23564e-05	-1.75443	-1.08376	3.23623e-05	-1.75536	-1.08378
239204243	rs6676327	1.15909e-11	-0.753157	-1.04287	3.12525e-05	-1.78914	-1.08376	3.12608e-05	-1.78999	-1.08378
239204302	rs2883159	1.7716e-11	-0.331625	-1.04015	4.03692e-05	-1.53461	-1.08232	4.03512e-05	-1.53617	-1.08234
239204353	rs2139668	9.92041e-12	-0.895593	-1.05606	2.87221e-05	-1.86714	-1.09019	2.8733e-05	-1.86788	-1.09021
239204978	rs10802743	1.34396e-11	-0.60183	-1.04621	3.28954e-05	-1.73624	-1.08543	3.29004e-05	-1.7372	-1.08545
239204983	rs10925798	2.89669e-10	2.14588	-0.723388	5.64547e-05	-1.75043	-0.531129	5.65343e-05	-1.75	-0.531285
239205797	rs4659897	7.70163e-11	1.1519	-1.05413	0.00020594	0.101885	-1.0893	0.000205366	0.0979761	-1.08932
239206398	rs1915252	1.98121e-11	-0.228013	-1.03194	4.28029e-05	-1.48063	-1.07777	4.27796e-05	-1.48228	-1.0778
239207066	rs140169636	3.48919e-11	-0.693992	-1.46361e-10	0.000205935	-0.987437	-1.46361e-10	0.000206196	-0.987304	-1.46361e-10
239207559	rs12740368	1.38235e-09	3.68273	-0.697429	0.000114123	-1.07555	-0.502174	0.000114334	-1.07468	-0.502335
239207623	rs10925799	2.6207e-06	11.4775	-0.94478	0.000116335	-0.823722	-0.734805	0.000116394	-0.824293	-0.734862
239207635	rs12036323	9.4256e-10	3.23926	-0.636903	9.23734e-05	-1.3603	-0.428856	9.25268e-05	-1.35961	-0.429026
239207674	rs10802744	1.07605e-10	1.42529	-0.99307	0.000269059	0.33393	-1.054	0.000268369	0.330264	-1.05403
239207675	rs116457080	1.17791e-11	-1.77992	-1.46361e-10	0.00022047	-0.919237	-1.46361e-10	0.000220587	-0.91984	-1.46361e-10
239207689	rs12045898	8.95852e-10	3.20371	-0.652178	9.08911e-05	-1.35806	-0.447277	9.10435e-05	-1.35735	-0.447444
239208135	rs74747064	2.63772e-11	-1.95269e-10	-0.973746	0.000199536	-1.95269e-10	-1.019	0.000199773	-1.95269e-10	-1.01895
239208470	rs28670059	7.23906e-06	12.485	-0.936294	0.00181811	1.91238	-0.721829	0.00181696	1.91068	-0.721887
239208767	rs10925800	8.46545e-10	3.16774	-0.672819	8.75661e-05	-1.37035	-0.472255	8.77126e-05	-1.36965	-0.472419
239208881	rs10925801	8.45157e-10	3.14545	-0.652178	8.84137e-05	-1.3857	-0.447277	8.85619e-05	-1.38499	-0.447444
239209060	rs1964065	2.93929e-10	2.42391	-0.986823	0.000801296	1.42112	-1.04989	0.000798008	1.41591	-1.04993
239209134	rs1033023	7.28466e-06	12.485	-0.930015	0.00183551	1.91238	-0.712302	0.00183436	1.91068	-0.71236
239209192	rs1033022	1.15589e-10	1.49029	-0.986495	0.000284868	0.387508	-1.05048	0.000284128	0.3838	-1.05051
239209262	rs1033021	2.942e-10	2.41207	-0.974056	0.000799134	1.41072	-1.04219	0.000795865	1.40552	-1.04222
239209960	rs12566968	8.04855e-10	3.13189	-0.687474	8.49813e-05	-1.38252	-0.490052	8.5123e-05	-1.38182	-0.490214
239210004	rs77261656	3.19861e-11	-1.95269e-10	-0.780944	0.000233347	-1.95269e-10	-0.862471	0.000233621	-1.95269e-10	-0.862434
239210058	rs72769124	0.300724	22.1832	-1.46361e-10	7.93688e-05	-1.94089	-1.46361e-10	7.946e-05	-1.94088	-1.46361e-10
239210456	rs12741951	8.16736e-10	3.13189	-0.672819	8.65073e-05	-1.38252	-0.472255	8.66513e-05	-1.38182	-0.472419
239210687	rs12738180	7.61696e-10	3.05701	-0.667706	8.48839e-05	-1.40766	-0.466057	8.50239e-05	-1.40698	-0.466222
239210950	rs2036776	1.4449e-10	1.70999	-0.983034	0.000342755	0.569392	-1.04737	0.000341814	0.565544	-1.04741
239210970	rs12134449	7.38945e-10	3.02154	-0.662561	8.44141e-05	-1.41944	-0.459828	8.45526e-05	-1.41877	-0.459994
239211095	rs2682350	1.28369e-09	3.06221	-0.150956	0.00286869	1.93161	-0.284997	0.00285487	1.92573	-0.285079
239211231	rs61378617	6.3916e-06	12.367	-0.942761	0.00169365	1.85135	-0.731708	0.00169261	1.84966	-0.731765
239211401	rs12743136	6.79174e-10	2.94745	-0.672819	8.13675e-05	-1.44377	-0.472255	8.14999e-05	-1.44311	-0.472419
239211475	rs1509697	1.41774e-10	1.6891	-0.981115	0.000337293	0.552045	-1.04609	0.000336371	0.54821	-1.04613
239211820	rs1567399	7.30281e-06	12.4119	-0.854416	0.00202856	1.90006	-0.59998	0.00202737	1.89837	-0.600011
239211902	rs12566832	6.38209e-10	2.90489	-0.692467	7.81634e-05	-1.46007	-0.496129	7.8292e-05	-1.4594	-0.49629
239212162	rs10925802	5.35102e-10	2.73644	-0.700229	7.15375e-05	-1.53733	-0.507447	7.16562e-05	-1.53665	-0.507608
239212274	rs12758081	8.24313e-10	3.13017	-0.661863	8.98058e-05	-1.34223	-0.475122	8.99612e-05	-1.34147	-0.475283
239212531	rs4578207	3.86444e-10	2.39998	-0.689242	6.7862e-05	-1.59699	-0.500532	6.79719e-05	-1.59635	-0.50069
239212555	rs4366306	4.32908e-10	2.50347	-0.679186	7.08181e-05	-1.56649	-0.488392	7.09345e-05	-1.56583	-0.488552
239212627	rs4351628	3.71993e-10	2.36685	-0.694224	6.68113e-05	-1.60657	-0.506556	6.69189e-05	-1.60594	-0.506712
239212688	rs10925803	3.08743e-10	2.25732	-0.771052	5.67629e-05	-1.68965	-0.586471	5.68512e-05	-1.68909	-0.586606
239212697	rs10925804	2.95059e-10	2.22472	-0.783791	5.54034e-05	-1.69793	-0.602427	5.54892e-05	-1.69738	-0.60256
239212926	rs10925805	2.62136e-10	2.15958	-0.836966	5.37321e-05	-1.6612	-0.669791	5.38171e-05	-1.66063	-0.669914
239213029	rs12406403	2.42e-10	2.09526	-0.852564	5.1764e-05	-1.67849	-0.689819	5.18451e-05	-1.67793	-0.689939
239213155	rs12407306	2.41168e-10	2.09526	-0.856007	5.15347e-05	-1.67849	-0.694258	5.16155e-05	-1.67793	-0.694378
239213251	rs12406686	2.4127e-10	2.09526	-0.855586	5.20258e-05	-1.67849	-0.684772	5.21074e-05	-1.67793	-0.684892
239213349	rs12410156	2.39351e-10	2.09526	-0.86357	5.10333e-05	-1.67849	-0.704035	5.11133e-05	-1.67793	-0.704153
239213531	rs10925806	2.61578e-10	2.19517	-0.874687	5.16791e-05	-1.65147	-0.718472	5.17616e-05	-1.6509	-0.718589
239213833	rs1396900	1.21733e-10	1.43717	-0.881587	4.23666e-05	-1.84116	-0.727475	4.24243e-05	-1.84082	-0.72759
239213902	rs116350791	1.03443e-11	-1.90981	-1.46361e-10	0.000178899	-1.12818	-1.46361e-10	0.000179011	-1.12869	-1.46361e-10
239213950	rs5007292	2.36705e-10	2.09526	-0.874687	5.03018e-05	-1.67849	-0.718472	5.03808e-05	-1.67793	-0.718589
239214257	rs10802745	8.37038e-10	3.57824	-1.09461	0.00241824	2.5729	-1.09711	0.00240584	2.56662	-1.0971
239214272	rs10802746	8.37361e-10	3.57824	-1.09423	0.00241765	2.5729	-1.09735	0.00240525	2.56662	-1.09734
239214338	rs12734786	1.36211e-10	1.54629	-0.878332	4.25017e-05	-1.84223	-0.723224	4.25641e-05	-1.84178	-0.72334
239214388	rs6692638	8.37038e-10	3.57824	-1.09461	0.00241824	2.5729	-1.09711	0.00240584	2.56662	-1.0971
239214393	rs6692642	8.37038e-10	3.57824	-1.09461	0.00241824	2.5729	-1.09711	0.00240584	2.56662	-1.0971
239214483	rs1509701	2.54976e-10	2.38908	-1.09416	0.000645785	1.25286	-1.09739	0.000643562	1.24827	-1.09738
239214685	rs73119603	1.04332e-11	-1.90125	-1.46361e-10	0.000161674	-1.22942	-1.46361e-10	0.000161779	-1.2299	-1.46361e-10
239215297	rs138916014	2.53132e-11	-1.95269e-10	-1.01492	0.000195504	-1.95269e-10	-1.03942	0.000195729	-1.95269e-10	-1.0394
239215302	rs12134729	2.40202e-10	2.09526	-0.860022	5.12094e-05	-1.67849	-0.70059	5.12898e-05	-1.67793	-0.700707
239215314	rs7538518	7.0138e-10	3.40021	-1.09341	0.00188576	2.32488	-1.09779	0.00187594	2.31851	-1.09778
239215521	rs6685164	7.82581e-10	3.50841	-1.09206	0.00207632	2.42169	-1.09833	0.00206535	2.41525	-1.09833
239215547	rs150466887	1.00645e-11	-1.93723	-1.46361e-10	7.74861e-05	-1.9649	-1.46361e-10	7.7574e-05	-1.9649	-1.46361e-10
239215747	rs6675230	5.67533e-10	3.18846	-1.09341	0.00156081	2.13575	-1.09779	0.00155291	2.12953	-1.09778
239215774	rs1396901	1.66525e-09	3.81171	-0.640224	0.00396087	2.69364	-0.724421	0.00393843	2.68701	-0.724603
239215927	rs12736994	2.67e-10	2.19517	-0.85417	5.2984e-05	-1.65147	-0.693535	5.30687e-05	-1.6509	-0.69365
239216054	rs6688183	6.8667e-10	3.37457	-1.08896	0.00184082	2.30195	-1.09898	0.00183125	2.2956	-1.09898
239216121	rs2664051	2.91215e-11	-1.95269e-10	-0.874769	0.000253047	-1.95269e-10	-0.781426	0.000253339	-1.95269e-10	-0.781404
239216186	rs12754904	7.1028e-10	3.40264	-1.08323	0.00188793	2.32705	-1.09881	0.00187807	2.32068	-1.09882
239216233	rs191141405	9.79531e-12	-1.96434	-1.46361e-10	0.000116548	-1.5567	-1.46361e-10	0.000116638	-1.55706	-1.46361e-10
239216238	rs12759966	7.25916e-10	3.42797	-1.08678	0.0019306	2.3497	-1.09911	0.00192049	2.34332	-1.09911
239216239	rs12741374	7.66427e-10	3.48165	-1.08615	0.00202558	2.39773	-1.09911	0.00201491	2.39131	-1.09911
239216264	rs6690909	7.7923e-10	3.51001	-1.09795	0.00208921	2.42311	-1.09357	0.0020782	2.41668	-1.09355
239216841	rs12146140	2.44787e-10	2.1669	-0.91276	4.85642e-05	-1.65921	-0.772905	4.86415e-05	-1.65864	-0.773019
239217085	rs10754662	1.85516e-10	2.06269	-1.0858	0.000190044	0.0313357	-1.09908	0.000189606	0.0278918	-1.09908
239217259	rs10754663	6.40634e-10	3.29638	-1.08016	0.00171775	2.23208	-1.0983	0.0017089	2.22578	-1.09831
239217398	rs10802747	2.2267e-10	2.24037	-1.08092	0.000253989	0.320748	-1.09846	0.000253312	0.31695	-1.09846
239217514	rs79096200	2.02977e-11	-1.23574	-1.46361e-10	0.00048016	-0.14088	-1.46361e-10	0.000480422	-0.14147	-1.46361e-10
239217697	rs74784128	2.04223e-11	-1.22962	-1.46361e-10	0.000484827	-0.131207	-1.46361e-10	0.000485091	-0.131798	-1.46361e-10
239217825	rs61834567	1.41303e-10	1.6207	-0.91604	4.08448e-05	-1.82797	-0.777249	4.0906e-05	-1.82749	-0.777362
239217915	rs6687744	6.86113e-10	3.35869	-1.07389	0.00175071	2.24943	-1.09665	0.00174168	2.24313	-1.09666
239218013	rs12409036	2.76601e-10	2.29884	-0.922511	4.97307e-05	-1.62253	-0.785849	4.98116e-05	-1.62192	-0.78596
239218684	rs12137920	1.43761e-10	1.59095	-0.869047	4.34552e-05	-1.83375	-0.709522	4.35195e-05	-1.83328	-0.709641
239218697	rs12137922	1.51487e-10	1.65057	-0.876318	4.35508e-05	-1.82207	-0.719002	4.36163e-05	-1.82158	-0.71912
239218780	rs35341980	2.06756e-11	-1.21729	-1.46361e-10	0.000494338	-0.111781	-1.46361e-10	0.000494605	-0.112375	-1.46361e-10
239219066	rs10925807	1.52037e-10	1.65057	-0.872697	4.37571e-05	-1.82207	-0.714277	4.38228e-05	-1.82158	-0.714395
239219237	rs6683053	6.18146e-10	3.24366	-1.06318	0.00164802	2.18501	-1.09267	0.00163957	2.17875	-1.09269
239219240	rs6683054	6.01297e-10	3.21602	-1.06318	0.00160787	2.16034	-1.09267	0.00159965	2.1541	-1.09269
239219551	rs1509695	5.58795e-10	3.13631	-1.05677	0.00150186	2.08925	-1.08978	0.00149426	2.08306	-1.08981
239219594	rs1509694	5.60988e-10	3.13631	-1.05286	0.00150451	2.08925	-1.08803	0.00149689	2.08306	-1.08805
239219762	rs4518891	1.92887e-10	2.06903	-1.05317	0.00024591	0.27653	-1.08656	0.000245285	0.272873	-1.08659
239219986	rs6683676	2.01398e-10	2.08864	-1.0296	0.000232525	0.209246	-1.07525	0.000231919	0.205542	-1.07529
239219994	rs12141704	2.07505e-10	2.11851	-1.0296	0.000231819	0.206208	-1.07525	0.000231218	0.202513	-1.07529
239220010	rs12119613	9.07539e-06	12.7933	-1.01843	0.000501786	0.75655	-0.853376	0.000501722	0.755296	-0.853383
239220050	rs139452921	3.67335e-11	-0.642558	-1.46361e-10	0.000216213	-0.938736	-1.46361e-10	0.000216487	-0.938603	-1.46361e-10
239220238	rs77707983	1.62614e-11	-1.45745	-1.46361e-10	0.000249806	-0.794315	-1.46361e-10	0.000250133	-0.794141	-1.46361e-10
239220412	rs3002294	6.33676e-12	-1.44907	-0.950811	4.45366e-05	-1.49571	-1.02298	4.45272e-05	-1.49699	-1.02304
239220504	rs3002295	2.5621e-10	1.29975	-1.46361e-10	0.000332748	-0.507613	-1.46361e-10	0.000332512	-0.509457	-1.46361e-10
239220511	rs12139955	1.74119e-10	1.79969	-0.886194	4.47832e-05	-1.78123	-0.731936	4.48534e-05	-1.78068	-0.732051
239220529	rs3014886	6.07534e-12	-1.46129	-0.980716	4.31079e-05	-1.50737	-1.04393	4.30998e-05	-1.50863	-1.04398
239220555	rs150012372	2.53454e-11	-1.95269e-10	-1.01365	0.00020163	-1.95269e-10	-1.00856	0.000201854	-1.95269e-10	-1.00859
239220807	rs1876846	2.17382e-10	2.09219	-0.956785	4.71381e-05	-1.62432	-0.837595	4.72137e-05	-1.62375	-0.837698
239220941	rs74858758	5.02922e-12	-1.66179	-0.969191	3.55097e-05	-1.70922	-1.03597	3.55146e-05	-1.71015	-1.03603
239220959	rs1876845	4.16905e-10	2.67243	-0.885816	5.90238e-05	-1.50341	-0.733646	5.91253e-05	-1.50271	-0.733762
239221006	rs112975200	1.04949e-11	-1.89535	-1.46361e-10	8.17197e-05	-1.9117	-1.46361e-10	8.18139e-05	-1.91169	-1.46361e-10
239221094	rs73119610	5.10081e-12	-1.64766	-0.969191	3.59743e-05	-1.69622	-1.03597	3.59784e-05	-1.69718	-1.03603
239221216	rs12091078	5.09464e-12	-1.63368	-0.98438	3.60619e-05	-1.68334	-1.04642	3.60654e-05	-1.68433	-1.04647
239221341	rs79185821	1.03157e-11	-1.65921	-0.253373	6.98229e-05	-1.69282	-0.376215	6.9823e-05	-1.6938	-0.376373
239221401	rs10802748	5.83554e-07	10.0246	-0.993959	8.28343e-05	-1.084	-0.814152	8.28786e-05	-1.0846	-0.81416
239221628	rs7416744	5.38519e-12	-1.57461	-0.987987	3.79953e-05	-1.62868	-1.04886	3.79955e-05	-1.62976	-1.04891
239221629	rs7418228	5.13141e-12	-1.62468	-0.98619	3.63182e-05	-1.67504	-1.04764	3.63212e-05	-1.67603	-1.0477
239221751	rs1912230	5.0894e-12	-1.63837	-0.980716	3.59958e-05	-1.68767	-1.04393	3.59995e-05	-1.68864	-1.04398
239221863	rs74484960	1.05985e-11	-1.56222	-0.323313	7.22258e-05	-1.60093	-0.434274	7.2209e-05	-1.60205	-0.434514
239221991	rs74900738	1.04245e-11	-1.55232	-0.34977	6.99849e-05	-1.60797	-0.458748	6.99704e-05	-1.60908	-0.458983
239222504	rs11809081	1.93841e-08	6.59003	-0.964064	0.00120682	1.5861	-0.805362	0.00120537	1.58379	-0.805385
239222595	rs11807623	5.57094e-09	5.38163	-1.00256	0.000384112	0.500625	-0.86469	0.000383952	0.499094	-0.864712
239222776	rs112540130	3.47088e-11	-0.699252	-1.46361e-10	0.000660896	0.178597	-1.46361e-10	0.000661281	0.178045	-1.46361e-10
239222852	rs58836406	8.05187e-10	3.40726	-0.962435	6.01332e-05	-1.40225	-0.816187	6.01676e-05	-1.40278	-0.816218
239222971	rs7546733	7.53813e-12	-1.42647	-0.799806	3.26317e-05	-1.95755	-0.872164	3.26657e-05	-1.95753	-0.872276
239223547	rs182480022	2.0063e-11	-1.24737	-1.46361e-10	0.000107615	-1.63644	-1.46361e-10	0.000107731	-1.63649	-1.46361e-10
239223583	rs2202905	1.30451e-10	1.3949	-0.770143	2.85175e-05	-1.94182	-1.02267	2.85479e-05	-1.9419	-1.02265
239224547	rs12041748	1.36743e-10	1.47411	-0.802254	2.88606e-05	-1.91844	-1.03408	2.88902e-05	-1.91855	-1.03408
239225157	rs35963813	9.92131e-11	0.351023	-1.46361e-10	0.00212594	1.34697	-1.46361e-10	0.00212541	1.34559	-1.46361e-10
239226187	rs7521754	4.82193e-12	-1.95201	-0.721067	7.24039e-05	-1.0726	-0.96014	7.23973e-05	-1.07381	-0.960152
239227249	rs61834577	3.60334e-12	-1.96495	-0.999439	3.13896e-05	-1.81411	-1.05442	3.14319e-05	-1.81389	-1.05442
239227453	rs17565308	1.04747e-10	0.405298	-1.46361e-10	0.00224404	1.40104	-1.46361e-10	0.00224352	1.39967	-1.46361e-10
239227470	rs7545552	3.56263e-12	-1.96171	-1.01404	3.26831e-05	-1.76557	-1.06257	3.27254e-05	-1.76541	-1.06257
239228114	rs1509692	3.72563e-12	-1.85969	-1.07132	2.59818e-05	-1.96361	-1.09399	2.60121e-05	-1.96358	-1.09399
239228394	rs73119618	9.88127e-12	-1.95561	-1.46361e-10	8.50854e-05	-1.87134	-1.46361e-10	8.51512e-05	-1.8717	-1.46361e-10
239228412	rs73119621	9.8854e-12	-1.95519	-1.46361e-10	8.49778e-05	-1.87261	-1.46361e-10	8.50437e-05	-1.87297	-1.46361e-10
239229277	rs113864058	2.91374e-11	-0.874224	-1.46361e-10	0.000408316	-0.302959	-1.46361e-10	0.000408586	-0.30343	-1.46361e-10
239229318	rs115545768	6.2173e-09	4.48884	-1.46361e-10	0.000105019	-1.66085	-1.46361e-10	0.000105147	-1.66078	-1.46361e-10
239229645	rs10925808	3.66197e-12	-1.8846	-1.06365	2.62127e-05	-1.95832	-1.09043	2.62441e-05	-1.95826	-1.09043
239229987	rs12143249	1.10219e-11	-1.84636	-1.46361e-10	7.74604e-05	-1.96523	-1.46361e-10	7.75493e-05	-1.96522	-1.46361e-10
239230295	rs10925809	3.43035e-12	-1.95994	-1.05365	2.98014e-05	-1.83528	-1.08517	2.98397e-05	-1.83513	-1.08517
239230823	rs74864070	2.96047e-11	-0.858312	-1.46361e-10	0.000416409	-0.283333	-1.46361e-10	0.000416683	-0.283807	-1.46361e-10
239230852	rs12070081	3.65504e-12	-1.89204	-1.0581	2.63523e-05	-1.95586	-1.08758	2.63841e-05	-1.95579	-1.08758
239231001	rs16837731	4.06084e-12	-1.80139	-1.04346	6.38767e-05	-1.07875	-1.0793	6.39614e-05	-1.07856	-1.0793
239231203	rs7512952	3.6511e-12	-1.89204	-1.05918	2.63373e-05	-1.95586	-1.08815	2.63691e-05	-1.95579	-1.08815
239232486	rs115191292	1.11756e-11	-1.83251	-1.46361e-10	8.12366e-05	-1.91763	-1.46361e-10	8.13333e-05	-1.91758	-1.46361e-10
239232690	rs989218	3.46588e-12	-1.93893	-1.06435	2.80241e-05	-1.89116	-1.09078	2.80591e-05	-1.89105	-1.09078
239233128	rs989217	3.46244e-12	-1.93893	-1.06534	2.80106e-05	-1.89116	-1.09126	2.80455e-05	-1.89105	-1.09126
239233149	rs12092103	3.80258e-12	-1.84622	-1.06435	2.60297e-05	-1.96499	-1.09078	2.60597e-05	-1.96497	-1.09078
239233305	rs79011528	1.05528e-11	-1.88986	-1.46361e-10	7.85284e-05	-1.95154	-1.46361e-10	7.86064e-05	-1.95168	-1.46361e-10
239234347	rs1156168	3.41691e-12	-1.94466	-1.07285	2.82107e-05	-1.88066	-1.09464	2.82461e-05	-1.88054	-1.09464
239234757	rs7525377	3.83613e-12	-1.84039	-1.06139	5.75543e-05	-1.17288	-1.08939	5.76301e-05	-1.17269	-1.08939
239234910	rs78088708	3.05957e-11	-0.757506	-0.0678822	0.000423329	-0.0986123	-0.168238	0.000423604	-0.099093	-0.16824
239236034	rs80081700	2.78109e-11	-1.95269e-10	-0.92082	0.000205082	-1.95269e-10	-0.991589	0.000205315	-1.95269e-10	-0.99159
239237627	rs12569309	2.45138e-11	-1.95269e-10	-1.04701	0.000195278	-1.95269e-10	-1.04057	0.000195496	-1.95269e-10	-1.04059
239237769	rs79191439	3.25159e-11	-0.764518	-1.46361e-10	0.000467236	-0.168166	-1.46361e-10	0.000467536	-0.168656	-1.46361e-10
239237883	rs7549078	3.72098e-12	-1.85964	-1.07262	2.61461e-05	-1.95676	-1.09454	2.61775e-05	-1.95669	-1.09454
239237914	rs117382905	1.25625e-11	-1.92825	0.212721	0.000133178	-1.61747	0.194152	0.000133237	-1.61787	0.193863
239238395	rs12562815	2.80403e-11	-1.95269e-10	-0.912604	0.000206399	-1.95269e-10	-0.985188	0.000206633	-1.95269e-10	-0.985189
239238469	rs10925810	3.74061e-12	-1.85526	-1.07174	2.6059e-05	-1.96047	-1.09417	2.60899e-05	-1.96041	-1.09417
239238607	rs10925811	3.41342e-12	-1.94703	-1.0715	2.89606e-05	-1.85499	-1.09407	2.89975e-05	-1.85485	-1.09407
239238627	rs10925812	3.73731e-12	-1.85526	-1.07262	2.60493e-05	-1.96047	-1.09454	2.60802e-05	-1.96041	-1.09454
239239109	rs117083222	4.18278e-11	-1.95269e-10	-0.512685	0.000361861	-1.95269e-10	-0.423741	0.000362228	-1.95269e-10	-0.423859
239239302	rs2221723	3.74441e-12	-1.8508	-1.07519	2.59148e-05	-1.96462	-1.09557	2.59448e-05	-1.96459	-1.09557
239239767	rs1116888	3.81945e-12	-1.84039	-1.06575	5.74359e-05	-1.17288	-1.09145	5.75115e-05	-1.17269	-1.09145
239239896	rs116164116	3.94939e-12	-1.85887	-1.01382	4.70729e-05	-1.42787	-1.03543	4.71298e-05	-1.42777	-1.03546
239239939	rs111486719	3.30639e-11	-0.747805	-1.46361e-10	0.000476881	-0.147734	-1.46361e-10	0.000477186	-0.148226	-1.46361e-10
239240856	rs115769604	9.96301e-12	-1.94737	-1.46361e-10	0.000101865	-1.69135	-1.46361e-10	0.000101981	-1.69135	-1.46361e-10
239241888	rs976532	3.72436e-12	-1.85077	-1.08058	2.58982e-05	-1.96339	-1.09743	2.59284e-05	-1.96336	-1.09743
239241958	rs184051505	2.38531e-11	-1.95269e-10	-1.07433	0.000186078	-1.95269e-10	-1.08883	0.00018629	-1.95269e-10	-1.08883
239242309	rs10925813	3.67021e-12	-1.86398	-1.08202	2.59465e-05	-1.96112	-1.09785	2.59771e-05	-1.96107	-1.09785
239242529	rs12060358	2.25802e-11	-1.12917	-1.46361e-10	0.000296899	-0.621606	-1.46361e-10	0.00029711	-0.62203	-1.46361e-10
239242678	rs77293203	3.30639e-11	-0.747805	-1.46361e-10	0.000476881	-0.147734	-1.46361e-10	0.000477186	-0.148226	-1.46361e-10
239242775	rs1912228	3.6496e-12	-1.86822	-1.08341	2.59079e-05	-1.96225	-1.0982	2.59384e-05	-1.9622	-1.0982
239242886	rs112141601	3.41419e-11	-0.715722	-1.46361e-10	0.000495922	-0.108582	-1.46361e-10	0.000496237	-0.10908	-1.46361e-10
239242963	rs115394191	3.66258e-12	-1.864	-1.08408	2.58851e-05	-1.96297	-1.09836	2.59154e-05	-1.96294	-1.09836
239243423	rs112102940	3.41419e-11	-0.715722	-1.46361e-10	0.000495922	-0.108582	-1.46361e-10	0.000496237	-0.10908	-1.46361e-10
239244066	rs4579741	3.62739e-12	-1.87235	-1.08538	2.59181e-05	-1.96143	-1.09863	2.59487e-05	-1.96138	-1.09863
239244202	rs1116794	3.68576e-12	-1.85526	-1.08651	2.58796e-05	-1.96272	-1.09882	2.59099e-05	-1.96269	-1.09882
239244933	rs146152902	2.08855e-11	-1.20719	-1.46361e-10	0.000143279	-1.35021	-1.46361e-10	0.000143457	-1.3501	-1.46361e-10
239245222	rs7416262	3.3774e-12	-1.94263	-1.08651	2.79823e-05	-1.88461	-1.09882	2.80174e-05	-1.88449	-1.09882
239245455	rs2175168	3.80436e-12	-1.82433	-1.08577	5.93296e-05	-1.13319	-1.0987	5.9408e-05	-1.133	-1.0987
239246637	rs61834579	3.6384e-12	-1.86819	-1.08651	2.60231e-05	-1.95719	-1.09882	2.60543e-05	-1.95713	-1.09882
239246713	rs2353426	1.61168e-11	-1.46639	-1.46361e-10	9.38823e-05	-1.77296	-1.46361e-10	9.39918e-05	-1.77293	-1.46361e-10
239247065	rs115108020	1.28993e-11	-1.68907	-1.46361e-10	0.00012197	-1.51122	-1.46361e-10	0.000122092	-1.51136	-1.46361e-10
239247088	rs2202903	3.365e-12	-1.94464	-1.08818	2.86568e-05	-1.86058	-1.09903	2.86932e-05	-1.86045	-1.09903
239247249	rs2202902	3.64473e-12	-1.86585	-1.08711	2.60034e-05	-1.95786	-1.09891	2.60346e-05	-1.9578	-1.09891
239247320	rs2202901	3.64473e-12	-1.86585	-1.08711	2.60034e-05	-1.95786	-1.09891	2.60346e-05	-1.9578	-1.09891
239247480	rs2136520	2.76342e-11	-1.95269e-10	-0.927191	0.000204073	-1.95269e-10	-0.996523	0.000204304	-1.95269e-10	-0.996524
239248069	rs925290	9.86922e-12	-1.95683	-1.46361e-10	8.5419e-05	-1.86743	-1.46361e-10	8.54845e-05	-1.8678	-1.46361e-10
239248242	rs116466069	9.78507e-12	-1.96539	-1.46361e-10	9.03858e-05	-1.81091	-1.46361e-10	9.04466e-05	-1.81137	-1.46361e-10
239248419	rs78349837	3.49982e-11	-0.690949	-1.46361e-10	0.000511112	-0.0784116	-1.46361e-10	0.000511435	-0.0789138	-1.46361e-10
239248577	rs61834580	3.37178e-12	-1.94263	-1.08818	2.79766e-05	-1.88461	-1.09903	2.80116e-05	-1.88449	-1.09903
239248612	rs6677311	3.80242e-12	-1.82433	-1.08628	5.93245e-05	-1.13319	-1.09879	5.94029e-05	-1.133	-1.09879
239248743	rs6682504	3.82367e-12	-1.81876	-1.08628	6.01276e-05	-1.11974	-1.09879	6.02071e-05	-1.11956	-1.09879
239249064	rs10925814	3.75232e-12	-1.82876	-1.09511	2.58878e-05	-1.96312	-1.0981	2.59181e-05	-1.96309	-1.0981
239249308	rs12084592	3.67608e-12	-1.84802	-1.09637	2.59973e-05	-1.95972	-1.09729	2.60282e-05	-1.95966	-1.09729
239250529	rs144387698	1.11396e-11	-1.83574	-1.46361e-10	0.000139438	-1.37738	-1.46361e-10	0.000139611	-1.37727	-1.46361e-10
239251794	rs55930236	2.89498e-10	2.18352	-0.761614	3.04764e-05	-1.94576	-0.952289	3.05105e-05	-1.94577	-0.952294
239251880	rs1828304	3.34564e-12	-1.95552	-1.08307	2.90336e-05	-1.85944	-1.08711	2.90696e-05	-1.85934	-1.0871
239252261	rs17623453	2.84997e-11	-0.896354	-1.46361e-10	0.000474938	-0.151814	-1.46361e-10	0.000475291	-0.152207	-1.46361e-10
239252495	rs10925816	3.63992e-12	-1.87348	-1.08081	8.01345e-05	-0.85496	-1.07633	8.02136e-05	-0.855113	-1.07633
239252579	rs11585084	3.04689e-09	3.77563	-1.46361e-10	8.81867e-05	-1.83554	-1.46361e-10	8.82956e-05	-1.83544	-1.46361e-10
239253108	rs6429124	3.35612e-12	-1.93752	-1.09795	4.03659e-05	-1.51811	-1.09891	4.0423e-05	-1.51783	-1.0989
239253606	rs1509691	9.79294e-11	0.338	-1.46361e-10	0.000203205	-1.00078	-1.46361e-10	0.00020326	-1.00165	-1.46361e-10
239253767	rs1509690	3.35869e-12	-1.93752	-1.09718	4.03812e-05	-1.51811	-1.09853	4.04384e-05	-1.51783	-1.09852
239254075	rs1509689	3.27788e-12	-1.9607	-1.09835	2.95901e-05	-1.82851	-1.09905	2.96317e-05	-1.82824	-1.09905
239254221	rs72752608	3.34848e-12	-1.93979	-1.09795	3.99945e-05	-1.52735	-1.09891	4.00509e-05	-1.52708	-1.0989
239254236	rs61834582	3.35426e-12	-1.93979	-1.09622	4.00326e-05	-1.52735	-1.09795	4.00891e-05	-1.52708	-1.09795
239254410	rs2883160	3.34777e-12	-1.93979	-1.09816	3.99911e-05	-1.52735	-1.09899	4.00475e-05	-1.52708	-1.09899
239254740	rs2353429	3.36191e-12	-1.93752	-1.09622	4.04043e-05	-1.51811	-1.09795	4.04615e-05	-1.51783	-1.09795
239255329	rs76182373	1.07124e-11	-1.87484	-1.46361e-10	7.76029e-05	-1.9634	-1.46361e-10	7.76926e-05	-1.96337	-1.46361e-10
239255387	rs10495442	3.1016e-11	-1.95269e-10	-0.811744	0.000254392	-1.95269e-10	-0.776125	0.000254679	-1.95269e-10	-0.776129
239255554	rs1543017	3.36721e-12	-1.93752	-1.09465	4.04472e-05	-1.51811	-1.09689	4.05045e-05	-1.51783	-1.09689
239255612	rs1543016	3.37521e-12	-1.93514	-1.09465	4.08268e-05	-1.50877	-1.09689	4.08847e-05	-1.50849	-1.09689
239255671	rs1543015	3.36721e-12	-1.93752	-1.09465	4.04472e-05	-1.51811	-1.09689	4.05045e-05	-1.51783	-1.09689
239256127	rs10495441	3.36871e-12	-1.93752	-1.0942	4.04601e-05	-1.51811	-1.09657	4.05174e-05	-1.51783	-1.09657
239256168	rs138670834	1.11708e-11	-1.83294	-1.46361e-10	7.75147e-05	-1.96453	-1.46361e-10	7.75996e-05	-1.96457	-1.46361e-10
239256192	rs10925817	3.29551e-12	-1.95904	-1.09465	3.11523e-05	-1.77922	-1.09689	3.1193e-05	-1.77905	-1.09689
239256533	rs10754664	3.37242e-12	-1.93514	-1.09548	4.08034e-05	-1.50877	-1.09747	4.08613e-05	-1.50849	-1.09746
239256802	rs1588360	6.21789e-12	-1.95144	-0.46738	7.30757e-05	-1.58077	-0.442729	7.31816e-05	-1.58052	-0.442674
239256936	rs1588359	3.37378e-12	-1.93514	-1.09507	4.08147e-05	-1.50877	-1.09719	4.08726e-05	-1.50849	-1.09719
239257217	rs1605885	3.38666e-12	-1.93267	-1.09373	4.12411e-05	-1.49933	-1.09624	4.12998e-05	-1.49904	-1.09623
239257592	rs2353430	3.38666e-12	-1.93267	-1.09373	4.12411e-05	-1.49933	-1.09624	4.12998e-05	-1.49904	-1.09623
239257617	rs2353431	3.37174e-12	-1.93267	-1.09815	4.1126e-05	-1.49933	-1.09903	4.11844e-05	-1.49904	-1.09903
239257661	rs6429125	3.39537e-12	-1.9301	-1.09373	4.16363e-05	-1.48979	-1.09624	4.16956e-05	-1.4895	-1.09623
239257851	rs6429126	3.38666e-12	-1.93267	-1.09373	4.12411e-05	-1.49933	-1.09624	4.12998e-05	-1.49904	-1.09623
239257854	rs72752614	1.91904e-11	-1.29184	-1.46361e-10	9.05421e-05	-1.80918	-1.46361e-10	9.06554e-05	-1.80907	-1.46361e-10
239257873	rs74973152	1.39936e-11	-1.60765	-1.46361e-10	0.000153695	-1.28003	-1.46361e-10	0.000153835	-1.28025	-1.46361e-10
239257912	rs77698810	2.95589e-11	-0.859862	-1.46361e-10	0.000498011	-0.104378	-1.46361e-10	0.000498377	-0.104776	-1.46361e-10
239258161	rs2353432	3.71425e-12	-1.85548	-1.07859	8.471e-05	-0.801445	-1.07432	8.47937e-05	-0.801597	-1.07431
239258433	rs7552074	3.39373e-12	-1.93267	-1.09165	4.13059e-05	-1.49933	-1.09467	4.13647e-05	-1.49904	-1.09466
239258491	rs7540689	3.39567e-12	-1.93267	-1.09108	4.13243e-05	-1.49933	-1.09422	4.13831e-05	-1.49904	-1.09422
239258969	rs2175167	4.61217e-12	-1.63509	-1.08246	0.000113263	-0.498133	-1.08715	0.000113425	-0.497843	-1.08715
239259263	rs12080823	3.3977e-12	-1.93267	-1.09048	4.13436e-05	-1.49933	-1.09375	4.14024e-05	-1.49904	-1.09375
239259358	rs10925818	3.37289e-12	-1.94198	-1.0885	3.9898e-05	-1.5365	-1.09217	3.99544e-05	-1.53623	-1.09217
239260094	rs41448945	4.38255e-12	-1.76614	-1.00247	4.13736e-05	-1.58249	-1.00987	4.14371e-05	-1.5821	-1.00986
239260188	rs57242569	4.50044e-12	-1.73785	-1.00422	4.24239e-05	-1.54364	-1.02365	4.24889e-05	-1.54323	-1.02366
239260279	rs57022255	4.50367e-12	-1.73785	-1.00351	4.24207e-05	-1.54364	-1.02372	4.24859e-05	-1.54323	-1.02373
239260367	rs114872151	1.06692e-11	-1.87889	-1.46361e-10	7.74341e-05	-1.96557	-1.46361e-10	7.7522e-05	-1.96557	-1.46361e-10
239260798	rs58517775	4.49295e-12	-1.73196	-1.01177	4.25151e-05	-1.53564	-1.0295	4.25805e-05	-1.53523	-1.02951
239260981	rs61834601	1.05414e-11	-1.89094	-1.46361e-10	9.1717e-05	-1.79629	-1.46361e-10	9.18245e-05	-1.79625	-1.46361e-10
239261063	rs181242791	1.01796e-11	-1.92586	-1.46361e-10	7.80455e-05	-1.95771	-1.46361e-10	7.8134e-05	-1.95771	-1.46361e-10
239261101	rs7526593	4.17164e-12	-1.80072	-1.01722	3.97438e-05	-1.59838	-1.03417	3.98027e-05	-1.59802	-1.03418
239261262	rs12410287	5.26061e-12	-1.63744	-0.948558	2.9701e-05	-1.9582	-0.965622	2.97339e-05	-1.9582	-0.96564
239261678	rs12039788	5.30575e-10	3.02159	-0.99388	5.10989e-05	-1.2832	-1.09804	5.11311e-05	-1.2837	-1.09804
239261802	rs41366748	4.43477e-12	-1.73468	-1.02209	4.1979e-05	-1.53933	-1.0385	4.20436e-05	-1.53891	-1.03851
239261922	rs73121590	4.42776e-12	-1.7287	-1.02965	4.20388e-05	-1.53122	-1.04519	4.21037e-05	-1.5308	-1.0452
239262012	rs73121592	4.37816e-12	-1.73468	-1.03494	4.1506e-05	-1.53933	-1.04983	4.157e-05	-1.53891	-1.04984
239262055	rs142876347	6.17556e-11	-1.95269e-10	-0.123062	0.000521375	-1.95269e-10	-0.058531	0.000522011	-1.95269e-10	-0.058444
239262486	rs16837758	4.27624e-12	-1.75215	-1.04102	4.03126e-05	-1.56319	-1.05514	4.03742e-05	-1.56279	-1.05515
239262585	rs16837760	4.34176e-12	-1.73468	-1.04329	4.1205e-05	-1.53933	-1.05711	4.12685e-05	-1.53891	-1.05712
239262781	rs16837761	3.95862e-12	-1.82868	-1.04167	3.61566e-05	-1.67144	-1.0557	3.62097e-05	-1.67109	-1.05571
239263041	rs61834602	4.46064e-12	-1.70767	-1.04329	4.27339e-05	-1.50289	-1.05711	4.28005e-05	-1.50246	-1.05712
239263134	rs16837764	4.30515e-12	-1.73785	-1.04859	4.08403e-05	-1.54364	-1.06169	4.09032e-05	-1.54323	-1.0617
239263935	rs16837766	4.41556e-12	-1.74485	-1.01626	4.45429e-05	-1.46259	-1.05596	4.45969e-05	-1.46252	-1.05595
239263991	rs1027897	6.31751e-11	0.907306	-1.00764	2.76476e-05	-1.95812	-1.03734	2.76792e-05	-1.95809	-1.03737
239264018	rs61834604	4.68489e-12	-1.71347	-0.988436	3.65826e-05	-1.69614	-1.01929	3.6641e-05	-1.6957	-1.01927
239264360	rs74620574	2.90014e-11	-0.878903	-1.46361e-10	0.000523564	-0.0543401	-1.46361e-10	0.000523905	-0.0548229	-1.46361e-10
239264516	rs10925819	1.93561e-11	-1.28324	-1.46361e-10	7.83004e-05	-1.95445	-1.46361e-10	7.83924e-05	-1.95441	-1.46361e-10
239264700	rs111554147	3.25668e-11	-0.762953	-1.46361e-10	0.000610009	0.0984747	-1.46361e-10	0.000610395	0.0979729	-1.46361e-10
239264714	rs74900977	4.30303e-12	-1.71721	-1.06972	7.34785e-05	-0.984237	-1.03377	7.34923e-05	-0.985145	-1.03381
239264931	rs112023577	3.11366e-11	-0.807863	-1.46361e-10	0.000575078	0.0395062	-1.46361e-10	0.000575446	0.0390117	-1.46361e-10
239264993	rs112993444	4.3578e-12	-1.70919	-1.06509	2.78778e-05	-1.95624	-1.03093	2.79117e-05	-1.95612	-1.03097
239264995	rs111298026	3.20881e-11	-0.777762	-1.46361e-10	0.00059828	0.0790594	-1.46361e-10	0.00059866	0.07856	-1.46361e-10
239265026	rs111510167	3.11934e-11	-0.80604	-1.46361e-10	0.000576459	0.0419053	-1.46361e-10	0.000576828	0.0414105	-1.46361e-10
239265107	rs141795354	1.35068e-10	0.659532	-1.46361e-10	0.000540234	-0.0229979	-1.46361e-10	0.000540782	-0.0231174	-1.46361e-10
239265231	rs111847400	4.24585e-12	-1.7012	-1.0991	7.15923e-05	-0.952665	-1.09135	7.16065e-05	-0.953587	-1.09136
239265243	rs112764761	4.24579e-12	-1.7012	-1.09912	7.1537e-05	-0.952665	-1.09212	7.15512e-05	-0.953587	-1.09213
239265380	rs61834605	4.83018e-12	-1.61106	-1.0603	3.84904e-05	-1.59097	-1.07362	3.85473e-05	-1.59063	-1.07362
239265422	rs113256394	2.98811e-11	-0.84902	-1.46361e-10	0.000525463	-0.0507195	-1.46361e-10	0.00052578	-0.0512505	-1.46361e-10
239265425	rs183406178	4.50557e-11	-1.95269e-10	-0.438348	0.000387146	-1.95269e-10	-0.356197	0.000387543	-1.95269e-10	-0.356307
239265525	rs61834606	4.84758e-12	-1.61293	-1.05484	3.82201e-05	-1.60248	-1.06916	3.82765e-05	-1.60214	-1.06915
239265724	rs61834607	3.84214e-12	-1.85121	-1.04901	2.92712e-05	-1.87406	-1.06433	2.93125e-05	-1.87379	-1.06433
239265755	rs11805939	9.29334e-12	-1.47008	-0.546869	7.22771e-05	-1.33143	-0.703064	7.23623e-05	-1.33136	-0.703091
239265773	rs113424606	3.27316e-11	-0.757905	-1.46361e-10	0.000612059	0.101829	-1.46361e-10	0.00061241	0.101269	-1.46361e-10
239266173	rs10925820	2.2917e-11	-1.11437	-1.46361e-10	8.06656e-05	-1.92469	-1.46361e-10	8.07633e-05	-1.92461	-1.46361e-10
239266324	rs61834610	5.18181e-12	-1.55559	-1.0455	4.02089e-05	-1.56045	-1.06046	4.027e-05	-1.56008	-1.06045
239266342	rs55758828	3.82231e-12	-1.9147	-0.990694	2.89002e-05	-1.91861	-1.03254	2.89381e-05	-1.91845	-1.03253
239266416	rs61834612	5.15489e-12	-1.5856	-1.0207	4.12434e-05	-1.55535	-1.04016	4.13065e-05	-1.55497	-1.04015
239266601	rs113959298	3.05406e-11	-0.82719	-1.46361e-10	0.000540684	-0.0221645	-1.46361e-10	0.000541008	-0.0226994	-1.46361e-10
239266623	rs368585347	2.77535e-11	-1.95269e-10	-0.922886	0.000221479	-1.95269e-10	-0.914673	0.000221731	-1.95269e-10	-0.91467
239266875	rs61834616	4.05089e-12	-1.85472	-0.992589	3.03113e-05	-1.88999	-1.01349	3.03541e-05	-1.88973	-1.01347
239266943	rs143142037	1.02466e-10	-1.95269e-10	0.383287	0.000785969	-1.95269e-10	0.351917	0.000786863	-1.95269e-10	0.351921
239267004	rs112514298	4.07645e-12	-1.85068	-0.990336	3.04742e-05	-1.88665	-1.01147	3.05174e-05	-1.88639	-1.01145
239267074	rs56113657	1.46099e-09	3.83319	-0.792569	0.000399931	0.521525	-0.845233	0.000400058	0.520737	-0.84526
239267115	rs55698104	1.46933e-10	1.55564	-0.811909	5.19967e-05	-1.50101	-0.862805	5.20514e-05	-1.50107	-0.862831
239267212	rs56095644	1.46635e-09	3.83319	-0.788907	0.000401266	0.521525	-0.8419	0.000401394	0.520737	-0.841927
239267240	rs55738940	1.4069e-10	1.48872	-0.788408	5.18544e-05	-1.52512	-0.841445	5.19089e-05	-1.52517	-0.841472
239267348	rs56170575	1.41983e-08	6.07079	-0.756165	0.00139083	1.73467	-0.812012	0.00139135	1.73394	-0.812041
239267357	rs111773673	7.60304e-11	0.0848869	-1.46361e-10	0.00195958	1.26548	-1.46361e-10	0.00195909	1.2641	-1.46361e-10
239268145	rs12085168	9.4848e-10	3.34748	-0.738868	0.000111836	-0.808915	-0.789052	0.000111964	-0.808881	-0.789078
239268491	rs10925822	4.27293e-09	4.77858	-0.664775	0.000514985	0.643647	-0.71451	0.000515458	0.643461	-0.714539
239269299	rs75453619	2.79975e-09	4.39467	-0.703632	0.000428918	0.519497	-0.773231	0.000429302	0.519287	-0.77326
239269975	rs113707956	2.49809e-11	-1.02814	-1.46361e-10	0.000413127	-0.291245	-1.46361e-10	0.000413379	-0.291768	-1.46361e-10
239270616	rs79817123	2.47735e-11	-1.95269e-10	-1.03647	0.000189992	-1.95269e-10	-1.06802	0.000190207	-1.95269e-10	-1.06802
239270690	rs77649038	1.94814e-11	-1.27679	-1.46361e-10	0.000282282	-0.672092	-1.46361e-10	0.000282495	-0.672471	-1.46361e-10
239271039	rs6688258	3.13741e-09	4.42115	-0.616239	0.000467754	0.526441	-0.693497	0.00046817	0.526228	-0.69353
239271085	rs1509687	5.94194e-09	4.56323	-0.119683	0.000280462	-0.3598	-0.31876	0.000281002	-0.359089	-0.318683
239271146	rs1509686	5.95422e-12	-1.64283	-0.81932	4.32565e-05	-1.71383	-0.834024	4.3288e-05	-1.71428	-0.833979
239271778	rs4659902	1.39421e-09	2.68302	0.310815	0.000569052	-0.126611	0.155584	0.000569891	-0.126304	0.155616
239271804	rs113429013	2.19605e-11	-1.157	-1.46361e-10	0.000401024	-0.320977	-1.46361e-10	0.000401303	-0.321417	-1.46361e-10
239272015	rs79758348	2.22354e-11	-1.14456	-1.46361e-10	0.000408194	-0.303257	-1.46361e-10	0.000408477	-0.303699	-1.46361e-10
239272488	rs12040128	5.68976e-09	4.92651	-0.526336	0.000201677	-0.426823	-0.581511	0.000202006	-0.42626	-0.581576
239272702	rs147376711	2.79937e-11	-0.0648114	-0.849456	0.000246468	0.0362519	-0.844021	0.000246344	0.0346557	-0.844061
239272705	rs139596299	1.03439e-11	-1.90985	-1.46361e-10	8.35003e-05	-1.89015	-1.46361e-10	8.3585e-05	-1.89027	-1.46361e-10
239273035	rs17640659	7.3476e-07	10.1576	-0.896579	0.000811762	1.4274	-1.04319	0.000812851	1.42763	-1.04321
239273587	rs74527587	4.03817e-11	-0.547869	-1.46361e-10	0.000258163	-0.761409	-1.46361e-10	0.000258526	-0.761137	-1.46361e-10
239274066	rs146809381	2.46238e-11	-1.95269e-10	-1.04253	0.000199541	-1.95269e-10	-1.01898	0.000199761	-1.95269e-10	-1.01901
239274117	rs59857131	8.07065e-12	-1.51883	-0.639184	4.3378e-05	-1.95928	-0.585772	4.34243e-05	-1.95924	-0.585873
239274126	rs10925825	6.13873e-10	1.69174	0.481797	0.000342033	-0.789686	0.309592	0.000342589	-0.789185	0.309584
239274252	rs906909	4.1805e-10	1.35121	0.438141	0.000155804	-1.58645	0.320048	0.000156079	-1.58581	0.320043
239275006	rs75188483	4.46392e-12	-1.66738	-1.08284	8.75692e-05	-0.785683	-1.05689	8.75795e-05	-0.786671	-1.05692
239275579	rs10495440	3.16843e-09	4.32221	-0.507463	0.000150465	-0.743815	-0.557457	0.000150701	-0.743308	-0.557527
239276163	rs115551323	3.38768e-12	-1.92802	-1.09808	2.77712e-05	-1.90401	-1.087	2.77942e-05	-1.90429	-1.08701
239276319	rs61834623	3.21964e-10	1.0472	0.480997	0.000150802	-1.67077	0.371741	0.000151055	-1.67022	0.371727
239276472	rs7549964	2.19231e-11	-1.15871	-1.46361e-10	0.000387839	-0.354409	-1.46361e-10	0.000388112	-0.354839	-1.46361e-10
239276501	rs7549971	2.19231e-11	-1.15871	-1.46361e-10	0.000387839	-0.354409	-1.46361e-10	0.000388112	-0.354839	-1.46361e-10
239276674	rs78255650	4.36066e-12	-1.70894	-1.06468	8.27155e-05	-0.869898	-1.02969	8.27275e-05	-0.87085	-1.02973
239277139	rs1567400	1.01028e-09	2.25136	0.420381	0.000502704	-0.371769	0.27677	0.000503421	-0.371489	0.276782
239277475	rs7534102	1.36424e-09	2.55839	0.413719	0.000677687	-0.0643655	0.268051	0.000678628	-0.0641208	0.268061
239278320	rs147182097	3.38715e-12	-1.92727	-1.09899	2.76286e-05	-1.90496	-1.09119	2.76517e-05	-1.90525	-1.0912
239278433	rs148665341	3.40432e-12	-1.92554	-1.09566	2.73621e-05	-1.90709	-1.09875	2.73854e-05	-1.90737	-1.09875
239278524	rs17640830	5.17279e-12	-1.71395	-0.888883	3.36139e-05	-1.96547	-0.834585	3.36499e-05	-1.96548	-0.834645
239278576	rs16837792	1.33424e-09	2.52712	0.422747	0.000665292	-0.0846119	0.269838	0.000666216	-0.0843685	0.269849
239278738	rs12062750	6.20558e-12	-1.66391	-0.756883	4.42996e-05	-1.75092	-0.7731	4.4334e-05	-1.75133	-0.773053
239278760	rs12093246	4.31823e-12	-1.94683	-0.836572	4.75751e-05	-1.58213	-0.870562	4.76249e-05	-1.58227	-0.870506
239279115	rs79426728	3.10845e-11	-0.809538	-1.46361e-10	0.000677715	0.203728	-1.46361e-10	0.000678087	0.203142	-1.46361e-10
239279230	rs974584	8.88801e-11	0.241041	-1.46361e-10	0.000309635	-0.579605	-1.46361e-10	0.000309992	-0.579589	-1.46361e-10
239279337	rs184591384	1.02386e-11	-1.92008	-1.46361e-10	7.81809e-05	-1.95597	-1.46361e-10	7.82694e-05	-1.95598	-1.46361e-10
239279400	rs139574914	2.33077e-11	-1.95269e-10	-1.09746	0.000184854	-1.95269e-10	-1.09543	0.000185062	-1.95269e-10	-1.09544
239279435	rs10925826	3.10183e-09	4.30435	-0.510851	0.000160608	-0.674937	-0.561098	0.000160858	-0.674436	-0.561175
239279550	rs145293110	3.384e-12	-1.92808	-1.09911	2.76186e-05	-1.90393	-1.09258	2.76417e-05	-1.90422	-1.09259
239280072	rs10925827	6.01587e-12	-1.67871	-0.773132	4.2845e-05	-1.76961	-0.787804	4.28787e-05	-1.77	-0.787759
239280356	rs1396903	2.06784e-09	3.29283	0.0951798	0.000453956	-0.0845207	-0.112478	0.000454783	-0.0839064	-0.112406
239281167	rs17640950	5.37625e-12	-1.62162	-0.942632	3.92819e-05	-1.70504	-0.939196	3.93072e-05	-1.70549	-0.939235
239282611	rs149291615	1.00187e-11	-1.9418	-1.46361e-10	0.000104385	-1.66691	-1.46361e-10	0.000104506	-1.66689	-1.46361e-10
239283303	rs10495439	5.97147e-12	-1.69845	-0.760806	4.33395e-05	-1.77127	-0.774662	4.33737e-05	-1.77166	-0.774617
239283621	rs61834637	5.33175e-12	-1.692	-0.880569	3.9315e-05	-1.76577	-0.877629	3.93422e-05	-1.76616	-0.877674
239284767	rs139806850	4.05307e-12	-1.94319	-0.903583	4.48326e-05	-1.88014	-0.631929	4.48663e-05	-1.88048	-0.631972
239284830	rs2354177	1.60422e-09	2.75695	0.377201	0.000701995	0.039907	0.19902	0.000702972	0.0401623	0.199022
239285052	rs12567748	5.83147e-12	-1.71458	-0.768396	4.24323e-05	-1.785	-0.782094	4.24663e-05	-1.78537	-0.78205
239285428	rs145822117	3.7783e-11	-0.614387	-1.46361e-10	9.41718e-05	-1.76988	-1.46361e-10	9.42889e-05	-1.76977	-1.46361e-10
239286212	rs112065593	4.1037e-12	-1.92985	-0.904512	4.38169e-05	-1.90162	-0.633364	4.38518e-05	-1.90191	-0.633408
239287014	rs1116047	9.71691e-10	2.46762	0.165171	0.000492355	-0.126556	0.0107569	0.000493057	-0.126271	0.0107614
239288557	rs61834638	6.01613e-12	-1.62546	-0.826339	3.58969e-05	-1.94062	-0.79373	3.5938e-05	-1.94054	-0.793795
239289085	rs59284565	5.77898e-12	-1.58376	-0.908254	4.15798e-05	-1.67196	-0.915424	4.16085e-05	-1.67244	-0.915389
239289134	rs16837806	5.37348e-09	4.63775	-0.29477	0.000252296	-0.553032	-0.231364	0.000252724	-0.552381	-0.231453
239289175	rs16837808	5.7204e-12	-1.5897	-0.912506	4.07971e-05	-1.68769	-0.918705	4.08258e-05	-1.68815	-0.918672
239289448	rs7555306	1.36529e-11	-1.63229	-1.46361e-10	9.38252e-05	-1.77357	-1.46361e-10	9.39289e-05	-1.7736	-1.46361e-10
239289614	rs115771202	4.81723e-12	-1.80264	-0.871404	8.56735e-05	-1.27487	-0.589582	8.56607e-05	-1.27612	-0.589622
239289619	rs10495438	1.42643e-11	-0.941898	-0.646593	5.32921e-05	-1.73435	-0.604858	5.33594e-05	-1.73414	-0.60494
239289890	rs117713370	4.18681e-12	-1.91472	-0.899587	4.2807e-05	-1.9261	-0.632201	4.28448e-05	-1.92631	-0.63224
239289960	rs79369609	4.59438e-09	4.50792	-0.321582	0.000230892	-0.612734	-0.260315	0.000231277	-0.612097	-0.260421
239290075	rs76459879	4.45635e-12	-1.89866	-0.85326	4.53407e-05	-1.93818	-0.562613	4.53822e-05	-1.93836	-0.562654
239290107	rs17641103	9.79339e-12	-1.96454	-1.46361e-10	0.000120957	-1.51956	-1.46361e-10	0.000121123	-1.51932	-1.46361e-10
239291689	rs2136522	4.79467e-09	4.51119	-0.282178	0.000247457	-0.590785	-0.212977	0.000247874	-0.590147	-0.213064
239291834	rs6700154	5.61091e-12	-1.61298	-0.908558	4.01716e-05	-1.69862	-0.923216	4.02009e-05	-1.69907	-0.923179
239291835	rs10399701	5.5131e-12	-1.61298	-0.926144	3.94992e-05	-1.69862	-0.940095	3.95279e-05	-1.69907	-0.940061
239292575	rs78719545	3.56186e-12	-1.88031	-1.09565	2.67487e-05	-1.9481	-1.08042	2.67747e-05	-1.94824	-1.08043
239292966	rs6670325	7.50754e-09	5.01374	-0.336319	0.000430709	0.23958	-0.489148	0.000431699	0.240679	-0.489085
239294922	rs149363153	3.48271e-12	-1.91704	-1.0814	2.79793e-05	-1.92895	-1.05459	2.80042e-05	-1.92916	-1.05462
239294958	rs77441314	2.69755e-11	-0.951319	-1.46361e-10	0.00052175	-0.0578106	-1.46361e-10	0.000522041	-0.0583864	-1.46361e-10
239295096	rs6685861	8.83647e-09	5.16826	-0.32786	0.000473535	0.326807	-0.481581	0.000474633	0.327927	-0.481518
239296151	rs11799565	5.81101e-12	-1.60946	-0.877034	4.19257e-05	-1.69444	-0.884663	4.19555e-05	-1.6949	-0.884625
239296644	rs1848752	2.47956e-07	8.75009	-0.575331	0.000634993	0.823808	-0.685194	0.000635904	0.824172	-0.685258
239296690	rs4515774	1.11799e-10	-1.95269e-10	0.470458	0.000771482	-1.95269e-10	0.333314	0.000772366	-1.95269e-10	0.333325
239296747	rs72752621	2.08277e-11	-1.20996	-1.46361e-10	0.00015033	-1.30216	-1.46361e-10	0.000150516	-1.30206	-1.46361e-10
239296958	rs1912231	1.62938e-08	5.73097	-0.278678	0.00128461	1.05207	-0.208855	0.00128658	1.05254	-0.208938
239297296	rs10802749	1.16756e-09	2.31647	0.499951	0.0007718	-0.187325	0.52105	0.000772982	-0.18696	0.521082
239297423	rs10495437	8.95438e-09	5.08315	-0.229499	0.000494338	0.278674	-0.390455	0.000495482	0.279783	-0.390385
239297872	rs10925828	3.10953e-09	3.87649	-0.0805134	0.000259587	-0.753032	-0.00287645	0.000260011	-0.752441	-0.00296825
239298202	rs4659903	9.70025e-12	-1.33333	-0.640765	7.97211e-05	-1.44126	-0.495203	7.97757e-05	-1.44169	-0.495224
239298749	rs11583250	2.96758e-10	2.54544	-1.09877	2.65224e-05	-1.95402	-1.08299	2.6553e-05	-1.95399	-1.083
239298985	rs76353431	2.4608e-11	-1.95269e-10	-1.04318	0.000204599	-1.95269e-10	-0.993948	0.000204827	-1.95269e-10	-0.993968
239299272	rs12035510	1.07229e-11	-1.23412	-0.639744	4.0835e-05	-1.8911	-0.714354	4.0888e-05	-1.89097	-0.714329
239299316	rs143602272	3.48438e-12	-1.95713	-1.04083	2.98113e-05	-1.87464	-1.04547	2.98467e-05	-1.87459	-1.04547
239299815	rs80232734	3.36847e-12	-1.94155	-1.09024	2.76472e-05	-1.93402	-1.06146	2.76764e-05	-1.9341	-1.06145
239300094	rs10754665	3.10865e-11	0.289324	-1.0988	0.000124421	-0.403123	-1.08821	0.000124436	-0.404133	-1.08821
239300245	rs72752623	1.11264e-11	-1.83692	-1.46361e-10	0.000153241	-1.28299	-1.46361e-10	0.00015341	-1.28302	-1.46361e-10
239300559	rs1509700	1.32236e-11	-0.577545	-1.0867	3.91293e-05	-1.57897	-1.06916	3.91698e-05	-1.57908	-1.06915
239300889	rs10925829	3.85282e-12	-1.84145	-1.05599	3.01838e-05	-1.85576	-1.05194	3.02204e-05	-1.8557	-1.05192
239300943	rs17641257	1.09953e-11	-1.84877	-1.46361e-10	0.000141406	-1.36336	-1.46361e-10	0.000141549	-1.36349	-1.46361e-10
239301480	rs10802750	3.83152e-12	-1.85521	-1.04778	2.99838e-05	-1.86867	-1.04567	3.002e-05	-1.86861	-1.04565
239301799	rs72752624	1.15291e-11	-1.80137	-1.46361e-10	0.000165849	-1.20392	-1.46361e-10	0.000166031	-1.20396	-1.46361e-10
239301935	rs10802751	3.77318e-12	-1.88795	-1.03037	2.96033e-05	-1.89918	-1.02794	2.96388e-05	-1.89913	-1.02792
239301959	rs12066864	8.37218e-12	-1.02847	-1.09286	3.184e-05	-1.77496	-1.07932	3.18745e-05	-1.77502	-1.07931
239303222	rs72752626	4.81982e-12	-1.78764	-0.885873	8.91967e-05	-1.17466	-0.649495	8.92981e-05	-1.1747	-0.649456
239303382	rs12739128	1.79745e-11	-1.35729	-1.46361e-10	0.000251954	-0.785753	-1.46361e-10	0.000252127	-0.7862	-1.46361e-10
239303744	rs6687182	1.09201e-11	-0.789517	-1.06613	3.38979e-05	-1.70157	-1.09007	3.39261e-05	-1.70188	-1.09007
239303768	rs6429127	5.39499e-11	-0.330947	0.0727564	0.000805334	0.399529	-0.0232711	0.000805646	0.398912	-0.0234008
239303934	rs72752627	5.10964e-12	-1.75676	-0.858355	9.89038e-05	-1.11094	-0.609915	9.90163e-05	-1.11097	-0.609875
239304106	rs35740478	1.87379e-11	-1.3157	-1.46361e-10	0.000272989	-0.705569	-1.46361e-10	0.000273174	-0.706026	-1.46361e-10
239304801	rs67963022	1.94298e-11	-1.27944	-1.46361e-10	0.000280551	-0.678245	-1.46361e-10	0.000280738	-0.678712	-1.46361e-10
239304867	rs6678255	5.83502e-12	-1.38433	-1.09804	2.598e-05	-1.95907	-1.0986	2.60091e-05	-1.95909	-1.0986
239305236	rs1848751	7.50244e-12	-1.14414	-1.08688	3.01893e-05	-1.83844	-1.06907	3.02219e-05	-1.8385	-1.06906
239305598	rs115878215	1.08724e-11	-1.86002	-1.46361e-10	0.000124652	-1.48947	-1.46361e-10	0.000124786	-1.48953	-1.46361e-10
239305836	rs10802753	1.35202e-11	-0.678235	-0.963827	3.6861e-05	-1.68687	-1.02097	3.68914e-05	-1.68719	-1.02097
239306049	rs6696842	1.43553e-11	-0.829909	-0.752221	4.87289e-05	-1.65772	-0.771011	4.87718e-05	-1.65799	-0.77099
239306319	rs1858175	1.46496e-11	-0.661858	-0.899977	3.87263e-05	-1.67923	-0.979254	3.87592e-05	-1.67955	-0.979219
239306468	rs6657123	4.24933e-12	-1.94425	-0.855232	3.39096e-05	-1.94933	-0.841968	3.39494e-05	-1.94931	-0.84195
239306871	rs16837837	1.16286e-11	-0.694631	-1.09815	0.000320746	0.554627	-1.09898	0.000320957	0.554148	-1.09898
239307062	rs116993169	3.35874e-11	-1.95269e-10	-0.732095	0.000255941	-1.95269e-10	-0.770051	0.000256223	-1.95269e-10	-0.770086
239307432	rs7522272	4.35222e-12	-1.95264	-0.822921	3.49417e-05	-1.95202	-0.809298	3.49827e-05	-1.952	-0.809281
239307620	rs7536500	4.36663e-12	-1.94933	-0.822921	3.50599e-05	-1.94864	-0.809298	3.51011e-05	-1.94862	-0.809281
239307647	rs139035198	1.98149e-11	-1.25981	-1.46361e-10	0.000114945	-1.57055	-1.46361e-10	0.000115084	-1.57047	-1.46361e-10
239307765	rs72752632	5.19825e-12	-1.79925	-0.798674	9.2503e-05	-1.26151	-0.526247	9.26157e-05	-1.26147	-0.526203
239307775	rs12123149	7.74184e-12	-1.36406	-0.835546	0.000120523	-0.690788	-0.832368	0.000120609	-0.691217	-0.832367
239307854	rs61377020	1.14202e-11	-1.81087	-1.46361e-10	0.000139789	-1.37486	-1.46361e-10	0.00013994	-1.37492	-1.46361e-10
239307948	rs17641617	1.14669e-11	-1.80678	-1.46361e-10	0.000140906	-1.3669	-1.46361e-10	0.000141058	-1.36696	-1.46361e-10
239307970	rs34801347	2.38708e-11	-1.07359	-1.46361e-10	0.000341746	-0.480931	-1.46361e-10	0.000341972	-0.481406	-1.46361e-10
239308236	rs6670575	4.52488e-12	-1.94933	-0.787322	3.63611e-05	-1.94864	-0.772858	3.64038e-05	-1.94862	-0.772839
239308411	rs7537019	6.72113e-12	-1.29775	-1.04324	3.0386e-05	-1.895	-1.00601	3.04195e-05	-1.89504	-1.00601
239308616	rs6670952	4.5172e-12	-1.95103	-0.787322	3.6298e-05	-1.95038	-0.772858	3.63407e-05	-1.95036	-0.772839
239308787	rs12728455	1.15996e-11	-0.707105	-1.08817	0.000322075	0.537049	-1.07726	0.000322293	0.536572	-1.07724
239308926	rs74148963	1.15198e-11	-1.80218	-1.46361e-10	0.000142167	-1.358	-1.46361e-10	0.00014232	-1.35806	-1.46361e-10
239308963	rs10925831	4.49929e-12	-1.95103	-0.791294	3.61508e-05	-1.95038	-0.776922	3.61933e-05	-1.95036	-0.776903
239309106	rs17641746	1.16028e-11	-0.707105	-1.08789	0.000322203	0.537049	-1.07687	0.000322421	0.536572	-1.07685
239309399	rs17567797	1.12701e-11	-1.8241	-1.46361e-10	0.000136183	-1.401	-1.46361e-10	0.00013633	-1.40106	-1.46361e-10
239309498	rs12564195	6.30056e-12	-1.35067	-1.05494	2.96543e-05	-1.90407	-1.02133	2.9687e-05	-1.9041	-1.02132
239309616	rs147843949	1.11748e-11	-1.83259	-1.46361e-10	0.000133875	-1.41809	-1.46361e-10	0.00013402	-1.41815	-1.46361e-10
239309679	rs6676949	3.63448e-11	0.378777	-1.03197	9.61227e-05	-0.676966	-1.07241	9.61533e-05	-0.677796	-1.07239
239309708	rs12733770	1.97329e-11	-1.26396	-1.46361e-10	0.00027014	-0.71606	-1.46361e-10	0.000270338	-0.716461	-1.46361e-10
239310416	rs2354178	4.86702e-11	0.691977	-1.05316	0.0001361	-0.315465	-1.08614	0.000136129	-0.316402	-1.08613
239310531	rs12034054	6.62765e-12	-1.35299	-1.00201	0.000102196	-0.741198	-0.946907	0.000102245	-0.741842	-0.946923
239311045	rs28372463	1.49692e-09	3.06492	-1.46361e-10	0.00108963	0.678598	-1.46361e-10	0.00108943	0.67728	-1.46361e-10
239311068	rs7419201	4.63783e-12	-1.68696	-1.02504	3.01052e-05	-1.9368	-0.973504	3.0141e-05	-1.93673	-0.973516
239311128	rs1509699	4.54053e-12	-1.93634	-0.796858	3.54177e-05	-1.96413	-0.783653	3.54582e-05	-1.96414	-0.783642
239311631	rs79099921	5.30847e-12	-1.61887	-0.958074	6.48697e-05	-1.2283	-0.914323	6.49289e-05	-1.2285	-0.91434
239311666	rs72752639	1.16577e-11	-1.79028	-1.46361e-10	0.000164877	-1.2098	-1.46361e-10	0.000165079	-1.20971	-1.46361e-10
239311763	rs16837859	4.19629e-12	-1.80055	-1.0115	2.93313e-05	-1.95991	-0.976432	2.93653e-05	-1.95987	-0.976449
239311895	rs12759541	2.0141e-10	1.05909	-1.46361e-10	0.000725523	0.271893	-1.46361e-10	0.000726269	0.271787	-1.46361e-10
239312364	rs67573267	1.94339e-10	1.02336	-1.46361e-10	0.000729868	0.277864	-1.46361e-10	0.000730574	0.277698	-1.46361e-10
239312627	rs10754666	7.80534e-12	-1.24781	-0.943631	3.1576e-05	-1.88187	-0.980731	3.16077e-05	-1.88201	-0.98072
239312630	rs7538373	5.25035e-12	-1.63273	-0.955222	6.3772e-05	-1.24858	-0.91111	6.38302e-05	-1.24878	-0.91113
239312688	rs7517294	7.13582e-12	-1.24673	-1.03439	9.30955e-05	-0.754028	-1.02735	9.31745e-05	-0.754306	-1.02735
239313573	rs7541537	1.42051e-10	1.66008	-0.950138	0.000148429	-0.364492	-0.950404	0.000148537	-0.364909	-0.950393
239313764	rs142789399	2.86264e-11	-0.891917	-1.46361e-10	8.07882e-05	-1.92317	-1.46361e-10	8.08801e-05	-1.92317	-1.46361e-10
239314165	rs67867771	1.88509e-10	0.9929	-1.46361e-10	0.000714396	0.256438	-1.46361e-10	0.000715139	0.256343	-1.46361e-10
239314365	rs147409598	3.60379e-11	-1.95269e-10	-0.661676	0.000277523	-1.95269e-10	-0.689095	0.00027783	-1.95269e-10	-0.689123
239314615	rs12030334	3.19934e-11	-1.95269e-10	-0.780718	0.000264726	-1.95269e-10	-0.736306	0.000265031	-1.95269e-10	-0.736285
239314920	rs67118623	1.76943e-10	0.929584	-1.46361e-10	0.000672985	0.196723	-1.46361e-10	0.000673638	0.196559	-1.46361e-10
239315018	rs12084421	5.9936e-12	-1.69429	-0.761268	3.92891e-05	-1.90412	-0.739935	3.93349e-05	-1.90409	-0.739932
239315395	rs117177160	2.76278e-11	-1.95269e-10	-0.927423	0.000222006	-1.95269e-10	-0.912297	0.000222251	-1.95269e-10	-0.912327
239316279	rs191097559	2.32714e-11	-1.95269e-10	-1.09902	0.000184453	-1.95269e-10	-1.0976	0.000184662	-1.95269e-10	-1.09761
239316662	rs66472252	2.04022e-10	1.07198	-1.46361e-10	0.000792747	0.360505	-1.46361e-10	0.000793521	0.360347	-1.46361e-10
239316750	rs2136521	5.70385e-12	-1.71018	-0.794923	3.82498e-05	-1.8962	-0.774664	3.82945e-05	-1.89617	-0.774661
239316952	rs2175169	8.36496e-12	-1.30068	-0.821518	3.46452e-05	-1.95452	-0.815318	3.46846e-05	-1.95454	-0.8153
239317053	rs79814208	2.33208e-11	-0.0267991	-1.0701	2.67451e-05	-1.95844	-1.07021	2.67755e-05	-1.95842	-1.07022
239317135	rs4659904	9.39953e-12	-1.10647	-0.899122	3.38518e-05	-1.89915	-0.893854	3.38879e-05	-1.89924	-0.893839
239317238	rs12032515	4.66939e-12	-1.65941	-1.04581	2.81314e-05	-1.96041	-1.0177	2.81618e-05	-1.96045	-1.01772
239319621	rs79159451	7.36171e-12	-1.59436	-0.6556	9.02266e-05	-1.07429	-0.738389	9.02158e-05	-1.07549	-0.738435
239320165	rs139646396	7.9208e-12	-1.61268	-0.564072	9.52746e-05	-1.10281	-0.655423	9.52647e-05	-1.104	-0.655475
239320644	rs143691350	9.96575e-12	-1.94709	-1.46361e-10	9.24448e-05	-1.78839	-1.46361e-10	9.25443e-05	-1.78845	-1.46361e-10
239320797	rs10127928	2.66292e-11	0.0640498	-1.02829	2.87575e-05	-1.94768	-1.00842	2.87901e-05	-1.94766	-1.00845
239320841	rs35867969	2.06669e-10	1.08487	-1.46361e-10	0.000801741	0.371786	-1.46361e-10	0.000802524	0.371628	-1.46361e-10
239320854	rs12132104	4.15137e-12	-1.78904	-1.03377	2.84746e-05	-1.95542	-1.01057	2.85087e-05	-1.95537	-1.01056
239321213	rs10925832	3.77843e-12	-1.84274	-1.07419	3.38967e-05	-1.73813	-1.05355	3.39304e-05	-1.73826	-1.05356
239321257	rs7526587	7.26863e-12	-1.40311	-0.859566	3.42285e-05	-1.96504	-0.816897	3.42673e-05	-1.96505	-0.816897
239322850	rs111624094	2.06916e-10	1.08607	-1.46361e-10	0.000839771	0.418129	-1.46361e-10	0.00084059	0.41797	-1.46361e-10
239322892	rs12747151	2.28523e-11	-1.11719	-1.46361e-10	0.000158965	-1.24632	-1.46361e-10	0.00015917	-1.24616	-1.46361e-10
239322933	rs113397435	1.88482e-11	-1.30983	-1.46361e-10	0.000195609	-1.03888	-1.46361e-10	0.00019576	-1.03925	-1.46361e-10
239323771	rs9787221	1.4597e-11	-0.505483	-1.05995	3.12581e-05	-1.81429	-1.05843	3.12928e-05	-1.81431	-1.05844
239323855	rs9787223	1.73713e-10	1.98186	-1.0707	9.5867e-05	-0.682632	-1.06941	9.59644e-05	-0.682747	-1.06941
239324169	rs79894095	5.08533e-12	-1.52629	-1.0936	2.91625e-05	-1.86858	-1.07354	2.91998e-05	-1.86842	-1.07355
239324415	rs77414869	1.03076e-10	0.389223	-1.46361e-10	7.7654e-05	-1.96274	-1.46361e-10	7.77409e-05	-1.96275	-1.46361e-10
239324565	rs74148977	1.93902e-11	-0.226426	-1.05505	2.75768e-05	-1.95795	-1.04008	2.76079e-05	-1.95793	-1.0401
239324636	rs72752650	2.10612e-10	1.10377	-1.46361e-10	0.000853019	0.433782	-1.46361e-10	0.000853851	0.433623	-1.46361e-10
239325193	rs78907675	4.60228e-11	-1.95269e-10	-0.417111	0.00034024	-1.95269e-10	-0.485349	0.000340598	-1.95269e-10	-0.485432
239325758	rs12038495	4.98359e-12	-1.56969	-1.07041	2.88768e-05	-1.87743	-1.07453	2.89126e-05	-1.87733	-1.07453
239326310	rs7542621	1.54e-10	1.87063	-1.07992	9.51095e-05	-0.681115	-1.07886	9.52064e-05	-0.681228	-1.07886
239326635	rs116010639	1.92801e-11	-1.28717	-1.46361e-10	0.000163247	-1.21973	-1.46361e-10	0.000163294	-1.22058	-1.46361e-10
239326686	rs7520449	4.69586e-12	-1.63654	-1.06303	2.86349e-05	-1.92054	-1.03984	2.86637e-05	-1.92065	-1.03985
239327007	rs113541353	2.58514e-11	-1.95269e-10	-0.993881	0.000224979	-1.95269e-10	-0.898994	0.000225229	-1.95269e-10	-0.899015
239327084	rs79534318	4.38599e-11	-1.95269e-10	-0.465246	0.000325067	-1.95269e-10	-0.530968	0.00032541	-1.95269e-10	-0.531047
239327341	rs75007311	1.06592e-11	-0.807082	-1.07274	7.42586e-05	-0.949152	-1.05829	7.4346e-05	-0.949112	-1.05829
239327385	rs1980004	4.40049e-12	-1.7529	-1.01163	3.92299e-05	-1.65468	-0.99088	3.92701e-05	-1.6548	-0.990867
239327550	rs116145737	3.58993e-11	-1.95269e-10	-0.665528	0.000339172	-1.95269e-10	-0.488491	0.000339545	-1.95269e-10	-0.488527
239328267	rs6666998	1.35679e-11	-0.570097	-1.06845	3.22961e-05	-1.77202	-1.06803	3.23308e-05	-1.77208	-1.06804
239328343	rs2136523	2.64574e-11	0.0566569	-1.02737	6.35241e-05	-1.09917	-1.06441	6.35758e-05	-1.09951	-1.06439
239328652	rs11808376	1.1244e-11	-1.82641	-1.46361e-10	0.000111082	-1.60473	-1.46361e-10	0.000111196	-1.60484	-1.46361e-10
239328962	rs67954494	4.05377e-10	2.60697	-0.848399	0.000340881	0.41996	-0.903425	0.000341227	0.419795	-0.903381
239329278	rs73106122	5.34983e-12	-1.95954	-0.609642	3.97521e-05	-1.94863	-0.683709	3.97973e-05	-1.94865	-0.683683
239329513	rs111263424	1.11645e-11	-1.83351	-1.46361e-10	0.000110321	-1.6116	-1.46361e-10	0.000110409	-1.61194	-1.46361e-10
239329782	rs12138491	1.29893e-10	-1.52866	2.14912	0.00077025	-1.84227	2.17398	0.000771183	-1.84218	2.17397
239330142	rs7530534	7.34132e-12	-1.63993	-0.612797	7.10524e-05	-1.49966	-0.551925	7.11448e-05	-1.49946	-0.551953
239330164	rs113205273	1.06895e-11	-1.87698	-1.46361e-10	7.96276e-05	-1.93764	-1.46361e-10	7.97244e-05	-1.93756	-1.46361e-10
239330626	rs72752653	6.46994e-12	-1.66317	-0.71591	7.14012e-05	-1.35994	-0.686741	7.14653e-05	-1.36018	-0.686744
239330818	rs115119275	1.34813e-11	-0.664693	-0.980249	0.000310536	0.396769	-0.973469	0.000310821	0.396546	-0.973463
239330950	rs55874128	7.58312e-12	-1.55855	-0.66177	7.54806e-05	-1.39616	-0.59496	7.55797e-05	-1.39596	-0.594987
239331155	rs61401098	1.56141e-11	-1.07997	-0.418108	0.000196717	-0.699615	-0.33362	0.000196952	-0.699513	-0.333659
239331179	rs12562059	5.32636e-12	-1.92253	-0.651045	4.96217e-05	-1.79102	-0.619547	4.96715e-05	-1.79115	-0.61955
239331419	rs61834643	7.14769e-12	-1.58596	-0.693493	6.92981e-05	-1.44886	-0.627725	6.93876e-05	-1.44867	-0.627755
239332114	rs6668037	1.15842e-11	-1.76276	-0.0338431	0.000106087	-1.733	0.0822535	0.000106193	-1.73312	0.0822457
239332184	rs7536909	1.894e-11	-1.91806	0.613087	0.000170313	-1.96219	0.784834	0.000170505	-1.96219	0.784822
239332289	rs76680970	5.49884e-11	-1.95269e-10	-0.239125	0.000405639	-1.95269e-10	-0.309535	0.000406106	-1.95269e-10	-0.309519
239332553	rs10802754	7.90042e-12	-1.47121	-0.708119	7.96952e-05	-1.29329	-0.643502	7.98012e-05	-1.29306	-0.643532
239332573	rs72752657	1.1371e-11	-1.81518	-1.46361e-10	8.46326e-05	-1.87668	-1.46361e-10	8.47336e-05	-1.87662	-1.46361e-10
239332738	rs78477280	3.36616e-11	-1.95269e-10	-0.72989	0.000292125	-1.95269e-10	-0.637819	0.00029247	-1.95269e-10	-0.637773
239333127	rs7525973	1.14673e-11	-1.75206	-0.0546854	0.000104756	-1.72155	0.0581914	0.000104861	-1.72169	0.0581847
239333870	rs12144877	1.1877e-11	-1.77164	-1.46361e-10	0.000105106	-1.66003	-1.46361e-10	0.000105214	-1.66014	-1.46361e-10
239334834	rs12138210	1.21466e-11	-1.74919	-1.46361e-10	0.000108093	-1.63201	-1.46361e-10	0.000108203	-1.63212	-1.46361e-10
239334857	rs61834644	7.4274e-12	-1.52904	-0.712032	7.24619e-05	-1.38277	-0.649166	7.25565e-05	-1.38257	-0.649195
239334887	rs61834645	7.27344e-12	-1.55463	-0.707383	6.98472e-05	-1.42454	-0.644154	6.99378e-05	-1.42434	-0.644184
239334956	rs72752660	5.10782e-12	-1.93451	-0.680965	4.66466e-05	-1.82188	-0.650519	4.6694e-05	-1.822	-0.650522
239335208	rs12741621	1.16941e-11	-1.7373	-0.0498686	0.000102006	-1.75323	0.0632615	0.000102118	-1.75326	0.0632548
239335821	rs113978509	1.04846e-11	-1.89634	-1.46361e-10	7.98211e-05	-1.93521	-1.46361e-10	7.99183e-05	-1.93513	-1.46361e-10
239336071	rs10754667	1.53498e-10	1.47099	-0.683548	0.00121127	1.44269	-0.658263	0.0012131	1.44304	-0.658232
239336512	rs10802755	8.01073e-12	-1.17397	-0.99149	7.74882e-05	-0.976091	-0.988784	7.75787e-05	-0.976072	-0.988769
239336602	rs10802756	7.50537e-12	-1.24342	-0.987206	7.11413e-05	-1.06589	-0.984447	7.12244e-05	-1.06587	-0.984432
239337365	rs6429130	1.86399e-10	1.69597	-0.714326	0.00151123	1.69428	-0.688599	0.00151367	1.69472	-0.68856
239337956	rs1828307	5.26157e-12	-1.9609	-0.62492	4.50759e-05	-1.91412	-0.592532	4.51235e-05	-1.9142	-0.592535
239338215	rs1112901	1.31781e-11	-1.66769	-1.46361e-10	0.000119416	-1.53238	-1.46361e-10	0.000119537	-1.53251	-1.46361e-10
239338464	rs1112902	1.59569e-11	-1.90789	0.43153	0.000140734	-1.95912	0.590991	0.000140892	-1.95912	0.590974
239338587	rs1112903	1.58966e-11	-1.91167	0.43153	0.000140562	-1.96034	0.590991	0.000140719	-1.96034	0.590974
239338795	rs1396902	3.78604e-12	-1.89255	-1.02237	2.78418e-05	-1.94918	-1.03928	2.78737e-05	-1.94916	-1.03928
239339558	rs6686907	6.91064e-12	-1.6198	-0.693389	6.59355e-05	-1.49724	-0.629083	6.60202e-05	-1.49706	-0.629113
239339866	rs12064202	1.32621e-11	-1.66133	-1.46361e-10	0.000120334	-1.52473	-1.46361e-10	0.000120455	-1.52485	-1.46361e-10
239340085	rs17568414	1.39608e-11	-1.60999	-1.46361e-10	0.000127954	-1.46333	-1.46361e-10	0.000128081	-1.46347	-1.46361e-10
239340123	rs12143589	8.69058e-12	-1.82784	-0.256169	7.94481e-05	-1.78499	-0.15491	7.95248e-05	-1.78514	-0.154921
239340733	rs113043162	4.90176e-12	-1.90098	-0.755677	4.74039e-05	-1.73751	-0.718786	4.74514e-05	-1.73766	-0.718767
239340736	rs6692802	1.93056e-10	1.90469	-0.88796	0.00181801	2.07033	-0.879834	0.00182097	2.07081	-0.879813
239340854	rs6680593	5.41777e-12	-1.87649	-0.680068	5.23463e-05	-1.71154	-0.64558	5.23981e-05	-1.7117	-0.645562
239341507	rs12123406	3.51944e-11	-0.486432	-0.198927	0.000425836	-0.162223	-0.098722	0.000426068	-0.162829	-0.0987059
239341528	rs10925835	3.52279e-11	-0.448918	-0.235491	0.000427044	-0.120826	-0.137288	0.000427273	-0.121438	-0.137272
239341587	rs10737832	2.30838e-10	2.09664	-0.901173	0.00216598	2.26075	-0.895122	0.0021695	2.26122	-0.895096
239341804	rs10737833	2.37438e-10	2.13826	-0.9146	0.0022293	2.3032	-0.908757	0.00223293	2.30367	-0.908731
239342006	rs6684104	7.63704e-12	-1.74176	-0.471477	7.61571e-05	-1.60956	-0.372642	7.62555e-05	-1.60938	-0.37266
239342028	rs6684115	2.88168e-10	2.35689	-0.939597	0.00285352	2.58247	-0.941167	0.00285818	2.58295	-0.941145
239342486	rs7514881	5.06759e-12	-1.781	-0.84238	5.2841e-05	-1.53622	-0.811492	5.28913e-05	-1.53641	-0.811483
239342756	rs925291	2.48924e-10	2.18008	-0.909177	0.00233929	2.34585	-0.903249	0.0023431	2.34632	-0.903224
239342930	rs925292	6.65297e-11	1.04087	-1.08946	0.0012387	1.89836	-1.09154	0.00123982	1.89812	-1.09153
239343203	rs6687737	7.59161e-12	-1.74176	-0.477443	7.56697e-05	-1.60956	-0.379062	7.57675e-05	-1.60938	-0.37908
239343438	rs6687940	6.6585e-11	1.04087	-1.08863	0.00123962	1.89836	-1.0908	0.00124074	1.89812	-1.0908
239343465	rs6700447	2.76995e-10	2.28608	-0.90833	0.00272003	2.49579	-0.902389	0.00272443	2.49625	-0.902363
239343503	rs6700460	6.3013e-11	0.985155	-1.08806	0.0011643	1.83517	-1.09029	0.00116536	1.83493	-1.09028
239343575	rs139086480	3.61185e-11	-0.659442	-1.46361e-10	0.000345302	-0.470581	-1.46361e-10	0.000345793	-0.470292	-1.46361e-10
239343728	rs6703086	6.24959e-11	0.974511	-1.08566	0.00111642	1.79078	-1.0879	0.00111744	1.79056	-1.0879
239344447	rs12038672	6.26063e-12	-1.71035	-0.70161	6.1265e-05	-1.58166	-0.61813	6.13448e-05	-1.58147	-0.61815
239345128	rs12049273	5.85978e-12	-1.72818	-0.749957	5.62914e-05	-1.61321	-0.671248	5.6364e-05	-1.61303	-0.671273
239345481	rs10925836	5.75963e-12	-1.72818	-0.767197	5.5226e-05	-1.61321	-0.690356	5.52973e-05	-1.61303	-0.69038
239345625	rs79173101	6.86861e-10	-1.95269e-10	2.28589	0.00548192	-1.95269e-10	2.29421	0.00548779	-1.95269e-10	2.29415
239345792	rs967290	5.64759e-12	-1.71353	-0.801493	5.4113e-05	-1.59541	-0.728518	5.41831e-05	-1.59522	-0.728541
239346445	rs7527654	3.83328e-12	-1.94739	-0.955139	3.11331e-05	-1.95973	-0.916998	3.11691e-05	-1.95969	-0.917017
239346462	rs12041342	5.64804e-12	-1.66696	-0.847982	5.43251e-05	-1.53939	-0.780622	5.43964e-05	-1.53919	-0.780644
239346909	rs79756811	3.47617e-11	-1.95269e-10	-0.697731	0.000272587	-1.95269e-10	-0.707042	0.000272902	-1.95269e-10	-0.707022
239347420	rs138358961	5.67455e-11	-0.20767	-1.46361e-10	0.000222609	-0.909583	-1.46361e-10	0.000222853	-0.90962	-1.46361e-10
239347528	rs7537248	1.881e-10	2.07674	-1.08601	0.00104591	1.70741	-1.06977	0.00104699	1.7073	-1.06975
239349481	rs60719626	9.99542e-12	-0.852842	-1.09128	7.33502e-05	-0.959751	-1.06	7.34235e-05	-0.959905	-1.05999
239349552	rs75006678	2.38952e-11	-1.95269e-10	-1.07257	0.000187279	-1.95269e-10	-1.0824	0.000187489	-1.95269e-10	-1.08241
239349982	rs12044393	4.64654e-12	-1.78915	-0.920973	3.49347e-05	-1.81168	-0.94984	3.49739e-05	-1.8117	-0.949831
239349993	rs2664055	1.18825e-11	-0.787786	-0.983395	7.7371e-05	-0.929557	-1.03683	7.74454e-05	-0.929724	-1.03684
239350538	rs2664056	1.24294e-11	-0.745103	-0.98108	8.06702e-05	-0.889502	-1.03513	8.07475e-05	-0.889672	-1.03513
239350640	rs111280443	1.02236e-11	-1.92155	-1.46361e-10	8.20947e-05	-1.90713	-1.46361e-10	8.21769e-05	-1.90726	-1.46361e-10
239350728	rs2664057	1.24982e-11	-0.740236	-0.980422	8.21101e-05	-0.87276	-1.03418	8.21892e-05	-0.872924	-1.03418
239350816	rs16837978	3.9648e-12	-1.78104	-1.08775	2.95074e-05	-1.83433	-1.09603	2.95404e-05	-1.83434	-1.09603
239351050	rs2664058	1.2153e-11	-0.775718	-0.972955	7.88583e-05	-0.918237	-1.02911	7.8934e-05	-0.918404	-1.02912
239351116	rs74862824	3.71724e-11	-1.95269e-10	-0.630679	0.000296003	-1.95269e-10	-0.62463	0.000296327	-1.95269e-10	-0.62467
239351151	rs73108236	3.83527e-12	-1.81727	-1.08474	2.91602e-05	-1.84781	-1.09438	2.91934e-05	-1.84781	-1.09438
239351200	rs75054053	9.92656e-12	-1.95103	-1.46361e-10	7.88055e-05	-1.94802	-1.46361e-10	7.88932e-05	-1.94804	-1.46361e-10
239351433	rs9428457	1.35941e-11	-0.705515	-0.931096	7.07289e-05	-1.05368	-1.00247	7.08025e-05	-1.05377	-1.00247
239351491	rs9428458	1.35462e-11	-0.710453	-0.929689	8.12972e-05	-0.918469	-0.998419	8.1375e-05	-0.918641	-0.998424
239351552	rs9428459	1.31477e-11	-0.743132	-0.926871	7.90798e-05	-0.948299	-0.996244	7.91557e-05	-0.948468	-0.996249
239352713	rs17287547	4.06698e-12	-1.78083	-1.06252	2.96739e-05	-1.84404	-1.08069	2.97077e-05	-1.84404	-1.08069
239352993	rs72752670	4.17996e-11	-0.513361	-1.46361e-10	0.00029759	-0.619283	-1.46361e-10	0.000297872	-0.619471	-1.46361e-10
239354088	rs2820013	6.26572e-12	-1.44458	-0.966577	5.34349e-05	-1.31419	-1.02234	5.34824e-05	-1.31442	-1.02236
239354761	rs11578312	6.59717e-12	-1.38306	-0.976548	5.67983e-05	-1.24561	-1.02988	5.68481e-05	-1.24585	-1.0299
239355364	rs10925837	3.98108e-12	-1.81635	-1.04834	2.91428e-05	-1.8725	-1.0703	2.9176e-05	-1.8725	-1.07029
239356155	rs2039801	6.51375e-12	-1.40476	-0.967572	5.58943e-05	-1.26976	-1.02178	5.59436e-05	-1.26999	-1.02179
239357178	rs1509698	1.37455e-11	-0.743132	-0.882406	8.18919e-05	-0.948299	-0.961301	8.19704e-05	-0.948468	-0.961307
239357700	rs188776567	1.02961e-11	-1.91448	-1.46361e-10	9.0018e-05	-1.81499	-1.46361e-10	9.01246e-05	-1.81494	-1.46361e-10
239358068	rs74834941	6.12065e-12	-1.45738	-0.977199	4.87011e-05	-1.39893	-1.03037	4.87449e-05	-1.39914	-1.03039
239358245	rs12047173	4.04722e-12	-1.82474	-1.02347	2.95166e-05	-1.87909	-1.05095	2.95502e-05	-1.8791	-1.05095
239358801	rs2820006	1.30884e-11	-0.821347	-0.853175	7.80743e-05	-1.01953	-0.937803	7.81496e-05	-1.0197	-0.93781
239358813	rs2820005	3.62898e-12	-1.95995	-0.997339	2.8491e-05	-1.96105	-1.00436	2.85227e-05	-1.96106	-1.00437
239359436	rs10802757	4.00165e-12	-1.84844	-1.0111	2.92891e-05	-1.89743	-1.04035	2.93225e-05	-1.89743	-1.04035
239359740	rs76988486	3.37759e-11	-0.7265	-1.46361e-10	0.00013276	-1.42645	-1.46361e-10	0.000132927	-1.42634	-1.46361e-10
239362078	rs138958022	9.79446e-12	-1.96443	-1.46361e-10	8.06847e-05	-1.92445	-1.46361e-10	8.07763e-05	-1.92445	-1.46361e-10
239362767	rs112071342	3.33014e-11	-0.740647	-1.46361e-10	0.000140799	-1.36767	-1.46361e-10	0.000140962	-1.36765	-1.46361e-10
239363299	rs12022004	3.94658e-12	-1.86652	-1.00688	2.90124e-05	-1.91104	-1.03624	2.90454e-05	-1.91104	-1.03624
239363355	rs112579265	7.41681e-12	-1.25776	-0.984742	6.34914e-05	-1.12809	-1.03601	6.35485e-05	-1.12831	-1.03602
239363562	rs12029360	3.93292e-12	-1.84537	-1.03149	2.85097e-05	-1.90815	-1.05661	2.85418e-05	-1.90816	-1.0566
239363563	rs2820011	1.31986e-11	-0.80884	-0.857296	8.04702e-05	-0.98919	-0.937922	8.05448e-05	-0.989391	-0.937929
239364640	rs115304750	1.32481e-11	-1.66239	-1.46361e-10	0.000108299	-1.6301	-1.46361e-10	0.000108419	-1.63013	-1.46361e-10
239365254	rs112300789	7.29777e-12	-1.25675	-1.00193	6.41054e-05	-1.10588	-1.04859	6.41604e-05	-1.10614	-1.04861
239365270	rs112734106	3.38856e-11	-0.723256	-1.46361e-10	0.000124444	-1.49115	-1.46361e-10	0.000124608	-1.49096	-1.46361e-10
239365271	rs192203141	3.30862e-11	-1.95269e-10	-0.747132	0.000245951	-1.95269e-10	-0.809869	0.000246233	-1.95269e-10	-0.809854
239366184	rs58281714	4.09985e-12	-1.73773	-1.09757	3.30572e-05	-1.71765	-1.09911	3.30922e-05	-1.71773	-1.09911
239366296	rs78169040	3.25318e-11	-0.764029	-1.46361e-10	0.000129527	-1.45111	-1.46361e-10	0.000129689	-1.45099	-1.46361e-10
239366508	rs11576659	3.37039e-11	-0.728634	-1.46361e-10	0.000160073	-1.23937	-1.46361e-10	0.000160206	-1.23967	-1.46361e-10
239367145	rs112646000	3.33495e-11	-0.739204	-1.46361e-10	0.000131654	-1.43482	-1.46361e-10	0.000131819	-1.43471	-1.46361e-10
239368162	rs111430144	4.79774e-11	-0.375517	-1.46361e-10	0.000324717	-0.532045	-1.46361e-10	0.000325022	-0.53224	-1.46361e-10
239368304	rs115224148	5.56843e-11	-0.226548	-1.46361e-10	0.000817061	0.390714	-1.46361e-10	0.000817616	0.390259	-1.46361e-10
239369189	rs140207262	9.96565e-12	-1.9471	-1.46361e-10	8.00505e-05	-1.93234	-1.46361e-10	8.01418e-05	-1.93234	-1.46361e-10
239370397	rs10158413	1.16039e-11	-0.746378	-1.04853	9.92534e-05	-0.637067	-1.08026	9.93355e-05	-0.637365	-1.08026
239371117	rs17642796	6.48894e-12	-1.43881	-0.937337	4.59805e-05	-1.51789	-0.968891	4.60308e-05	-1.51797	-0.968858
239371588	rs141038737	9.95473e-12	-1.9482	-1.46361e-10	7.78639e-05	-1.96004	-1.46361e-10	7.79536e-05	-1.96002	-1.46361e-10
239372900	rs150967424	3.6993e-11	-1.95269e-10	-0.635517	0.000274809	-1.95269e-10	-0.698922	0.00027514	-1.95269e-10	-0.698853
239373488	rs61636946	1.0632e-11	-0.857292	-1.02509	9.54022e-05	-0.692146	-1.06475	9.54766e-05	-0.692504	-1.06475
239373628	rs61132648	1.05611e-11	-0.884971	-1.0041	0.000101239	-0.647481	-1.05003	0.000101318	-0.647839	-1.05003
239375010	rs16838021	3.91047e-12	-1.81072	-1.07187	3.33547e-05	-1.72574	-1.08206	3.33904e-05	-1.72582	-1.08205
239376927	rs10802758	2.05374e-11	-0.237029	-0.986971	0.000159284	-0.206785	-1.03752	0.000159409	-0.20714	-1.03752
239377133	rs144934339	9.78966e-12	-1.96492	-1.46361e-10	8.61454e-05	-1.85896	-1.46361e-10	8.62379e-05	-1.85902	-1.46361e-10
239377627	rs7521497	9.42177e-12	-0.961991	-1.04123	8.15909e-05	-0.837847	-1.07543	8.16557e-05	-0.83819	-1.07543
239378050	rs75921885	1.00075e-11	-1.94292	-1.46361e-10	7.95586e-05	-1.93851	-1.46361e-10	7.96496e-05	-1.9385	-1.46361e-10
239379011	rs10925839	1.92675e-11	-0.315133	-0.972694	0.000148798	-0.285578	-1.02683	0.000148916	-0.285925	-1.02683
239379158	rs74930900	4.76393e-12	-1.9334	-0.751771	3.63311e-05	-1.95683	-0.765497	3.63745e-05	-1.95683	-0.765432
239379449	rs113645085	3.73812e-11	-0.62508	-1.46361e-10	0.000142042	-1.35888	-1.46361e-10	0.000142221	-1.35875	-1.46361e-10
239379858	rs75746707	3.71848e-11	-0.630347	-1.46361e-10	0.00014154	-1.36242	-1.46361e-10	0.000141718	-1.36229	-1.46361e-10
239380881	rs58467447	3.58685e-12	-1.88729	-1.08168	2.91925e-05	-1.85149	-1.0896	2.92243e-05	-1.85155	-1.08959
239380932	rs112320913	1.0665e-11	-0.849668	-1.02961	8.64188e-05	-0.787668	-1.06813	8.6492e-05	-0.787945	-1.06814
239381919	rs2820004	1.80827e-11	-0.430553	-0.920736	0.000137896	-0.402045	-0.986456	0.000138007	-0.40238	-0.986449
239381937	rs75829082	1.49664e-11	-1.54044	-1.46361e-10	0.000238305	-0.841449	-1.46361e-10	0.000238574	-0.841456	-1.46361e-10
239382027	rs2790661	1.8159e-11	-0.430553	-0.916529	0.000138358	-0.402045	-0.983108	0.00013847	-0.40238	-0.983101
239382418	rs12066807	5.21313e-11	-0.29248	-1.46361e-10	0.000246977	-0.805705	-1.46361e-10	0.000247298	-0.805539	-1.46361e-10
239383418	rs16838036	3.36888e-12	-1.96319	-1.06848	2.70826e-05	-1.96553	-1.05058	2.71134e-05	-1.96553	-1.05057
239383998	rs79832666	2.41145e-11	-1.95269e-10	-1.06343	0.000189427	-1.95269e-10	-1.07099	0.00018964	-1.95269e-10	-1.071
239384288	rs2105233	1.64817e-11	-0.481833	-0.96216	9.97814e-05	-0.693202	-1.01882	9.9871e-05	-0.693444	-1.01881
239384985	rs73109719	1.79467e-11	-0.405757	-0.953086	0.000127762	-0.452993	-1.01183	0.000127865	-0.453332	-1.01183
239385086	rs144075467	4.27236e-11	-1.95269e-10	-0.491494	0.000361432	-1.95269e-10	-0.424925	0.000361826	-1.95269e-10	-0.424969
239385188	rs185671665	2.61586e-11	-0.98207	-1.46361e-10	0.000271531	-0.710922	-1.46361e-10	0.000271862	-0.710839	-1.46361e-10
239385350	rs79394057	9.66465e-12	-0.937906	-1.03987	7.12907e-05	-0.973397	-1.07484	7.13527e-05	-0.973652	-1.07485
239385565	rs28853386	6.74796e-11	-0.0344205	-1.46361e-10	0.00030665	-0.589292	-1.46361e-10	0.000307053	-0.589112	-1.46361e-10
239386100	rs79490244	3.9179e-11	-1.95269e-10	-0.578106	0.0002871	-1.95269e-10	-0.655171	0.000287427	-1.95269e-10	-0.655163
239386598	rs12126728	1.66625e-11	-0.499035	-0.934051	0.000104975	-0.66429	-0.996985	0.000105068	-0.664549	-0.996978
239386719	rs10925840	6.5809e-11	-0.0594902	-1.46361e-10	0.000300232	-0.610443	-1.46361e-10	0.000300627	-0.610264	-1.46361e-10
239386875	rs2790658	1.65176e-11	-0.517732	-0.924089	0.000103958	-0.681898	-0.989117	0.000104049	-0.682156	-0.989111
239387123	rs73109721	7.88484e-12	-1.19587	-0.985433	5.84669e-05	-1.21016	-1.03638	5.85196e-05	-1.2104	-1.03638
239387462	rs114318022	1.57918e-11	-1.48676	-1.46361e-10	0.000118915	-1.53659	-1.46361e-10	0.000119034	-1.53673	-1.46361e-10
239387551	rs76300436	2.517e-11	-1.95269e-10	-1.0206	0.000196791	-1.95269e-10	-1.03286	0.000197011	-1.95269e-10	-1.03287
239387785	rs111241609	4.18247e-11	-0.512758	-1.46361e-10	0.000153305	-1.28257	-1.46361e-10	0.000153499	-1.28244	-1.46361e-10
239387809	rs2095917	7.95095e-12	-1.19587	-0.977084	5.88329e-05	-1.21016	-1.03014	5.88859e-05	-1.2104	-1.03014
239387816	rs111599779	4.31369e-11	-0.481867	-1.46361e-10	0.000156594	-1.26134	-1.46361e-10	0.000156793	-1.26121	-1.46361e-10
239391438	rs139528248	2.32692e-11	-1.95269e-10	-1.09912	0.000184177	-1.95269e-10	-1.0991	0.000184386	-1.95269e-10	-1.0991
239391770	rs1339737	1.3728e-11	-0.573266	-1.05354	0.000101183	-0.614515	-1.08355	0.000101265	-0.614843	-1.08355
239392234	rs2820055	6.51863e-11	-0.068997	-1.46361e-10	0.000297836	-0.618457	-1.46361e-10	0.000298227	-0.618279	-1.46361e-10
239392528	rs2790656	1.52902e-11	-0.483239	-1.03579	0.000111863	-0.525811	-1.07191	0.000111953	-0.52615	-1.07191
239393118	rs2820054	1.56018e-11	-0.478725	-1.02013	0.000115243	-0.506604	-1.06135	0.000115335	-0.506948	-1.06135
239393456	rs74520615	4.38385e-11	-0.465734	-1.46361e-10	0.000158347	-1.25021	-1.46361e-10	0.000158548	-1.25008	-1.46361e-10
239394304	rs2790655	6.43686e-11	-0.0816213	-1.46361e-10	0.000294685	-0.629093	-1.46361e-10	0.000295072	-0.628916	-1.46361e-10
239394494	rs145885448	1.12004e-11	-1.8303	-1.46361e-10	0.0001026	-1.68416	-1.46361e-10	0.00010271	-1.68423	-1.46361e-10
239394705	rs2493996	3.66223e-12	-1.96212	-0.986057	2.8415e-05	-1.95861	-1.00947	2.84463e-05	-1.95863	-1.00949
239395431	rs35453116	6.83426e-11	-0.0217138	-1.46361e-10	0.000581176	0.0500542	-1.46361e-10	0.000581955	0.0502594	-1.46361e-10
239395862	rs56058219	1.03591e-11	-1.90838	-1.46361e-10	8.25584e-05	-1.90149	-1.46361e-10	8.26533e-05	-1.90148	-1.46361e-10
239395993	rs10925851	6.19815e-11	-0.119411	-1.46361e-10	0.000285462	-0.660891	-1.46361e-10	0.000285836	-0.660716	-1.46361e-10
239396344	rs12046312	6.3418e-11	-1.95269e-10	-0.0964987	0.00046235	-1.95269e-10	-0.178677	0.000462941	-1.95269e-10	-0.178534
239396409	rs77761173	4.72306e-11	-0.391204	-1.46361e-10	0.000166757	-1.19846	-1.46361e-10	0.00016697	-1.19832	-1.46361e-10
239396636	rs80167242	2.38989e-11	-1.95269e-10	-1.07242	0.000188254	-1.95269e-10	-1.07721	0.000188464	-1.95269e-10	-1.07723
239397104	rs1339738	1.09359e-11	-1.09816	-0.756035	6.93419e-05	-1.26484	-0.811106	6.94151e-05	-1.26494	-0.811086
239397344	rs113754309	4.79714e-11	-0.375643	-1.46361e-10	0.00016858	-1.18759	-1.46361e-10	0.000168796	-1.18745	-1.46361e-10
239398249	rs112820924	4.69644e-11	-0.396856	-1.46361e-10	0.000166101	-1.2024	-1.46361e-10	0.000166313	-1.20226	-1.46361e-10
239399186	rs187522801	2.70239e-11	-1.95269e-10	-0.949526	0.000213446	-1.95269e-10	-0.951617	0.000213693	-1.95269e-10	-0.951592
239400087	rs17582227	9.98917e-12	-1.94474	-1.46361e-10	7.74584e-05	-1.96526	-1.46361e-10	7.7546e-05	-1.96526	-1.46361e-10
239400528	rs2820017	1.97219e-11	-0.47297	-0.791545	0.000136586	-0.515295	-0.882752	0.000136695	-0.515637	-0.882745
239400550	rs13375734	7.8393e-12	-1.22524	-0.961861	6.38138e-05	-1.13944	-1.01959	6.38667e-05	-1.13975	-1.01958
239402555	rs1004788	1.68092e-11	-0.528845	-0.895478	0.000116105	-0.591446	-0.969062	0.000116203	-0.591745	-0.969053
239402917	rs2820020	6.89294e-11	-0.0131645	-1.46361e-10	0.000312205	-0.571338	-1.46361e-10	0.000312616	-0.571157	-1.46361e-10
239403091	rs10925856	7.14503e-12	-1.25801	-1.02181	5.93645e-05	-1.16733	-1.06397	5.94066e-05	-1.16775	-1.06398
239403302	rs78657488	2.5609e-11	-1.95269e-10	-1.0033	0.00020174	-1.95269e-10	-1.00802	0.000201962	-1.95269e-10	-1.00806
239404073	rs78709293	4.72306e-11	-0.391204	-1.46361e-10	0.000166757	-1.19846	-1.46361e-10	0.00016697	-1.19832	-1.46361e-10
239404262	rs75355275	2.89685e-11	-1.95269e-10	-0.880038	0.000238281	-1.95269e-10	-0.841548	0.000238556	-1.95269e-10	-0.841528
239406245	rs111339927	7.8897e-11	0.121896	-1.46361e-10	0.000241196	-0.829391	-1.46361e-10	0.000241511	-0.829219	-1.46361e-10
239407729	rs147561439	9.78364e-12	-1.96553	-1.46361e-10	7.79288e-05	-1.9592	-1.46361e-10	7.80174e-05	-1.9592	-1.46361e-10
239408008	rs72752679	4.64287e-11	-0.408329	-1.46361e-10	0.000323496	-0.535812	-1.46361e-10	0.000323813	-0.535968	-1.46361e-10
239408138	rs2790647	6.23555e-12	-1.32089	-1.09509	5.45431e-05	-1.21726	-1.09875	5.4583e-05	-1.21767	-1.09875
239409151	rs77754483	7.97648e-11	0.132836	-1.46361e-10	0.000243151	-0.821316	-1.46361e-10	0.000243469	-0.821144	-1.46361e-10
239409551	rs2790646	1.7682e-11	-0.285878	-1.08782	0.000131119	-0.34033	-1.09856	0.000131203	-0.340825	-1.09856
239410254	rs75405235	2.76399e-11	-1.95269e-10	-0.926986	0.000229631	-1.95269e-10	-0.878525	0.000229882	-1.95269e-10	-0.878567
239411896	rs2486666	7.09748e-12	-1.19146	-1.09505	6.27648e-05	-1.07685	-1.09876	6.28161e-05	-1.07717	-1.09876
239412055	rs141055218	9.79029e-12	-1.96486	-1.46361e-10	7.76048e-05	-1.96337	-1.46361e-10	7.76929e-05	-1.96337	-1.46361e-10
239412602	rs16838100	5.57067e-12	-1.81441	-0.714317	4.3101e-05	-1.79235	-0.759108	4.31523e-05	-1.79234	-0.75906
239412791	rs116088523	9.78689e-12	-1.9652	-1.46361e-10	7.77847e-05	-1.96106	-1.46361e-10	7.78736e-05	-1.96105	-1.46361e-10
239413890	rs78341769	4.99417e-11	0.10697	-0.442361	0.000369664	-0.0301363	-0.372268	0.000370033	-0.0302118	-0.37233
239414007	rs79130941	2.34561e-11	-1.95269e-10	-1.09112	0.000187233	-1.95269e-10	-1.08264	0.000187445	-1.95269e-10	-1.08265
239414759	rs2790645	1.72913e-11	-0.30376	-1.09228	0.000126098	-0.378823	-1.09912	0.00012618	-0.379308	-1.09912
239414810	rs12140251	1.05076e-11	-1.89415	-1.46361e-10	8.39047e-05	-1.88532	-1.46361e-10	8.40098e-05	-1.8852	-1.46361e-10
239414917	rs73109749	5.7591e-12	-1.79132	-0.704151	4.44317e-05	-1.77417	-0.746878	4.44845e-05	-1.77416	-0.746833
239415636	rs111824617	5.86914e-11	-0.173953	-1.46361e-10	0.000252132	-0.785048	-1.46361e-10	0.000252369	-0.785243	-1.46361e-10
239416305	rs78970939	1.02718e-11	-1.91684	-1.46361e-10	7.75556e-05	-1.96401	-1.46361e-10	7.76433e-05	-1.96401	-1.46361e-10
239416769	rs10925857	1.89478e-11	-0.210196	-1.09437	0.0001382	-0.287367	-1.09893	0.000138288	-0.287866	-1.09893
239417372	rs61837668	1.01235e-11	-1.93139	-1.46361e-10	7.79066e-05	-1.95949	-1.46361e-10	7.79964e-05	-1.95947	-1.46361e-10
239417534	rs2494002	1.86382e-11	-0.226152	-1.09488	0.000136078	-0.302968	-1.09881	0.000136165	-0.303465	-1.0988
239417927	rs2820023	1.80717e-11	-0.256263	-1.09564	0.000132164	-0.332404	-1.09855	0.000132249	-0.332896	-1.09855
239418365	rs116467170	1.01934e-11	-1.9245	-1.46361e-10	8.01701e-05	-1.93085	-1.46361e-10	8.02573e-05	-1.9309	-1.46361e-10
239418603	rs2790643	1.70028e-11	-0.317229	-1.09564	0.000124519	-0.391984	-1.09855	0.000124601	-0.392467	-1.09855
239418667	rs145005658	1.27238e-11	-1.89283	0.190062	9.39828e-05	-1.92851	0.15662	9.40989e-05	-1.92854	0.15675
239418671	rs2790642	1.70028e-11	-0.317229	-1.09564	0.000124519	-0.391984	-1.09855	0.000124601	-0.392467	-1.09855
239418908	rs74960768	5.79941e-11	-0.185906	-1.46361e-10	0.000249698	-0.794746	-1.46361e-10	0.000249933	-0.794941	-1.46361e-10
239419002	rs72752680	3.29859e-12	-1.95929	-1.09346	2.61756e-05	-1.96447	-1.0857	2.62052e-05	-1.96447	-1.0857
239419202	rs114474190	5.10726e-12	-1.76938	-0.846208	4.13316e-05	-1.71322	-0.880155	4.13796e-05	-1.71323	-0.880119
239419204	rs2790641	1.69915e-11	-0.317229	-1.0963	0.000124559	-0.391984	-1.09824	0.00012464	-0.392467	-1.09824
239419259	rs2790640	1.44338e-11	-0.48016	-1.09652	0.000106251	-0.551081	-1.09811	0.000106323	-0.551539	-1.09811
239419363	rs113781016	5.93621e-11	-0.162591	-1.46361e-10	0.000254469	-0.775821	-1.46361e-10	0.000254708	-0.776017	-1.46361e-10
239419375	rs2790639	1.70206e-11	-0.317229	-1.09459	0.000124479	-0.391984	-1.09888	0.00012456	-0.392467	-1.09888
239419650	rs2820024	1.64657e-11	-0.348055	-1.09691	0.000120912	-0.422099	-1.09784	0.000120991	-0.422578	-1.09784
239420601	rs2790638	1.59638e-11	-0.378466	-1.09745	0.00011743	-0.451803	-1.09736	0.000117507	-0.452277	-1.09736
239420614	rs2790637	1.69317e-11	-0.319148	-1.09791	0.000124502	-0.393859	-1.09682	0.000124583	-0.394342	-1.09682
239420812	rs2820025	2.2222e-11	-0.307018	-0.838145	0.00017391	-0.236324	-0.920136	0.000174045	-0.236697	-0.920123
239420966	rs9919279	1.13271e-10	0.48354	-1.46361e-10	0.000361951	-0.423492	-1.46361e-10	0.000362298	-0.423667	-1.46361e-10
239421249	rs113033288	7.7327e-11	0.101796	-1.46361e-10	0.000237648	-0.844207	-1.46361e-10	0.000237959	-0.844037	-1.46361e-10
239421368	rs182013274	9.80221e-12	-1.96364	-1.46361e-10	7.75025e-05	-1.96469	-1.46361e-10	7.75905e-05	-1.96469	-1.46361e-10
239421664	rs148451503	2.27697e-11	-1.12081	-1.46361e-10	0.000113406	-1.58403	-1.46361e-10	0.000113558	-1.58382	-1.46361e-10
239421974	rs56376509	4.29805e-12	-1.96242	-0.82566	3.42417e-05	-1.96483	-0.816724	3.42808e-05	-1.96483	-0.816715
239422976	rs78099425	5.66839e-11	-0.208755	-1.46361e-10	0.000245117	-0.813266	-1.46361e-10	0.000245347	-0.813458	-1.46361e-10
239423270	rs2790636	1.57263e-11	-0.392224	-1.09869	0.000116105	-0.465239	-1.09526	0.000116182	-0.465711	-1.09526
239423655	rs2790634	1.38488e-11	-0.536871	-1.08118	0.000103712	-0.606408	-1.06698	0.000103783	-0.606857	-1.06697
239423724	rs2820026	1.57239e-11	-0.392224	-1.09884	0.000116166	-0.465239	-1.09474	0.000116243	-0.465711	-1.09474
239424808	rs2820027	1.61816e-11	-0.363356	-1.09902	0.000119991	-0.437046	-1.09053	0.000120071	-0.437522	-1.09053
239426327	rs1538624	7.70869e-12	-1.11614	-1.08776	7.04874e-05	-0.996271	-1.0633	7.05443e-05	-0.996603	-1.06329
239426899	rs2790633	1.50536e-11	-0.43577	-1.09886	0.000111929	-0.507755	-1.08938	0.000112004	-0.50822	-1.08938
239427364	rs2820028	1.40022e-11	-0.507929	-1.0991	0.000104083	-0.578175	-1.09164	0.000104154	-0.578629	-1.09163
239427430	rs2790632	1.40021e-11	-0.507929	-1.09911	0.000104047	-0.578175	-1.09198	0.000104118	-0.578629	-1.09198
239427449	rs2790631	1.40021e-11	-0.507929	-1.09911	0.000104047	-0.578175	-1.09198	0.000104118	-0.578629	-1.09198
239427805	rs2486665	1.40021e-11	-0.507929	-1.09911	0.000104047	-0.578175	-1.09198	0.000104118	-0.578629	-1.09198
239427898	rs2820029	1.38005e-11	-0.522437	-1.0991	0.00010262	-0.592329	-1.09164	0.000102691	-0.59278	-1.09163
239428370	rs10925859	2.32694e-11	-1.95269e-10	-1.09911	0.000184187	-1.95269e-10	-1.09905	0.000184396	-1.95269e-10	-1.09905
239428730	rs2790630	1.98659e-11	-0.421807	-0.835436	0.000144442	-0.42423	-0.917892	0.000144556	-0.424585	-0.917879
239428843	rs12405815	7.90787e-11	0.124197	-1.46361e-10	0.00175533	1.15541	-1.46361e-10	0.00175631	1.15484	-1.46361e-10
239429031	rs61837670	9.89095e-12	-1.95463	-1.46361e-10	7.83628e-05	-1.95365	-1.46361e-10	7.84534e-05	-1.95363	-1.46361e-10
239429042	rs2820030	1.99599e-11	-0.421807	-0.830716	0.000145217	-0.42423	-0.912539	0.000145332	-0.424585	-0.912528
239429184	rs140504406	2.32746e-11	-1.95269e-10	-1.09888	0.000184176	-1.95269e-10	-1.09911	0.000184385	-1.95269e-10	-1.09911
239429271	rs2790629	6.39126e-12	-1.29444	-1.09687	5.71309e-05	-1.18746	-1.0822	5.71789e-05	-1.18775	-1.08219
239429675	rs57742019	1.4004e-11	-0.507929	-1.09897	0.000104236	-0.578175	-1.09017	0.000104307	-0.578629	-1.09016
239429830	rs2994002	1.40085e-11	-0.507929	-1.09865	0.000104398	-0.578175	-1.08861	0.000104469	-0.578629	-1.08861
239429910	rs79171108	2.63418e-11	-1.95269e-10	-0.975088	0.000217688	-1.95269e-10	-0.931935	0.000217939	-1.95269e-10	-0.931917
239430363	rs143447099	1.07312e-11	-1.87309	-1.46361e-10	7.7586e-05	-1.96361	-1.46361e-10	7.76732e-05	-1.96362	-1.46361e-10
239430428	rs116345612	7.01944e-11	0.00502213	-1.46361e-10	0.000221368	-0.915174	-1.46361e-10	0.000221655	-0.91501	-1.46361e-10
239430497	rs9428826	1.42097e-11	-0.493347	-1.09897	0.00010573	-0.563948	-1.09017	0.000105802	-0.564404	-1.09016
239430502	rs141677211	1.03417e-11	-1.91006	-1.46361e-10	8.12488e-05	-1.91748	-1.46361e-10	8.13365e-05	-1.91754	-1.46361e-10
239430759	rs2820031	1.40055e-11	-0.507929	-1.09886	0.000104316	-0.578175	-1.0894	0.000104388	-0.578629	-1.08939
239430798	rs2820032	1.40055e-11	-0.507929	-1.09886	0.000104316	-0.578175	-1.0894	0.000104388	-0.578629	-1.08939
239431245	rs2820033	1.42133e-11	-0.493347	-1.09872	0.000105897	-0.563948	-1.08858	0.000105969	-0.564404	-1.08858
239431647	rs57963909	2.4638e-11	-1.95269e-10	-1.04196	0.000194159	-1.95269e-10	-1.04632	0.000194374	-1.95269e-10	-1.04635
239431736	rs2790628	1.43201e-11	-0.486144	-1.09844	0.000108836	-0.537859	-1.0873	0.000108911	-0.538304	-1.0873
239431802	rs2790627	1.42173e-11	-0.493347	-1.09844	0.000106033	-0.563948	-1.0873	0.000106105	-0.564404	-1.0873
239432110	rs2790626	1.40115e-11	-0.507929	-1.09844	0.000104535	-0.578175	-1.0873	0.000104607	-0.578629	-1.0873
239432335	rs2820034	1.40115e-11	-0.507929	-1.09844	0.000104535	-0.578175	-1.0873	0.000104607	-0.578629	-1.0873
239432863	rs61837671	3.40422e-12	-1.96249	-1.05874	2.76117e-05	-1.95392	-1.04285	2.76437e-05	-1.9539	-1.04284
239433771	rs2820035	6.01326e-12	-1.35634	-1.09594	5.35338e-05	-1.25422	-1.08047	5.35795e-05	-1.2545	-1.08047
239433828	rs2790624	5.22239e-12	-1.49806	-1.09524	4.37195e-05	-1.4584	-1.07881	4.37585e-05	-1.45865	-1.0788
239433872	rs72752681	1.93475e-11	-1.28369	-1.46361e-10	0.000119471	-1.53193	-1.46361e-10	0.000119594	-1.53203	-1.46361e-10
239434545	rs113975060	5.63147e-11	-0.215291	-1.46361e-10	0.000243823	-0.818557	-1.46361e-10	0.000244053	-0.81875	-1.46361e-10
239434778	rs113118199	1.81898e-11	-1.34538	-1.46361e-10	0.000143209	-1.3507	-1.46361e-10	0.00014343	-1.35028	-1.46361e-10
239434804	rs2820036	1.67757e-11	-0.32798	-1.09834	0.000134558	-0.316621	-1.09638	0.000134646	-0.317102	-1.09638
239435377	rs946637	7.89708e-11	0.122832	-1.46361e-10	0.000534507	-0.0336541	-1.46361e-10	0.000535012	-0.0338439	-1.46361e-10
239435464	rs77162235	1.80081e-11	-1.91174	0.556316	0.00013062	-1.93876	0.496056	0.000130786	-1.93878	0.496206
239435476	rs2790623	1.55557e-11	-0.40272	-1.0991	0.000125265	-0.391623	-1.09295	0.000125348	-0.392093	-1.09295
239436135	rs2790622	1.57818e-11	-0.388309	-1.09908	0.000139267	-0.285347	-1.09326	0.000139358	-0.285831	-1.09326
239436542	rs2820037	1.63205e-11	-0.358701	-1.09512	0.000132909	-0.347449	-1.07789	0.000132997	-0.347926	-1.07788
239436607	rs2820038	1.60939e-11	-0.372429	-1.09538	0.000131013	-0.361225	-1.07847	0.0001311	-0.361699	-1.07847
239436666	rs2820039	1.65683e-11	-0.343378	-1.09538	0.000134889	-0.332072	-1.07847	0.000134978	-0.332551	-1.07847
239436876	rs2820040	1.58514e-11	-0.387612	-1.09538	0.000129032	-0.376461	-1.07847	0.000129118	-0.376933	-1.07847
239437118	rs2494001	1.83607e-11	-0.476095	-0.859937	0.000145139	-0.393884	-0.943422	0.000145257	-0.39422	-0.943411
239437121	rs2494000	1.63164e-11	-0.358701	-1.09538	0.000132831	-0.347449	-1.07847	0.000132919	-0.347926	-1.07847
239437125	rs11578868	2.32299e-11	-1.10081	-1.46361e-10	0.000133551	-1.42052	-1.46361e-10	0.000133684	-1.42066	-1.46361e-10
239437200	rs9428827	1.66192e-11	-0.343378	-1.09231	0.000135664	-0.332072	-1.07275	0.000135753	-0.332551	-1.07274
239437722	rs10925860	5.54801e-12	-1.46243	-1.07038	4.15391e-05	-1.54077	-1.04759	4.15702e-05	-1.54116	-1.04759
239437737	rs2820041	1.70832e-11	-0.312508	-1.09564	0.000139044	-0.301095	-1.07911	0.000139135	-0.301578	-1.07911
239437829	rs2820042	1.70832e-11	-0.312508	-1.09564	0.000139044	-0.301095	-1.07911	0.000139135	-0.301578	-1.07911
239438115	rs2820043	1.6817e-11	-0.32798	-1.09588	0.000136825	-0.316621	-1.07968	0.000136915	-0.317102	-1.07967
239438375	rs2820044	1.656e-11	-0.343378	-1.09588	0.000134727	-0.332072	-1.07968	0.000134816	-0.332551	-1.07967
239438693	rs1339730	1.73468e-11	-0.296961	-1.09588	0.00014115	-0.285495	-1.07968	0.000141242	-0.285981	-1.07967
239439085	rs1416824	6.91451e-12	-1.79659	-0.516039	5.32385e-05	-1.76435	-0.575864	5.33026e-05	-1.76434	-0.575807
239439173	rs2790620	1.70677e-11	-0.312508	-1.09655	0.000138728	-0.301095	-1.08139	0.000138819	-0.301578	-1.08138
239439269	rs1416825	6.93024e-12	-1.79659	-0.513767	5.33532e-05	-1.76435	-0.573711	5.34175e-05	-1.76434	-0.573655
239439310	rs2820046	1.73316e-11	-0.296961	-1.09675	0.000140834	-0.285495	-1.08192	0.000140926	-0.285981	-1.08192
239439715	rs146340614	5.60214e-11	-0.220513	-1.46361e-10	0.000391064	-0.346128	-1.46361e-10	0.000391481	-0.346197	-1.46361e-10
239439881	rs112801746	5.93621e-11	-0.162591	-1.46361e-10	0.000254469	-0.775821	-1.46361e-10	0.000254708	-0.776017	-1.46361e-10
239440091	rs2493999	1.73248e-11	-0.296961	-1.09714	0.000140681	-0.285495	-1.08301	0.000140773	-0.285981	-1.083
239440442	rs2493998	1.73218e-11	-0.296961	-1.09732	0.00014061	-0.285495	-1.08351	0.000140702	-0.285981	-1.08351
239440681	rs35889466	2.62851e-11	-0.977244	-1.46361e-10	0.000236508	-0.849017	-1.46361e-10	0.0002368	-0.848916	-1.46361e-10
239440690	rs77361668	7.34703e-12	-1.15522	-1.09673	6.40451e-05	-1.07355	-1.08186	6.40978e-05	-1.07387	-1.08186
239440691	rs76451739	7.27979e-12	-1.16423	-1.09692	6.34102e-05	-1.083	-1.08237	6.34626e-05	-1.08332	-1.08237
239441802	rs9428463	1.73216e-11	-0.296961	-1.09733	0.000140605	-0.285495	-1.08355	0.000140696	-0.285981	-1.08355
239441812	rs9428464	2.19241e-11	-0.0615001	-1.09716	0.000178163	-0.0492532	-1.08305	0.000178273	-0.0497717	-1.08304
239441940	rs9428465	2.18392e-11	-0.302946	-0.859592	0.0001738	-0.216151	-0.940943	0.000173938	-0.216506	-0.940931
239442090	rs2790670	2.22487e-11	-0.0464651	-1.0975	0.000180689	-0.03417	-1.08405	0.000180801	-0.0346905	-1.08405
239442161	rs2790669	2.28806e-11	-0.284898	-0.831058	0.000181228	-0.197639	-0.917604	0.000181371	-0.197995	-0.917592
239442389	rs73111660	6.94952e-12	-1.79659	-0.510989	5.34938e-05	-1.76435	-0.571079	5.35583e-05	-1.76434	-0.571023
239442442	rs73111662	6.92937e-12	-1.85163	-0.458851	5.29036e-05	-1.82491	-0.521619	5.29674e-05	-1.8249	-0.521559
239442484	rs73111663	6.98795e-12	-1.84321	-0.458851	5.33999e-05	-1.81557	-0.521619	5.34643e-05	-1.81556	-0.521559
239442744	rs2820047	1.8927e-11	-0.206605	-1.09905	0.000152413	-0.194833	-1.09357	0.00015251	-0.195332	-1.09357
239443521	rs12732036	1.33909e-11	-1.65167	-1.46361e-10	0.000112011	-1.5964	-1.46361e-10	0.000112157	-1.59623	-1.46361e-10
239443988	rs73111665	6.96861e-12	-1.79157	-0.51326	5.55039e-05	-1.72532	-0.573231	5.55709e-05	-1.7253	-0.573174
239444181	rs111852331	1.0875e-11	-1.85978	-1.46361e-10	0.000108599	-1.62733	-1.46361e-10	0.000108733	-1.62724	-1.46361e-10
239444189	rs77428663	7.19539e-12	-1.79458	-0.478224	5.7176e-05	-1.72885	-0.540011	5.72452e-05	-1.72884	-0.539952
239444194	rs79104019	7.06978e-12	-1.80933	-0.481089	5.60367e-05	-1.74626	-0.542729	5.61045e-05	-1.74625	-0.542671
239444711	rs1591900	8.27089e-12	-1.78172	-0.351789	6.60568e-05	-1.71376	-0.410727	6.61378e-05	-1.71374	-0.410651
239444753	rs7514901	8.38866e-12	-1.78642	-0.332947	6.6893e-05	-1.71927	-0.392639	6.69751e-05	-1.71925	-0.392562
239444773	rs145543480	1.63731e-11	-1.4506	-1.46361e-10	0.000146325	-1.32917	-1.46361e-10	0.000146475	-1.32928	-1.46361e-10
239444964	rs2820048	2.6193e-11	-0.203484	-0.777271	0.000206966	-0.114162	-0.868282	0.000207129	-0.114527	-0.868263
239445204	rs7546328	8.48063e-12	-1.79157	-0.31689	6.7523e-05	-1.72532	-0.377216	6.76059e-05	-1.7253	-0.377139
239445283	rs77474464	1.13518e-11	-1.81687	-1.46361e-10	0.000132895	-1.42544	-1.46361e-10	0.000133041	-1.42547	-1.46361e-10
239445395	rs73111670	8.66543e-12	-1.77642	-0.310485	6.91564e-05	-1.70757	-0.371063	6.92414e-05	-1.70755	-0.370986
239445442	rs73111671	8.73866e-12	-1.77105	-0.307442	6.9795e-05	-1.7013	-0.368139	6.98808e-05	-1.70128	-0.368062
239445770	rs35182893	1.34283e-11	-1.64888	-1.46361e-10	0.00011235	-1.59338	-1.46361e-10	0.000112497	-1.59321	-1.46361e-10
239445792	rs4659906	1.11864e-11	-1.66559	-0.165956	9.49361e-05	-1.52984	-0.231958	9.50541e-05	-1.52981	-0.231873
239445802	rs10925863	7.0868e-12	-1.19388	-1.09413	6.18796e-05	-1.11414	-1.07567	6.19311e-05	-1.11444	-1.07567
239445837	rs4659907	1.15188e-11	-1.65888	-0.14338	9.78124e-05	-1.52176	-0.21019	9.79342e-05	-1.52173	-0.210104
239445974	rs57979761	1.13369e-11	-1.65888	-0.159301	9.63222e-05	-1.52176	-0.225542	9.64421e-05	-1.52173	-0.225457
239445983	rs59993374	1.15973e-11	-1.6521	-0.14338	9.86133e-05	-1.5136	-0.21019	9.87361e-05	-1.51358	-0.210104
239446693	rs2820049	9.58653e-12	-1.83754	-0.148345	7.37082e-05	-1.79991	-0.214978	7.37992e-05	-1.79989	-0.214892
239446740	rs2820050	2.46618e-11	-0.986522	-0.0544672	0.000168567	-1.06729	-0.120372	0.000168768	-1.06732	-0.120289
239446838	rs77616433	1.92548e-10	1.0141	-1.46361e-10	0.000692167	0.224827	-1.46361e-10	0.000692777	0.224575	-1.46361e-10
239446841	rs150210727	1.07179e-10	0.428251	-1.46361e-10	0.000541528	-0.020604	-1.46361e-10	0.000542331	-0.0202566	-1.46361e-10
239446912	rs79106709	1.0938e-11	-1.77386	-0.0801486	8.45616e-05	-1.72835	-0.149173	8.46665e-05	-1.72833	-0.149084
239447507	rs1339733	5.56963e-12	-1.4319	-1.09702	4.502e-05	-1.41113	-1.09676	4.50591e-05	-1.4114	-1.09676
239447512	rs138506027	2.34824e-11	-1.95269e-10	-1.08999	0.000185315	-1.95269e-10	-1.09294	0.000185524	-1.95269e-10	-1.09295
239447533	rs115928453	1.94116e-10	1.02221	-1.46361e-10	0.000696997	0.231782	-1.46361e-10	0.000697612	0.231529	-1.46361e-10
239447763	rs77289651	7.63782e-11	0.0599382	0.0295124	0.000579578	-0.0735437	0.120845	0.000580119	-0.0736643	0.120765
239447981	rs76218065	2.33031e-11	-1.95269e-10	-1.09766	0.000184199	-1.95269e-10	-1.09898	0.000184408	-1.95269e-10	-1.09898
239448326	rs2790644	2.48322e-11	-0.986853	-0.0472543	0.000180959	-1.00334	-0.11339	0.000181175	-1.00336	-0.113306
239448544	rs56691090	1.04996e-11	-1.78401	-0.110893	8.40307e-05	-1.70497	-0.17885	8.4135e-05	-1.70495	-0.178763
239448547	rs16838171	5.84655e-12	-1.3883	-1.0921	4.69598e-05	-1.3667	-1.099	4.70001e-05	-1.36698	-1.099
239448556	rs76574071	1.89867e-10	1.00008	-1.46361e-10	0.000683896	0.212807	-1.46361e-10	0.0006845	0.212555	-1.46361e-10
239448755	rs116813330	9.86094e-12	-1.95767	-1.46361e-10	7.8111e-05	-1.95687	-1.46361e-10	7.81997e-05	-1.95687	-1.46361e-10
239448756	rs114814147	9.84527e-12	-1.95926	-1.46361e-10	7.79805e-05	-1.95854	-1.46361e-10	7.8069e-05	-1.95854	-1.46361e-10
239449875	rs2790625	9.54421e-12	-1.87078	-0.119531	7.4898e-05	-1.81169	-0.187184	7.49906e-05	-1.81167	-0.187098
239449911	rs10925864	1.00215e-11	-1.94151	-1.46361e-10	8.4516e-05	-1.87806	-1.46361e-10	8.46037e-05	-1.87816	-1.46361e-10
239449968	rs72752682	1.4367e-11	-1.58131	-1.46361e-10	0.000145477	-1.33498	-1.46361e-10	0.000145624	-1.3351	-1.46361e-10
239450832	rs2820052	3.51442e-11	-0.207567	-0.479219	0.000262831	-0.124185	-0.619303	0.000263027	-0.1246	-0.619276
239450942	rs113335870	1.99091e-10	1.04752	-1.46361e-10	0.000712295	0.253493	-1.46361e-10	0.000712922	0.253239	-1.46361e-10
239451796	rs4659908	1.13235e-11	-1.81351	-0.00585718	8.56114e-05	-1.78779	-0.0773964	8.57156e-05	-1.78779	-0.0773047
239452870	rs74540304	1.9788e-10	1.04142	-1.46361e-10	0.000708577	0.248258	-1.46361e-10	0.000709201	0.248005	-1.46361e-10
239453106	rs16838192	1.12599e-11	-1.81744	-0.00755341	8.91756e-05	-1.74536	-0.0790362	8.92866e-05	-1.74534	-0.0789446
239453425	rs78035176	2.2035e-10	1.14897	-1.46361e-10	0.000777185	0.340679	-1.46361e-10	0.000777866	0.34042	-1.46361e-10
239453733	rs111891225	2.01306e-10	1.05858	-1.46361e-10	0.000719092	0.26299	-1.46361e-10	0.000719725	0.262736	-1.46361e-10
239454332	rs112304500	2.02954e-10	1.06673	-1.46361e-10	0.000724141	0.269986	-1.46361e-10	0.000724778	0.269732	-1.46361e-10
239454362	rs17583418	6.81159e-12	-1.23709	-1.09053	5.81737e-05	-1.15245	-1.09911	5.82207e-05	-1.15278	-1.09911
239454492	rs111484148	7.21999e-12	-1.21611	-1.05328	5.93858e-05	-1.14594	-1.085	5.94335e-05	-1.14627	-1.08501
239454832	rs7515892	1.86489e-11	-1.10098	-0.219479	0.000125677	-1.17678	-0.304507	0.000125825	-1.1768	-0.304437
239455738	rs112039219	2.26503e-10	1.17651	-1.46361e-10	0.000795829	0.364385	-1.46361e-10	0.000796525	0.364125	-1.46361e-10
239455950	rs79789184	2.69231e-11	-1.95269e-10	-0.953263	0.000224013	-1.95269e-10	-0.903296	0.00022426	-1.95269e-10	-0.903329
239456296	rs74858905	2.13371e-10	1.11679	-1.46361e-10	0.000755965	0.312995	-1.46361e-10	0.000756628	0.312738	-1.46361e-10
239456389	rs74466438	2.3245e-10	1.20243	-1.46361e-10	0.000813796	0.38671	-1.46361e-10	0.000814506	0.386449	-1.46361e-10
239457141	rs113786434	1.19113e-11	-1.76876	-1.46361e-10	9.89193e-05	-1.7207	-1.46361e-10	9.90503e-05	-1.72051	-1.46361e-10
239457246	rs117106431	6.45816e-12	-1.93733	-0.443571	4.70106e-05	-1.95969	-0.504934	4.70639e-05	-1.95968	-0.504944
239458280	rs7411488	3.7868e-11	-1.53425	0.922109	0.000267899	-1.63575	0.911354	0.00026821	-1.63585	0.911488
239459464	rs113161745	1.98898e-10	1.04655	-1.46361e-10	0.000809359	0.381243	-1.46361e-10	0.000809953	0.380843	-1.46361e-10
239459591	rs77008511	2.05721e-10	1.08027	-1.46361e-10	0.000833824	0.411023	-1.46361e-10	0.000834434	0.41062	-1.46361e-10
239460167	rs4579742	3.08654e-11	-1.535	0.718386	0.000215501	-1.65277	0.710734	0.000215743	-1.65288	0.710834
239461362	rs112707350	2.11067e-10	1.10593	-1.46361e-10	0.000852942	0.433692	-1.46361e-10	0.000853564	0.433288	-1.46361e-10
239462396	rs148833523	1.48542e-11	-1.54796	-1.46361e-10	7.75619e-05	-1.96392	-1.46361e-10	7.76508e-05	-1.96391	-1.46361e-10
239463126	rs12032663	3.35243e-11	-0.375467	-0.35851	0.000257473	-0.412053	-0.352033	0.000257699	-0.412291	-0.352049
239463195	rs58994924	4.53286e-12	-1.95085	-0.784046	3.60095e-05	-1.95037	-0.780843	3.60518e-05	-1.95037	-0.780805
239463528	rs12748947	2.05959e-11	-0.140231	-1.08093	0.000154553	-0.180959	-1.0935	0.000154666	-0.181352	-1.09351
239463565	rs114126837	9.96044e-12	-1.94762	-1.46361e-10	7.74731e-05	-1.96507	-1.46361e-10	7.75608e-05	-1.96507	-1.46361e-10
239463941	rs12073764	3.69119e-12	-1.85347	-1.08682	3.16695e-05	-1.77284	-1.08681	3.17036e-05	-1.77289	-1.08681
239463985	rs7512158	6.76378e-12	-1.91252	-0.422143	4.61366e-05	-1.9653	-0.518096	4.61825e-05	-1.9653	-0.518238
239464205	rs114743616	1.12059e-11	-1.8298	-1.46361e-10	7.79176e-05	-1.95935	-1.46361e-10	7.80051e-05	-1.95936	-1.46361e-10
239464660	rs117879004	2.63637e-11	-1.95269e-10	-0.974257	0.000217568	-1.95269e-10	-0.932487	0.000217816	-1.95269e-10	-0.932481
239465033	rs11584528	1.29303e-11	-1.68667	-1.46361e-10	0.00010367	-1.67379	-1.46361e-10	0.000103758	-1.67407	-1.46361e-10
239465486	rs10802759	5.97342e-12	-1.75262	-0.706311	4.39663e-05	-1.74773	-0.783849	4.40105e-05	-1.74777	-0.783931
239465503	rs142449664	9.97862e-11	0.356783	-1.46361e-10	0.000582056	0.0515662	-1.46361e-10	0.000582664	0.0514776	-1.46361e-10
239465541	rs6684249	1.04267e-10	1.49093	-1.09022	0.000498751	0.972652	-1.07554	0.000499001	0.971998	-1.07552
239465679	rs10925865	5.86793e-12	-1.90671	-0.570032	3.98799e-05	-1.96474	-0.664388	3.99211e-05	-1.96474	-0.664493
239465815	rs144926327	9.95653e-11	0.354567	-1.46361e-10	0.000408347	-0.302883	-1.46361e-10	0.00040871	-0.303129	-1.46361e-10
239466136	rs17644359	6.27023e-12	-1.9648	-0.445637	5.17466e-05	-1.96554	-0.4031	5.18057e-05	-1.96554	-0.403094
239466287	rs7518749	3.91617e-12	-1.79361	-1.08752	3.49025e-05	-1.67494	-1.0875	3.49395e-05	-1.67501	-1.0875
239466347	rs4568821	1.9276e-11	-0.789275	-0.49811	0.000134465	-0.932727	-0.48097	0.0001346	-0.932861	-0.480965
239466838	rs10733122	5.88041e-12	-1.76812	-0.706503	4.35543e-05	-1.75697	-0.78402	4.35981e-05	-1.75702	-0.784103
239467083	rs10733124	1.95399e-11	-0.775676	-0.49811	0.000130631	-0.961651	-0.48097	0.000130762	-0.961791	-0.480965
239467144	rs10925866	3.89588e-12	-1.79919	-1.08714	3.46632e-05	-1.6822	-1.08712	3.46999e-05	-1.68227	-1.08712
239467651	rs77713841	5.57872e-11	-0.224701	-1.46361e-10	0.000682249	0.210395	-1.46361e-10	0.000683067	0.210459	-1.46361e-10
239468034	rs144287876	2.33658e-11	-1.95269e-10	-1.09497	0.000184541	-1.95269e-10	-1.09713	0.000184749	-1.95269e-10	-1.09714
239468210	rs10802760	2.39299e-11	-0.537524	-0.533595	0.000162106	-0.71264	-0.514112	0.000162265	-0.712787	-0.514119
239468345	rs16838197	6.71746e-12	-1.9655	-0.376033	5.56065e-05	-1.96538	-0.331323	5.56699e-05	-1.96538	-0.331316
239468422	rs71644975	1.92109e-11	-1.29077	-1.46361e-10	0.000181827	-1.11194	-1.46361e-10	0.000182016	-1.11204	-1.46361e-10
239468556	rs16838201	5.62179e-12	-1.92249	-0.597104	3.89368e-05	-1.96542	-0.68764	3.8977e-05	-1.96542	-0.687743
239468703	rs77912313	9.30795e-11	0.287207	-1.46361e-10	0.000450226	-0.205251	-1.46361e-10	0.000450625	-0.205497	-1.46361e-10
239468997	rs141287419	7.15088e-11	0.0235736	-1.46361e-10	0.000490004	-0.120586	-1.46361e-10	0.00049062	-0.120464	-1.46361e-10
239469556	rs78023564	9.30795e-11	0.287207	-1.46361e-10	0.000450226	-0.205251	-1.46361e-10	0.000450625	-0.205497	-1.46361e-10
239469734	rs10925867	3.86508e-12	-1.80193	-1.09234	3.41699e-05	-1.69133	-1.09233	3.4206e-05	-1.69141	-1.09233
239469842	rs149111725	1.07182e-11	-1.8743	-1.46361e-10	9.037e-05	-1.81109	-1.46361e-10	9.04794e-05	-1.81101	-1.46361e-10
239469851	rs6682523	6.72458e-12	-1.96525	-0.375231	5.56426e-05	-1.96555	-0.330497	5.57061e-05	-1.96555	-0.33049
239470322	rs112124003	9.598e-11	0.317893	-1.46361e-10	0.000462611	-0.178113	-1.46361e-10	0.000463021	-0.178361	-1.46361e-10
239470999	rs138867376	1.09672e-11	-1.85133	-1.46361e-10	9.30754e-05	-1.78159	-1.46361e-10	9.31886e-05	-1.78151	-1.46361e-10
239471050	rs111435127	5.85649e-12	-1.91077	-0.567923	4.04392e-05	-1.96406	-0.651142	4.04808e-05	-1.96406	-0.651249
239471272	rs4570412	2.03103e-11	-0.710332	-0.524787	0.000143108	-0.857839	-0.493559	0.000143252	-0.857972	-0.493556
239471787	rs144206077	2.36117e-11	-1.95269e-10	-1.08451	0.000186066	-1.95269e-10	-1.0889	0.000186274	-1.95269e-10	-1.08891
239472077	rs12041476	6.07245e-12	-1.92828	-0.514202	4.24246e-05	-1.96557	-0.601703	4.2468e-05	-1.96557	-0.601815
239472183	rs6429133	4.51909e-12	-1.87103	-0.866908	3.96038e-05	-1.78761	-0.848462	3.96467e-05	-1.78767	-0.848455
239472254	rs6689735	7.2868e-12	-1.96504	-0.295138	6.05341e-05	-1.96376	-0.24803	6.06031e-05	-1.96376	-0.248023
239472584	rs11585867	1.45619e-11	-1.56784	-1.46361e-10	0.000112521	-1.59186	-1.46361e-10	0.000112609	-1.59221	-1.46361e-10
239472976	rs77204299	1.06365e-11	-1.88196	-1.46361e-10	8.36161e-05	-1.88876	-1.46361e-10	8.37097e-05	-1.88878	-1.46361e-10
239473113	rs10495435	5.26312e-11	0.232266	-0.515203	0.000367714	0.0869383	-0.494631	0.000367944	0.0864294	-0.494631
239473409	rs12040449	6.92837e-12	-1.72437	-0.586255	4.40308e-05	-1.86214	-0.667964	4.40787e-05	-1.86209	-0.668069
239473442	rs12047674	6.89831e-12	-1.72872	-0.586255	4.39059e-05	-1.86499	-0.667964	4.39536e-05	-1.86493	-0.668069
239473681	rs4659539	4.83055e-11	0.189337	-0.558039	0.000343302	0.0618395	-0.538229	0.000343516	0.0613302	-0.538229
239473965	rs10495434	7.76256e-12	-1.55608	-0.640857	4.63004e-05	-1.76195	-0.7179	4.63504e-05	-1.7619	-0.717999
239474146	rs12737036	1.17356e-10	1.57533	-1.05636	0.000612895	1.17886	-1.07566	0.000613222	1.17828	-1.07569
239474391	rs17583977	7.56671e-12	-1.9649	-0.257591	6.33318e-05	-1.9572	-0.209411	6.34039e-05	-1.9572	-0.209403
239474934	rs72752690	7.85567e-12	-1.96429	-0.220719	6.59027e-05	-1.95531	-0.171509	6.59777e-05	-1.95532	-0.171501
239474954	rs7530393	6.95595e-12	-1.71998	-0.586672	4.4141e-05	-1.85926	-0.668347	4.4189e-05	-1.85921	-0.668452
239474972	rs79509991	1.05629e-10	0.413686	-1.46361e-10	0.000468723	-0.164989	-1.46361e-10	0.000469126	-0.165263	-1.46361e-10
239475031	rs4131653	1.08294e-10	1.49394	-1.05534	0.000568258	1.10219	-1.07462	0.000568565	1.10162	-1.07464
239475286	rs12039240	6.64564e-12	-1.72437	-0.627919	4.23836e-05	-1.86214	-0.706092	4.24299e-05	-1.86209	-0.706192
239475394	rs77781441	1.06417e-10	0.421121	-1.46361e-10	0.000471764	-0.15852	-1.46361e-10	0.00047217	-0.158794	-1.46361e-10
239475430	rs112944184	1.70757e-10	0.893997	-1.46361e-10	0.000463726	-0.175706	-1.46361e-10	0.000464377	-0.175437	-1.46361e-10
239475535	rs12021599	6.61723e-12	-1.72437	-0.632203	4.21617e-05	-1.86214	-0.711342	4.22078e-05	-1.86209	-0.71144
239475740	rs10495433	6.55887e-12	-1.72872	-0.636713	4.18697e-05	-1.86499	-0.715451	4.19155e-05	-1.86493	-0.715548
239475761	rs10495432	1.05643e-10	1.46433	-1.05051	0.000554663	1.07431	-1.07095	0.000554963	1.07374	-1.07097
239475798	rs6679516	6.44701e-12	-1.73729	-0.645335	4.13118e-05	-1.87055	-0.723302	4.1357e-05	-1.87049	-0.723398
239475925	rs10495431	3.29662e-12	-1.95508	-1.09827	2.6626e-05	-1.93483	-1.09828	2.66552e-05	-1.93487	-1.09828
239476141	rs4233476	1.09132e-10	1.49394	-1.04763	0.000571397	1.10219	-1.06911	0.000571705	1.10162	-1.06913
239476145	rs6692301	6.50707e-12	-1.7453	-0.628061	4.1879e-05	-1.87569	-0.704528	4.19245e-05	-1.87563	-0.70463
239476321	rs76440062	1.04761e-10	0.405439	-1.46361e-10	0.000465372	-0.172162	-1.46361e-10	0.000465773	-0.172435	-1.46361e-10
239476369	rs6703608	6.28071e-12	-1.74152	-0.667241	4.03874e-05	-1.87327	-0.743212	4.04316e-05	-1.87322	-0.743306
239476381	rs6695112	1.08424e-11	-1.86278	-1.46361e-10	8.3297e-05	-1.89259	-1.46361e-10	8.33916e-05	-1.89259	-1.46361e-10
239476494	rs12239974	6.20635e-12	-1.7453	-0.675378	3.99936e-05	-1.87569	-0.750595	4.00373e-05	-1.87563	-0.750688
239476669	rs10925868	5.82715e-12	-1.73729	-0.746425	3.752e-05	-1.87055	-0.819577	3.75615e-05	-1.87049	-0.819658
239476853	rs10925869	6.53645e-12	-1.71921	-0.649641	4.04121e-05	-1.88716	-0.728714	4.04563e-05	-1.88711	-0.728799
239477421	rs76028346	1.2579e-10	0.588366	-1.46361e-10	0.000434102	-0.24172	-1.46361e-10	0.000434505	-0.241927	-1.46361e-10
239478354	rs72752694	5.39655e-12	-1.95934	-0.601151	4.2923e-05	-1.96513	-0.590466	4.29712e-05	-1.96513	-0.590477
239479003	rs12042304	1.62793e-11	-1.06391	-0.392438	0.000137146	-0.950327	-0.443624	0.000137274	-0.950451	-0.443701
239479211	rs7548266	1.08871e-11	-1.85867	-1.46361e-10	9.22102e-05	-1.79093	-1.46361e-10	9.23222e-05	-1.79085	-1.46361e-10
239479730	rs57817718	1.1631e-11	-1.59436	-0.198211	7.95778e-05	-1.77605	-0.162216	7.96701e-05	-1.77602	-0.162217
239480031	rs76954806	9.78579e-12	-1.96531	-1.46361e-10	8.01203e-05	-1.93147	-1.46361e-10	8.02086e-05	-1.9315	-1.46361e-10
239481069	rs111815460	2.02786e-10	1.0659	-1.46361e-10	0.000415507	-0.285501	-1.46361e-10	0.00041611	-0.285183	-1.46361e-10
239481427	rs6702543	8.83411e-12	-1.73178	-0.335842	5.13693e-05	-1.96237	-0.413589	5.14233e-05	-1.96237	-0.41367
239481936	rs72752696	1.01412e-11	-1.96338	0.0337397	8.1235e-05	-1.95772	0.0400675	8.13247e-05	-1.95773	0.0400512
239482904	rs79708392	2.04461e-10	1.07413	-1.46361e-10	0.00041806	-0.279375	-1.46361e-10	0.000418667	-0.279057	-1.46361e-10
239483077	rs138329954	3.923e-11	-1.95269e-10	-0.576805	0.000286322	-1.95269e-10	-0.657884	0.000286634	-1.95269e-10	-0.657927
239483323	rs75117996	3.46659e-11	-1.95269e-10	-0.700489	0.000293171	-1.95269e-10	-0.634243	0.000293509	-1.95269e-10	-0.634227
239483346	rs12042595	4.16222e-12	-1.84028	-0.979919	2.96117e-05	-1.95052	-0.976308	2.96461e-05	-1.95052	-0.976285
239483714	rs72752698	1.10376e-11	-1.95872	0.113781	8.75781e-05	-1.9628	0.120329	8.76753e-05	-1.96281	0.120312
239483995	rs115639005	5.44859e-11	-1.95269e-10	-0.248305	0.00047452	-1.95269e-10	-0.152697	0.000475069	-1.95269e-10	-0.152673
239484215	rs73113485	1.11046e-11	-0.925497	-0.913392	5.5915e-05	-1.37138	-0.919791	5.59613e-05	-1.37169	-0.919784
239484407	rs78867401	9.81188e-12	-1.96265	-1.46361e-10	7.74546e-05	-1.96531	-1.46361e-10	7.75419e-05	-1.96531	-1.46361e-10
239484597	rs12139059	1.08423e-11	-0.935491	-0.927298	5.83328e-05	-1.31538	-0.933451	5.83804e-05	-1.31571	-0.933445
239484819	rs79313062	9.79057e-12	-1.96483	-1.46361e-10	8.15658e-05	-1.91359	-1.46361e-10	8.16551e-05	-1.91363	-1.46361e-10
239485003	rs78046768	2.05129e-10	1.07739	-1.46361e-10	0.000419076	-0.276946	-1.46361e-10	0.000419685	-0.276628	-1.46361e-10
239485696	rs76897359	2.01609e-10	1.06008	-1.46361e-10	0.000413711	-0.289832	-1.46361e-10	0.000414312	-0.289515	-1.46361e-10
239485765	rs78004773	2.94027e-11	-1.95269e-10	-0.865161	0.000227507	-1.95269e-10	-0.887819	0.00022775	-1.95269e-10	-0.887884
239485811	rs111850868	2.01609e-10	1.06008	-1.46361e-10	0.000413711	-0.289832	-1.46361e-10	0.000414312	-0.289515	-1.46361e-10
239486376	rs78421286	2.03453e-10	1.06919	-1.46361e-10	0.000416524	-0.283057	-1.46361e-10	0.000417129	-0.282739	-1.46361e-10
239486397	rs12048070	3.20416e-11	-1.95269e-10	-0.779213	0.000243282	-1.95269e-10	-0.820778	0.000243544	-1.95269e-10	-0.820836
239486471	rs12739440	1.878e-11	-1.31345	-1.46361e-10	0.000184061	-1.09973	-1.46361e-10	0.000184261	-1.09978	-1.46361e-10
239486485	rs72752700	3.96538e-12	-1.9634	-0.905247	3.19711e-05	-1.95768	-0.892486	3.20068e-05	-1.9577	-0.89249
239486697	rs144036475	2.03453e-10	1.06919	-1.46361e-10	0.000416524	-0.283057	-1.46361e-10	0.000417129	-0.282739	-1.46361e-10
239487016	rs11810036	6.87081e-12	-1.82058	-0.498385	8.26848e-05	-1.32221	-0.577752	8.2773e-05	-1.3222	-0.577835
239487077	rs181369227	2.05129e-10	1.07739	-1.46361e-10	0.000419076	-0.276946	-1.46361e-10	0.000419685	-0.276628	-1.46361e-10
239488357	rs141671481	3.36434e-11	-1.95269e-10	-0.730429	0.000262277	-1.95269e-10	-0.745598	0.00026257	-1.95269e-10	-0.745617
239488433	rs12022007	3.09192e-11	-1.95269e-10	-0.81487	0.000235064	-1.95269e-10	-0.855142	0.000235318	-1.95269e-10	-0.855196
239489151	rs10495430	3.7821e-12	-1.96035	-0.955623	2.97859e-05	-1.93619	-0.984774	2.98208e-05	-1.93616	-0.984772
239489667	rs16838263	6.10719e-12	-1.96532	-0.471462	5.19232e-05	-1.96289	-0.402347	5.19814e-05	-1.96287	-0.402379
239489672	rs76343960	1.6408e-10	1.49249	-0.638378	0.000312449	-0.00320876	-0.567349	0.000312941	-0.00278819	-0.567331
239489687	rs77758292	2.47158e-11	-1.95269e-10	-1.0388	0.000195516	-1.95269e-10	-1.03936	0.000195733	-1.95269e-10	-1.03938
239490229	rs16838264	3.15058e-11	-1.95269e-10	-0.796074	0.000239489	-1.95269e-10	-0.836491	0.000239747	-1.95269e-10	-0.836548
239490324	rs75269780	1.1161e-10	-1.95269e-10	0.468761	0.00100489	-1.95269e-10	0.597639	0.00100607	-1.95269e-10	0.59767
239490488	rs57338947	3.07236e-11	-1.95269e-10	-0.821215	0.000233687	-1.95269e-10	-0.861018	0.00023394	-1.95269e-10	-0.861071
239490528	rs142861768	2.03934e-10	1.07155	-1.46361e-10	0.000417256	-0.281299	-1.46361e-10	0.000417863	-0.280981	-1.46361e-10
239490983	rs4072663	9.93649e-12	-1.69506	-0.25497	5.71565e-05	-1.94264	-0.326568	5.7215e-05	-1.94266	-0.326657
239491164	rs149825772	2.66894e-11	-0.961979	-1.46361e-10	0.000152592	-1.28723	-1.46361e-10	0.000152664	-1.2879	-1.46361e-10
239491209	rs12145602	7.41349e-12	-1.96554	-0.277409	6.16138e-05	-1.91043	-0.283682	6.16888e-05	-1.91038	-0.283652
239491288	rs4659909	7.27489e-12	-1.96554	-0.296281	6.04663e-05	-1.91043	-0.302481	6.05399e-05	-1.91038	-0.302452
239491774	rs76063279	2.98464e-11	-1.95269e-10	-0.850183	0.000224728	-1.95269e-10	-0.900108	0.000224986	-1.95269e-10	-0.900093
239491834	rs6661899	9.60712e-12	-1.73926	-0.244484	5.53005e-05	-1.96242	-0.339796	5.53578e-05	-1.96242	-0.339892
239491837	rs6672904	9.54162e-12	-1.7461	-0.244484	5.52584e-05	-1.96318	-0.339796	5.53157e-05	-1.96318	-0.339892
239491880	rs78420820	2.05796e-10	1.08064	-1.46361e-10	0.000420092	-0.274527	-1.46361e-10	0.000420702	-0.274208	-1.46361e-10
239492387	rs4517336	6.48841e-12	-1.69248	-0.683747	3.73138e-05	-1.94406	-0.751577	3.73532e-05	-1.94408	-0.75164
239493087	rs72754603	9.76533e-12	-1.96521	-0.00219886	7.88074e-05	-1.95202	0.00402784	7.88941e-05	-1.95204	0.00401186
239493543	rs187981105	7.16084e-11	0.0249659	-1.46361e-10	0.000827779	0.403747	-1.46361e-10	0.000828812	0.40386	-1.46361e-10
239493800	rs112138515	2.12863e-10	1.1144	-1.46361e-10	0.000430804	-0.249346	-1.46361e-10	0.000431431	-0.249025	-1.46361e-10
239494391	rs111243657	2.35838e-10	1.2169	-1.46361e-10	0.000465157	-0.172625	-1.46361e-10	0.000465837	-0.172297	-1.46361e-10
239494803	rs78464943	9.79078e-12	-1.96481	-1.46361e-10	7.97873e-05	-1.93564	-1.46361e-10	7.98754e-05	-1.93567	-1.46361e-10
239494835	rs144471262	1.01296e-11	-1.93079	-1.46361e-10	7.86434e-05	-1.95008	-1.46361e-10	7.87357e-05	-1.95004	-1.46361e-10
239494859	rs117353775	4.13812e-11	-1.95269e-10	-0.52342	0.000354489	-1.95269e-10	-0.444323	0.000354898	-1.95269e-10	-0.444303
239495180	rs115203867	7.83648e-11	-1.95269e-10	0.115129	0.000694957	-1.95269e-10	0.22885	0.000695765	-1.95269e-10	0.228878
239495738	rs79705602	1.00378e-11	-1.93989	-1.46361e-10	8.10184e-05	-1.92032	-1.46361e-10	8.11064e-05	-1.92037	-1.46361e-10
239495889	rs4390163	3.83399e-12	-1.96438	-0.937964	3.21275e-05	-1.89586	-0.949423	3.21597e-05	-1.89598	-0.949436
239495967	rs117318222	2.26371e-10	-1.95269e-10	1.17593	0.00211912	-1.95269e-10	1.34376	0.00212158	-1.95269e-10	1.34378
239496306	rs114470778	2.78455e-11	-0.919576	-1.46361e-10	0.000158018	-1.25229	-1.46361e-10	0.000158089	-1.25297	-1.46361e-10
239496435	rs72754605	8.13131e-12	-1.93116	-0.219367	6.23151e-05	-1.96307	-0.219729	6.23858e-05	-1.96306	-0.219737
239496462	rs72754606	8.89397e-12	-1.89774	-0.163134	6.67893e-05	-1.94995	-0.163507	6.68658e-05	-1.94993	-0.163516
239496469	rs12049599	6.43443e-12	-1.95573	-0.428853	5.25335e-05	-1.86687	-0.486675	5.25922e-05	-1.86681	-0.486758
239496852	rs75260334	2.82726e-11	-0.904353	-1.46361e-10	0.000160018	-1.23971	-1.46361e-10	0.00016009	-1.2404	-1.46361e-10
239497121	rs114968204	2.56626e-11	-1.00121	-1.46361e-10	0.000147759	-1.31942	-1.46361e-10	0.000147831	-1.32006	-1.46361e-10
239497207	rs12024841	2.88952e-11	-1.95269e-10	-0.88257	0.000221315	-1.95269e-10	-0.915412	0.000221556	-1.95269e-10	-0.91546
239497691	rs68032203	4.29841e-11	-0.315277	-0.170139	0.000148371	-1.14477	-0.170511	0.000148575	-1.14452	-0.170519
239498465	rs4573503	6.17948e-12	-1.96557	-0.459441	4.87732e-05	-1.88858	-0.539234	4.88259e-05	-1.88856	-0.539317
239498915	rs9428828	4.26229e-12	-1.96487	-0.831572	3.37038e-05	-1.91464	-0.882749	3.37417e-05	-1.9146	-0.8828
239499867	rs144403307	8.14411e-12	-1.91758	-0.231376	6.18484e-05	-1.95858	-0.231735	6.19188e-05	-1.95857	-0.231743
239499919	rs148861475	8.0798e-12	-1.92736	-0.229521	6.17535e-05	-1.96197	-0.229881	6.18236e-05	-1.96196	-0.229889
239499947	rs12061810	5.9864e-12	-1.95466	-0.502094	4.82373e-05	-1.88228	-0.556591	4.82911e-05	-1.88222	-0.55667
239499993	rs116426102	2.44023e-10	-1.95269e-10	1.25102	0.00229054	-1.95269e-10	1.42154	0.0022932	-1.95269e-10	1.42157
239500070	rs151137860	2.46066e-11	-1.95269e-10	-1.04323	0.000191041	-1.95269e-10	-1.06251	0.000191259	-1.95269e-10	-1.06251
239500200	rs7526159	3.04535e-11	-1.95269e-10	-0.830045	0.000232338	-1.95269e-10	-0.866808	0.000232589	-1.95269e-10	-0.866862
239500608	rs72754611	7.75658e-12	-1.93139	-0.266316	5.9454e-05	-1.96313	-0.266668	5.95215e-05	-1.96312	-0.266676
239500705	rs79012222	2.20003e-11	-1.15519	-1.46361e-10	0.000193963	-1.04733	-1.46361e-10	0.00019416	-1.04745	-1.46361e-10
239501048	rs79053839	1.02129e-10	-1.95269e-10	0.379988	0.000926013	-1.95269e-10	0.515888	0.000927082	-1.95269e-10	0.515908
239501404	rs12026416	5.25939e-12	-1.90772	-0.678508	5.00736e-05	-1.7043	-0.697203	5.01268e-05	-1.7044	-0.697176
239502199	rs76779110	1.86099e-11	-1.32255	-1.46361e-10	0.00014502	-1.33813	-1.46361e-10	0.000145164	-1.33827	-1.46361e-10
239502465	rs74355080	6.71719e-11	-1.95269e-10	-0.038992	0.000596762	-1.95269e-10	0.0765192	0.00059745	-1.95269e-10	0.0765363
239502579	rs115468439	1.00172e-11	-1.94194	-1.46361e-10	7.77889e-05	-1.961	-1.46361e-10	7.78794e-05	-1.96097	-1.46361e-10
239502912	rs78249064	2.95829e-11	-1.95269e-10	-0.85905	0.000224791	-1.95269e-10	-0.899828	0.000225037	-1.95269e-10	-0.899871
239503080	rs72754612	7.82039e-12	-1.92636	-0.263151	5.95613e-05	-1.96449	-0.263503	5.96286e-05	-1.96449	-0.263511
239503136	rs75239556	3.15459e-11	-1.95269e-10	-0.794804	0.000237653	-1.95269e-10	-0.844189	0.00023791	-1.95269e-10	-0.844242
239504374	rs7549254	6.30196e-12	-1.88919	-0.516194	4.48262e-05	-1.95542	-0.556787	4.48748e-05	-1.95543	-0.556826
239504419	rs112907109	1.12326e-11	-1.93354	0.106109	8.47609e-05	-1.95393	0.0787648	8.48522e-05	-1.95394	0.0787216
239504529	rs150369090	1.26866e-11	-1.7057	-1.46361e-10	9.14519e-05	-1.79919	-1.46361e-10	9.15415e-05	-1.79934	-1.46361e-10
239504754	rs78530816	1.61771e-11	-1.46265	-1.46361e-10	0.000111873	-1.59763	-1.46361e-10	0.000111994	-1.59769	-1.46361e-10
239505050	rs74837379	4.23958e-11	-1.95269e-10	-0.499198	0.000374028	-1.95269e-10	-0.390669	0.000374447	-1.95269e-10	-0.390683
239505485	rs79930989	7.98705e-11	0.13416	-1.46361e-10	0.000462846	-0.177605	-1.46361e-10	0.000463417	-0.177506	-1.46361e-10
239505659	rs79368388	2.52057e-11	-1.95269e-10	-1.01918	0.00020768	-1.95269e-10	-0.979003	0.000207922	-1.95269e-10	-0.978972
239506077	rs10925871	5.90923e-12	-1.42294	-1.04679	5.21815e-05	-1.34829	-1.01199	5.2242e-05	-1.34826	-1.01199
239506339	rs55962553	1.02965e-11	-1.91445	-1.46361e-10	9.09676e-05	-1.8045	-1.46361e-10	9.10639e-05	-1.80457	-1.46361e-10
239506819	rs115379547	1.19621e-11	-1.89827	0.133769	8.94533e-05	-1.9301	0.108818	8.95495e-05	-1.93013	0.108785
239507278	rs4399142	2.52014e-11	-1.95269e-10	-1.01935	0.000197945	-1.95269e-10	-1.02701	0.000198167	-1.95269e-10	-1.02703
239507300	rs10158639	5.31244e-12	-1.73099	-0.845203	4.65178e-05	-1.57723	-0.897937	4.6572e-05	-1.57718	-0.897949
239507301	rs114702671	1.22732e-11	-1.73883	-1.46361e-10	8.89103e-05	-1.82737	-1.46361e-10	8.89833e-05	-1.82768	-1.46361e-10
239507438	rs6688778	5.86471e-12	-1.41259	-1.0647	5.15269e-05	-1.33725	-1.03565	5.15867e-05	-1.33722	-1.03565
239507520	rs4319313	4.84738e-12	-1.75512	-0.912691	4.39998e-05	-1.57615	-0.954661	4.40529e-05	-1.57609	-0.954655
239508082	rs145524727	1.09206e-11	-1.8556	-1.46361e-10	8.29118e-05	-1.89722	-1.46361e-10	8.2997e-05	-1.89733	-1.46361e-10
239508663	rs144915446	2.42384e-11	-1.95269e-10	-1.05831	0.000188128	-1.95269e-10	-1.07788	0.000188343	-1.95269e-10	-1.07787
239508681	rs10737834	5.36759e-12	-1.7405	-0.825371	4.52446e-05	-1.62366	-0.87926	4.52976e-05	-1.62361	-0.879273
239509094	rs74149033	1.08662e-11	-1.88421	0.0236218	8.10534e-05	-1.91971	-0.0001825	8.11404e-05	-1.91974	-0.000214688
239509400	rs57955394	1.06809e-11	-1.87779	-1.46361e-10	8.90199e-05	-1.82614	-1.46361e-10	8.91239e-05	-1.82611	-1.46361e-10
239509859	rs6698428	1.04502e-11	-1.89963	-1.46361e-10	8.65681e-05	-1.85407	-1.46361e-10	8.66689e-05	-1.85404	-1.46361e-10
239510125	rs36015661	1.25446e-11	-1.71696	-1.46361e-10	8.53426e-05	-1.86833	-1.46361e-10	8.5439e-05	-1.86833	-1.46361e-10
239510175	rs7551236	3.94301e-12	-1.78359	-1.09071	3.59147e-05	-1.63555	-1.0983	3.59595e-05	-1.63544	-1.0983
239510434	rs80023306	2.44817e-11	-1.95269e-10	-1.04832	0.000191746	-1.95269e-10	-1.05883	0.000191962	-1.95269e-10	-1.05884
239511269	rs73115180	2.23274e-11	-1.76644	0.626012	0.00016828	-1.78585	0.596474	0.000168453	-1.78591	0.596434
239511280	rs77230095	2.45122e-11	-1.95269e-10	-1.04708	0.000191959	-1.95269e-10	-1.05772	0.000192175	-1.95269e-10	-1.05773
239511369	rs75195282	2.43101e-11	-1.95269e-10	-1.05536	0.000190554	-1.95269e-10	-1.06506	0.000190769	-1.95269e-10	-1.06507
239511799	rs4525028	5.55437e-12	-1.67398	-0.857682	5.01104e-05	-1.49496	-0.905813	5.01716e-05	-1.49488	-0.905806
239512653	rs73115183	1.21914e-11	-1.85096	0.105441	9.01742e-05	-1.89404	0.0807796	9.02702e-05	-1.89407	0.0807463
239513159	rs116655878	1.39728e-11	-1.87999	0.270863	0.000103858	-1.91653	0.244555	0.000103969	-1.91656	0.244519
239513206	rs114254341	4.4092e-12	-1.88182	-0.880734	3.214e-05	-1.95124	-0.893655	3.21767e-05	-1.95125	-0.893643
239514475	rs79693004	2.41972e-11	-1.95269e-10	-1.06001	0.000189864	-1.95269e-10	-1.06869	0.000190078	-1.95269e-10	-1.0687
239514632	rs10925872	3.73199e-12	-1.83028	-1.09902	3.43201e-05	-1.68302	-1.09625	3.43622e-05	-1.68293	-1.09625
239514826	rs79843432	4.676e-11	-1.95269e-10	-0.401218	0.000383072	-1.95269e-10	-0.366776	0.000383518	-1.95269e-10	-0.366746
239515374	rs10925873	5.2367e-12	-1.70359	-0.886966	4.44914e-05	-1.57891	-0.940793	4.4544e-05	-1.57885	-0.940801
239515745	rs73115187	1.56262e-11	-1.87246	0.375164	0.000115825	-1.91079	0.347868	0.000115948	-1.91082	0.347831
239515759	rs73115189	1.56497e-11	-1.87096	0.375164	0.000115958	-1.90964	0.347868	0.000116082	-1.90967	0.347831
239516152	rs10925874	4.18878e-12	-1.71589	-1.09795	4.17265e-05	-1.49161	-1.09225	4.17776e-05	-1.49152	-1.09225
239516221	rs117910104	2.50153e-11	-1.95269e-10	-1.02676	0.000195507	-1.95269e-10	-1.0394	0.000195727	-1.95269e-10	-1.03941
239516419	rs113636888	2.59807e-11	-1.95269e-10	-0.988893	0.000208522	-1.95269e-10	-0.974956	0.000208761	-1.95269e-10	-0.974944
239516512	rs112457568	1.69227e-11	-1.86861	0.451018	0.000125235	-1.90783	0.423025	0.000125369	-1.90786	0.422987
239516542	rs111829061	1.69718e-11	-1.86861	0.453917	0.000125596	-1.90783	0.425898	0.000125729	-1.90786	0.42586
239516586	rs139193515	1.06652e-11	-1.87926	-1.46361e-10	9.03164e-05	-1.81168	-1.46361e-10	9.04202e-05	-1.81167	-1.46361e-10
239516604	rs75813306	4.95462e-11	-1.95269e-10	-0.343342	0.000442957	-1.95269e-10	-0.221528	0.000443452	-1.95269e-10	-0.221545
239516698	rs115426849	7.36951e-12	-1.67839	-0.570503	4.92508e-05	-1.88294	-0.535136	4.93049e-05	-1.88299	-0.535118
239516779	rs148937600	2.77477e-11	-1.95269e-10	-0.923094	0.000227244	-1.95269e-10	-0.888973	0.00022751	-1.95269e-10	-0.88894
239517219	rs4345794	9.51875e-12	-0.965033	-1.02795	9.8166e-05	-0.734113	-0.994227	9.83059e-05	-0.733822	-0.994227
239517253	rs142497247	2.85482e-11	-0.894651	-1.46361e-10	0.00021168	-0.959925	-1.46361e-10	0.000211807	-0.96046	-1.46361e-10
239517768	rs73115192	1.73893e-11	-1.80574	0.415347	0.000127123	-1.85753	0.387679	0.000127256	-1.85757	0.387642
239518002	rs75779887	6.31851e-12	-1.69115	-0.711612	4.239e-05	-1.88971	-0.678373	4.2435e-05	-1.88977	-0.678392
239518312	rs73115195	1.73053e-11	-1.80771	0.412474	0.000126556	-1.85915	0.384833	0.000126689	-1.85919	0.384796
239518568	rs78331187	1.08359e-10	0.4392	-1.46361e-10	0.000457933	-0.188277	-1.46361e-10	0.000458554	-0.188056	-1.46361e-10
239518651	rs137870747	3.43172e-11	-1.95269e-10	-0.7106	0.000299678	-1.95269e-10	-0.61229	0.000300034	-1.95269e-10	-0.612236
239518692	rs4659541	1.087e-11	-0.832357	-1.02788	0.000105028	-0.610313	-1.05046	0.00010517	-0.610103	-1.05046
239518710	rs4259633	2.50336e-11	-0.119829	-0.906198	0.00017834	-0.281742	-0.849567	0.000178579	-0.281532	-0.849569
239518754	rs142376737	2.49178e-11	-1.95269e-10	-1.03066	0.000191674	-1.95269e-10	-1.0592	0.000191895	-1.95269e-10	-1.05918
239518780	rs78376163	1.08359e-10	0.4392	-1.46361e-10	0.000457933	-0.188277	-1.46361e-10	0.000458554	-0.188056	-1.46361e-10
239518841	rs73115197	1.75783e-11	-1.80574	0.426156	0.000128491	-1.85753	0.398389	0.000128627	-1.85757	0.398352
239519066	rs12036333	4.78652e-12	-1.8686	-0.811847	3.24478e-05	-1.96557	-0.869799	3.24844e-05	-1.96557	-0.869803
239519108	rs6700381	1.16643e-11	-0.817882	-0.971835	0.000104455	-0.658476	-1.00777	0.000104589	-0.658316	-1.00778
239520096	rs75466882	1.8842e-11	-1.83192	0.521761	0.000138281	-1.87884	0.493133	0.000138427	-1.87888	0.493095
239520174	rs74837470	4.48224e-11	-1.95269e-10	-0.443538	0.000366814	-1.95269e-10	-0.410144	0.000367241	-1.95269e-10	-0.410115
239520255	rs115504559	1.9908e-11	-1.80749	0.552363	0.000187666	-1.61329	0.532953	0.000187858	-1.61337	0.532924
239520788	rs75716807	1.88871e-11	-1.82376	0.515989	0.000138403	-1.87224	0.487413	0.000138549	-1.87229	0.487374
239522150	rs116132114	3.2207e-11	-0.774064	-1.46361e-10	0.000171727	-1.16909	-1.46361e-10	0.000171893	-1.16926	-1.46361e-10
239522161	rs115161345	1.7776e-11	-1.78523	0.416828	0.000129489	-1.84055	0.389147	0.000129625	-1.8406	0.38911
239522779	rs79230360	1.71479e-11	-1.81815	0.413777	0.000125642	-1.86769	0.386125	0.000125775	-1.86773	0.386087
239523234	rs73115199	2.50466e-11	-0.120038	-0.905471	0.000178452	-0.281942	-0.84874	0.000178691	-0.281731	-0.848742
239523345	rs76788919	5.35126e-12	-1.745	-0.823918	3.66924e-05	-1.91663	-0.795799	3.67319e-05	-1.91667	-0.795815
239524238	rs12079382	8.15561e-12	-1.11973	-1.02781	8.26401e-05	-0.906444	-0.994061	8.27562e-05	-0.906174	-0.994061
239524316	rs74149040	4.1146e-11	-1.95269e-10	-0.52912	0.000335978	-1.95269e-10	-0.497955	0.000336368	-1.95269e-10	-0.497927
239524324	rs116000390	1.51365e-11	-1.78935	0.260216	0.000110501	-1.84398	0.234011	0.000110618	-1.84403	0.233975
239524723	rs78474551	5.16885e-12	-1.78943	-0.814166	3.635e-05	-1.93624	-0.785565	3.63894e-05	-1.93627	-0.785582
239524781	rs74149041	2.661e-11	-1.95269e-10	-0.964961	0.000213871	-1.95269e-10	-0.949628	0.000214116	-1.95269e-10	-0.949615
239524829	rs142941887	7.3038e-11	-1.95269e-10	0.0447329	0.000595398	-1.95269e-10	0.0742297	0.000596093	-1.95269e-10	0.074263
239525553	rs77889865	1.51797e-11	-1.78294	0.256646	0.000110701	-1.83864	0.230475	0.000110817	-1.83869	0.23044
239527041	rs79258751	1.3082e-11	-1.76345	0.0884358	9.52626e-05	-1.82231	0.0639505	9.53626e-05	-1.82236	0.0639173
239527318	rs73117103	1.27046e-11	-1.95445	0.250163	9.70418e-05	-1.96391	0.224055	9.71484e-05	-1.96391	0.22402
239527327	rs150139682	1.40201e-11	-1.95719	0.351432	0.000107222	-1.96445	0.324358	0.00010734	-1.96445	0.324321
239527337	rs75778441	1.22689e-11	-1.96556	0.226383	9.61966e-05	-1.94911	0.200507	9.63024e-05	-1.94911	0.200472
239527607	rs73117104	1.16049e-11	-1.79482	-1.46361e-10	9.57344e-05	-1.75342	-1.46361e-10	9.58431e-05	-1.75342	-1.46361e-10
239527883	rs74149045	1.14316e-11	-1.80987	-1.46361e-10	9.94277e-05	-1.71557	-1.46361e-10	9.95407e-05	-1.71557	-1.46361e-10
239527990	rs73117106	4.76924e-12	-1.95083	-0.733226	4.20254e-05	-1.89847	-0.678257	4.20727e-05	-1.89848	-0.678258
239528259	rs66588531	1.0632e-11	-0.785113	-1.09726	4.55579e-05	-1.39691	-1.09911	4.56165e-05	-1.39675	-1.09911
239528444	rs12095822	1.39501e-11	-0.513367	-1.09739	5.66605e-05	-1.17881	-1.09912	5.67347e-05	-1.17863	-1.09912
239528836	rs73117112	1.16002e-11	-1.79522	-1.46361e-10	0.000104923	-1.66177	-1.46361e-10	0.000105046	-1.66174	-1.46361e-10
239529207	rs72754623	2.00944e-11	-0.147677	-1.09813	8.2589e-05	-0.802122	-1.099	8.2702e-05	-0.801888	-1.099
239529316	rs59321474	1.72447e-11	-1.30883	-0.0899156	9.8483e-05	-1.56839	-0.156723	9.85865e-05	-1.56844	-0.15676
239529373	rs73117113	1.52172e-11	-1.45873	-0.0650943	8.83118e-05	-1.70139	-0.132732	8.84058e-05	-1.70143	-0.132769
239529528	rs72754624	1.88099e-11	-0.214276	-1.09759	7.83054e-05	-0.855276	-1.09911	7.84121e-05	-0.855048	-1.09911
239530602	rs72754626	1.45091e-10	1.77654	-1.04543	0.000275344	0.330524	-1.0275	0.000275731	0.330813	-1.02752
239530742	rs1317950	3.60188e-11	0.289803	-0.952009	0.000138675	-0.423519	-0.959345	0.000138906	-0.422983	-0.959351
239530806	rs72754627	4.84725e-11	0.66149	-1.02674	0.000141483	-0.339864	-1.02295	0.000141682	-0.339593	-1.02296
239530823	rs72754629	4.21799e-11	0.57733	-1.08163	0.00012482	-0.405924	-1.08221	0.000124994	-0.405657	-1.08221
239530851	rs72754630	4.96571e-11	0.732657	-1.07376	0.000128631	-0.383355	-1.0747	0.000128811	-0.383085	-1.0747
239530878	rs80110474	2.46583e-11	-1.95269e-10	-1.04113	0.000200438	-1.95269e-10	-1.01449	0.000200663	-1.95269e-10	-1.01451
239531330	rs55750412	2.68071e-11	-0.149112	-0.808469	0.000118608	-0.713115	-0.826063	0.000118782	-0.712844	-0.825999
239531373	rs115998707	5.56047e-12	-1.91663	-0.613932	4.28093e-05	-1.95117	-0.607071	4.2856e-05	-1.95119	-0.607094
239531503	rs1574555	3.84692e-12	-1.82438	-1.07459	2.72463e-05	-1.93632	-1.07376	2.72774e-05	-1.93633	-1.07375
239531666	rs1574554	4.5725e-12	-1.7491	-0.977082	3.02591e-05	-1.91953	-0.98567	3.02892e-05	-1.91967	-0.985672
239531908	rs58334053	5.08815e-12	-1.6745	-0.944829	3.15984e-05	-1.90739	-0.954505	3.16293e-05	-1.90754	-0.954507
239531946	rs60588491	2.32976e-11	-0.0469993	-1.0509	0.000103942	-0.608424	-1.06274	0.000104057	-0.608444	-1.06275
239531983	rs1938237	4.51e-12	-1.76287	-0.977082	3.00713e-05	-1.92576	-0.98567	3.01015e-05	-1.92589	-0.985672
239532049	rs76951433	2.3556e-11	-1.95269e-10	-1.08687	0.000187974	-1.95269e-10	-1.0787	0.000188186	-1.95269e-10	-1.0787
239532919	rs72754633	1.07042e-11	-1.87561	-1.46361e-10	8.01414e-05	-1.93121	-1.46361e-10	8.02315e-05	-1.93122	-1.46361e-10
239533479	rs61834665	3.03312e-11	0.264272	-1.09834	0.00012842	-0.360676	-1.09902	0.00012856	-0.36072	-1.09902
239533970	rs72754634	1.47322e-11	-1.55621	-1.46361e-10	0.000149049	-1.31072	-1.46361e-10	0.000149189	-1.31092	-1.46361e-10
239534196	rs4372236	6.76738e-12	-1.38537	-0.948768	3.91907e-05	-1.68583	-0.960733	3.92236e-05	-1.68612	-0.960732
239534259	rs4307554	7.09996e-11	0.734996	-0.718569	0.000130713	-0.763408	-0.678587	0.000130835	-0.763633	-0.678562
239534433	rs191864181	9.87425e-12	-1.95632	-1.46361e-10	7.8644e-05	-1.95007	-1.46361e-10	7.87354e-05	-1.95004	-1.46361e-10
239534720	rs80220083	3.96346e-11	-1.95269e-10	-0.566543	0.000296473	-1.95269e-10	-0.623044	0.000296787	-1.95269e-10	-0.623118
239535366	rs1938234	6.76923e-12	-1.2673	-1.06656	3.53148e-05	-1.67653	-1.07417	3.5344e-05	-1.67684	-1.07417
239535411	rs1938233	5.86805e-12	-1.39754	-1.07918	3.29402e-05	-1.73496	-1.08535	3.29684e-05	-1.73524	-1.08535
239535513	rs4497194	5.69194e-12	-1.42676	-1.08043	3.23221e-05	-1.75344	-1.08581	3.235e-05	-1.75371	-1.08581
239535660	rs4314874	7.47783e-12	-1.30527	-0.929033	4.14046e-05	-1.64699	-0.944617	4.14384e-05	-1.6473	-0.944622
239535688	rs4497195	7.4892e-12	-1.29874	-0.93404	4.1395e-05	-1.64245	-0.949388	4.14287e-05	-1.64277	-0.949392
239536074	rs2354396	7.01775e-12	-1.3675	-0.930306	3.96616e-05	-1.68974	-0.944874	3.96947e-05	-1.69004	-0.94488
239536302	rs2354397	5.14802e-12	-1.65484	-0.952798	3.15544e-05	-1.89842	-0.96487	3.15848e-05	-1.89858	-0.964877
239536710	rs66523063	7.09852e-12	-1.37305	-0.913305	4.01201e-05	-1.69351	-0.929611	4.01537e-05	-1.6938	-0.929616
239536794	rs78079983	7.09545e-12	-1.37305	-0.913739	4.01437e-05	-1.69351	-0.929021	4.01774e-05	-1.6938	-0.929026
239536963	rs12562060	7.00902e-12	-1.38531	-0.913739	3.98126e-05	-1.7018	-0.929021	3.98461e-05	-1.70208	-0.929026
239537021	rs12566874	7.03352e-12	-1.3792	-0.916361	3.98769e-05	-1.69767	-0.931532	3.99104e-05	-1.69796	-0.931538
239537159	rs10754668	7.57569e-12	-1.77208	-0.449225	5.1321e-05	-1.96519	-0.411709	5.13779e-05	-1.96519	-0.411733
239537311	rs61834666	1.07118e-11	-1.8749	-1.46361e-10	7.85801e-05	-1.95088	-1.46361e-10	7.86706e-05	-1.95086	-1.46361e-10
239537479	rs147799173	4.9535e-11	-1.95269e-10	-0.343568	0.00036524	-1.95269e-10	-0.414445	0.000365682	-1.95269e-10	-0.414368
239537882	rs79941436	4.71918e-12	-1.73032	-0.964287	3.0056e-05	-1.93607	-0.975865	3.00866e-05	-1.93618	-0.975872
239537973	rs10802761	6.49292e-12	-1.7877	-0.587835	4.44571e-05	-1.96497	-0.555506	4.45106e-05	-1.96497	-0.555442
239538090	rs11800276	4.46588e-12	-1.77804	-0.97174	2.95208e-05	-1.94692	-0.982986	2.95515e-05	-1.94701	-0.982992
239538192	rs11808381	4.40751e-12	-1.7846	-0.978336	2.92761e-05	-1.94895	-0.989281	2.93067e-05	-1.94903	-0.989287
239538233	rs72754637	4.45463e-12	-1.77164	-0.980663	2.91976e-05	-1.94942	-0.991498	2.92282e-05	-1.9495	-0.991505
239538277	rs11808725	6.36304e-12	-1.42535	-0.970387	3.576e-05	-1.7551	-0.983067	3.57914e-05	-1.75535	-0.983071
239538313	rs148077532	4.46467e-12	-1.74121	-1.00884	2.86998e-05	-1.93984	-1.01827	2.87292e-05	-1.93995	-1.01827
239538726	rs11809111	3.39614e-11	-1.96276	1.24174	0.000317612	-1.87017	1.316	0.000318017	-1.87021	1.31618
239538913	rs72754640	4.50317e-12	-1.74797	-0.993494	2.8976e-05	-1.9421	-1.00643	2.9006e-05	-1.9422	-1.00644
239539778	rs10925875	1.03374e-11	-1.95861	0.0481312	9.84265e-05	-1.86701	0.14132	9.85473e-05	-1.86699	0.141389
239540263	rs10737836	3.81167e-12	-1.92018	-0.987999	2.93454e-05	-1.95688	-0.978983	2.93779e-05	-1.95689	-0.978998
239540378	rs117657130	2.71992e-11	-1.95269e-10	-0.943058	0.000220109	-1.95269e-10	-0.920879	0.000220366	-1.95269e-10	-0.920845
239541028	rs79509001	3.1178e-11	-0.806535	-1.46361e-10	0.000222186	-0.911486	-1.46361e-10	0.000222482	-0.911287	-1.46361e-10
239541074	rs12563138	5.36378e-12	-1.4832	-1.08338	3.3662e-05	-1.71039	-1.08824	3.36912e-05	-1.71065	-1.08824
239541381	rs114803913	1.13312e-11	-1.81869	-1.46361e-10	8.05516e-05	-1.9261	-1.46361e-10	8.06358e-05	-1.92619	-1.46361e-10
239541921	rs147610373	3.40533e-12	-1.94637	-1.07454	2.6558e-05	-1.96329	-1.07238	2.65884e-05	-1.96328	-1.07238
239542224	rs76772172	2.5297e-11	-1.95269e-10	-1.01556	0.000203918	-1.95269e-10	-0.997281	0.000204146	-1.95269e-10	-0.997298
239543180	rs61834667	2.70602e-11	-1.96211	1.01393	0.000229757	-1.93486	1.05689	0.000230056	-1.93489	1.05708
239543627	rs79211034	5.24612e-12	-1.50249	-1.08627	3.3116e-05	-1.72436	-1.09062	3.3145e-05	-1.72462	-1.09062
239544789	rs74566071	1.12966e-10	-1.95269e-10	0.480844	0.000884411	-1.95269e-10	0.469923	0.000885436	-1.95269e-10	0.469946
239546162	rs61834669	2.86524e-11	0.161211	-1.05222	0.000115567	-0.499291	-1.06585	0.000115687	-0.499392	-1.06585
239547399	rs72754643	1.00887e-11	-1.93483	-1.46361e-10	7.7713e-05	-1.96198	-1.46361e-10	7.78023e-05	-1.96196	-1.46361e-10
239547869	rs75128861	2.41464e-11	-1.95269e-10	-1.06211	0.000193657	-1.95269e-10	-1.04891	0.000193875	-1.95269e-10	-1.04892
239548568	rs72754645	1.0432e-11	-1.96521	0.0638397	9.81503e-05	-1.8183	0.0898021	9.82716e-05	-1.81838	0.0899803
239548570	rs61834670	1.05627e-11	-1.96521	0.0762887	9.93935e-05	-1.8183	0.102389	9.95165e-05	-1.81838	0.102568
239550255	rs117549427	3.52298e-12	-1.94338	-1.04356	2.75586e-05	-1.95929	-1.03939	2.75902e-05	-1.95927	-1.0394
239550686	rs144539698	8.93106e-11	-1.95269e-10	0.245873	0.000781172	-1.95269e-10	0.345796	0.000782089	-1.95269e-10	0.345835
239551100	rs75533706	5.72928e-12	-1.40964	-1.09102	3.55846e-05	-1.65618	-1.08691	3.56145e-05	-1.65647	-1.08691
239552821	rs72754649	7.23683e-11	0.3524	-0.316878	0.000150448	-1.05485	-0.246539	0.000150673	-1.05465	-0.246376
239553017	rs6701390	9.75032e-12	-0.971332	-0.997614	4.03314e-05	-1.62926	-0.988613	4.03665e-05	-1.62951	-0.988626
239554201	rs116292473	1.16703e-11	-1.7892	-1.46361e-10	8.20293e-05	-1.90792	-1.46361e-10	8.21199e-05	-1.90795	-1.46361e-10
239554248	rs116910538	2.42218e-11	-1.95269e-10	-1.05899	0.000191273	-1.95269e-10	-1.0613	0.000191493	-1.95269e-10	-1.06128
239554370	rs11800868	1.91595e-11	-1.29345	-1.46361e-10	0.000227031	-0.889914	-1.46361e-10	0.000227296	-0.889881	-1.46361e-10
239554520	rs6429136	7.71642e-12	-1.12656	-1.07634	3.35434e-05	-1.72215	-1.08001	3.35755e-05	-1.72232	-1.08001
239554858	rs12562702	5.29285e-12	-1.49096	-1.08893	3.11534e-05	-1.79187	-1.08421	3.11843e-05	-1.79201	-1.08421
239555531	rs112549278	9.79836e-12	-1.96403	-1.46361e-10	7.82476e-05	-1.95512	-1.46361e-10	7.83369e-05	-1.95511	-1.46361e-10
239555593	rs6675386	7.0564e-12	-1.20747	-1.08484	3.18919e-05	-1.76478	-1.08786	3.1923e-05	-1.76494	-1.08786
239556410	rs115954856	1.94086e-11	-1.28053	-1.46361e-10	9.77174e-05	-1.73292	-1.46361e-10	9.78166e-05	-1.73304	-1.46361e-10
239556562	rs141706784	1.23578e-11	-1.73196	-1.46361e-10	8.31955e-05	-1.89381	-1.46361e-10	8.32839e-05	-1.89388	-1.46361e-10
239556578	rs60093138	4.80813e-12	-1.58886	-1.08708	2.6809e-05	-1.9327	-1.09356	2.68389e-05	-1.93272	-1.09356
239556675	rs147085565	1.59279e-11	-1.47817	-1.46361e-10	0.000118995	-1.53592	-1.46361e-10	0.000119071	-1.53641	-1.46361e-10
239557652	rs116167810	1.50467e-11	-1.53509	-1.46361e-10	0.000112815	-1.58925	-1.46361e-10	0.000112891	-1.58971	-1.46361e-10
239557727	rs56202307	6.25119e-12	-1.96227	-0.451204	5.57831e-05	-1.88953	-0.404002	5.58488e-05	-1.88959	-0.403898
239557823	rs11590872	9.78362e-12	-1.96554	-1.46361e-10	7.78389e-05	-1.96036	-1.46361e-10	7.79263e-05	-1.96037	-1.46361e-10
239559348	rs4130463	6.08878e-12	-1.35512	-1.08468	2.93735e-05	-1.84645	-1.08845	2.94033e-05	-1.84657	-1.08845
239559469	rs7552265	6.1467e-12	-1.34842	-1.08191	2.95363e-05	-1.84348	-1.0859	2.95661e-05	-1.84361	-1.0859
239559631	rs4394643	7.51321e-12	-1.14903	-1.08055	3.30015e-05	-1.73418	-1.08426	3.30333e-05	-1.73435	-1.08427
239560096	rs1319123	5.41804e-12	-1.46786	-1.08866	3.5824e-05	-1.64846	-1.08792	3.58556e-05	-1.64871	-1.08792
239560283	rs77890683	2.58235e-11	-1.95269e-10	-0.99496	0.000210964	-1.95269e-10	-0.963311	0.0002112	-1.95269e-10	-0.963326
239560469	rs1319122	6.91278e-12	-1.23232	-1.08055	3.16033e-05	-1.77747	-1.08426	3.16343e-05	-1.77763	-1.08427
239560549	rs1938228	4.87389e-12	-1.69492	-0.967432	3.07549e-05	-1.9311	-0.957847	3.07886e-05	-1.93114	-0.957853
239561212	rs72754652	4.32169e-11	-0.011354	-0.46866	0.000101856	-1.28914	-0.402308	0.000101996	-1.289	-0.402198
239561730	rs139666408	1.24792e-11	-1.72218	-1.46361e-10	8.54299e-05	-1.8673	-1.46361e-10	8.55234e-05	-1.86734	-1.46361e-10
239562309	rs4659912	7.02654e-12	-1.20603	-1.09053	3.13872e-05	-1.77551	-1.09309	3.1418e-05	-1.77566	-1.0931
239562760	rs115455482	4.63076e-12	-1.6357	-1.07783	2.76574e-05	-1.92123	-1.07387	2.76871e-05	-1.92129	-1.07388
239562764	rs116793831	9.85539e-12	-1.95823	-1.46361e-10	8.03316e-05	-1.92884	-1.46361e-10	8.04195e-05	-1.92888	-1.46361e-10
239562984	rs79942675	5.7053e-12	-1.4119	-1.09295	3.7362e-05	-1.6035	-1.09085	3.73943e-05	-1.60376	-1.09085
239563886	rs78260211	3.01017e-11	-1.95269e-10	-0.841665	0.000246051	-1.95269e-10	-0.809462	0.000246326	-1.95269e-10	-0.809479
239563951	rs12747873	2.87e-11	-0.889349	-1.46361e-10	0.000261507	-0.74854	-1.46361e-10	0.000261885	-0.748227	-1.46361e-10
239564197	rs10802762	8.22001e-12	-1.05252	-1.08716	3.47449e-05	-1.68154	-1.08542	3.47778e-05	-1.68173	-1.08542
239564507	rs74722579	5.03077e-12	-1.53186	-1.09881	2.86764e-05	-1.86061	-1.09832	2.87073e-05	-1.86066	-1.09832
239564682	rs4659544	8.35867e-12	-1.07889	-1.04406	3.55215e-05	-1.69616	-1.0487	3.55553e-05	-1.69635	-1.0487
239564684	rs78686829	5.42695e-11	-1.95269e-10	-0.252284	0.000441026	-1.95269e-10	-0.225897	0.000441496	-1.95269e-10	-0.225965
239564924	rs6658733	5.09488e-12	-1.57642	-1.04159	3.55241e-05	-1.71228	-1.03251	3.55571e-05	-1.71248	-1.03252
239565312	rs144578578	2.75811e-11	-1.95269e-10	-0.929118	0.000216368	-1.95269e-10	-0.938021	0.000216623	-1.95269e-10	-0.937976
239565556	rs13376661	2.70948e-11	-1.95269e-10	-0.946905	0.000206537	-1.95269e-10	-0.984518	0.00020677	-1.95269e-10	-0.984525
239565584	rs12691540	1.53837e-11	-0.922822	-0.590114	0.000136379	-0.808597	-0.590963	0.000136529	-0.808698	-0.590901
239567065	rs10925877	4.9937e-11	-0.45217	0.116686	0.00066555	-0.00459306	0.190207	0.000666247	-0.00482643	0.190353
239567567	rs6663358	3.18202e-10	1.51644	-1.46361e-10	0.00279934	1.62214	-1.46361e-10	0.00280262	1.62218	-1.46361e-10
239568007	rs6663570	2.63826e-11	-1.96555	0.992012	0.000237351	-1.95806	1.1126	0.000237724	-1.95808	1.11306
239568891	rs72754656	1.88009e-10	0.990244	-1.46361e-10	0.00169622	1.12116	-1.46361e-10	0.0016982	1.12119	-1.46361e-10
239569412	rs111607669	5.39445e-11	-1.59349	1.3352	0.000492573	-1.5246	1.40925	0.000493272	-1.52472	1.40964
239569684	rs75628174	2.32821e-11	-1.95269e-10	-1.09856	0.000184175	-1.95269e-10	-1.09911	0.000184384	-1.95269e-10	-1.09911
239570897	rs12026018	5.62887e-11	0.637317	-0.85307	0.000743926	1.09441	-0.797467	0.00074461	1.09411	-0.797382
239570932	rs12123857	4.61258e-11	-1.78081	1.36594	0.000406712	-1.74734	1.44045	0.000407309	-1.74741	1.44085
239571364	rs2883428	4.82857e-11	-1.77139	1.40228	0.000431329	-1.72546	1.47733	0.000431965	-1.72552	1.47773
239571564	rs117110132	2.38695e-11	-1.95269e-10	-1.07364	0.000191692	-1.95269e-10	-1.05911	0.000191905	-1.95269e-10	-1.05913
239571860	rs190419719	1.00394e-11	-1.93973	-1.46361e-10	8.11781e-05	-1.91835	-1.46361e-10	8.12702e-05	-1.91835	-1.46361e-10
239572547	rs75914331	2.37155e-11	-1.08012	-1.46361e-10	0.00021002	-0.967799	-1.46361e-10	0.000210258	-0.9678	-1.46361e-10
239572891	rs74771054	2.59074e-11	-1.95269e-10	-0.991718	0.000207012	-1.95269e-10	-0.982223	0.000207256	-1.95269e-10	-0.982178
239572895	rs12117778	6.82068e-11	-1.70199	1.67829	0.000663111	-1.61246	1.79441	0.00066415	-1.61255	1.79492
239573670	rs12118772	7.60575e-11	-1.44461	1.52985	0.000774199	-1.30626	1.64309	0.000775395	-1.30635	1.64359
239573720	rs34418010	4.51461e-11	-0.436342	-1.46361e-10	0.000412131	-0.29366	-1.46361e-10	0.000412603	-0.293649	-1.46361e-10
239573796	rs12129068	1.47396e-11	-1.55571	-1.46361e-10	0.000143611	-1.34789	-1.46361e-10	0.0001438	-1.34771	-1.46361e-10
239574661	rs11577797	3.62771e-11	0.144409	-0.799469	0.00013744	-0.628954	-0.762858	0.000137595	-0.628907	-0.762908
239575301	rs77474584	2.45971e-11	-1.95269e-10	-1.04362	0.000200125	-1.95269e-10	-1.01606	0.00020036	-1.95269e-10	-1.01602
239575351	rs7541385	4.01814e-11	0.353761	-0.906603	0.000150018	-0.399753	-0.904491	0.00015019	-0.399672	-0.90456
239575464	rs73114758	1.36688e-11	-0.532072	-1.09906	0.000176627	-0.0420603	-1.0989	0.000176785	-0.0423033	-1.0989
239575694	rs111743058	1.44963e-11	-0.474839	-1.09752	0.00018883	0.0241485	-1.0983	0.000188998	0.0239013	-1.0983
239575774	rs6678395	3.561e-11	0.227395	-0.901015	0.000132436	-0.526803	-0.902098	0.000132586	-0.526733	-0.90217
239576181	rs76521436	5.57408e-11	0.729658	-0.955192	0.000326602	0.396721	-0.922979	0.000327075	0.39699	-0.922935
239576211	rs58191996	9.96412e-11	1.45022	-1.09489	0.00238834	2.56168	-1.09833	0.00239075	2.56156	-1.09833
239576251	rs61182975	8.32564e-12	-1.5292	-0.597705	4.87811e-05	-1.82861	-0.599047	4.88473e-05	-1.82861	-0.598827
239576335	rs138738599	1.0133e-11	-1.93045	-1.46361e-10	7.89398e-05	-1.94631	-1.46361e-10	7.90281e-05	-1.94633	-1.46361e-10
239576408	rs12120971	8.37298e-12	-1.53963	-0.581612	4.92841e-05	-1.83442	-0.582975	4.93512e-05	-1.83442	-0.582751
239576606	rs115038687	1.60808e-11	-1.46862	-1.46361e-10	0.000124531	-1.49045	-1.46361e-10	0.000124683	-1.49036	-1.46361e-10
239576751	rs12124516	4.58303e-11	0.499653	-0.920954	0.000166398	-0.279483	-0.921136	0.000166589	-0.279399	-0.921206
239576834	rs12727239	5.00284e-12	-1.96491	-0.671329	4.3616e-05	-1.87776	-0.661814	4.36745e-05	-1.87778	-0.661591
239577254	rs7519061	4.57062e-11	0.499653	-0.923667	0.000165947	-0.279483	-0.923848	0.000166138	-0.279399	-0.923917
239577336	rs12133100	1.2951e-11	-1.03052	-0.65455	6.84963e-05	-1.49081	-0.597414	6.85689e-05	-1.49083	-0.597463
239577759	rs77087852	4.29668e-11	-0.485819	-1.46361e-10	0.000571054	0.0324845	-1.46361e-10	0.000571789	0.0326374	-1.46361e-10
239578561	rs10925879	4.54508e-11	0.49745	-0.927066	0.000152222	-0.36356	-0.926101	0.000152396	-0.363481	-0.926169
239578633	rs12736600	1.64981e-10	0.859584	-1.46361e-10	0.00180799	1.18497	-1.46361e-10	0.00181001	1.18495	-1.46361e-10
239578979	rs6694171	1.22209e-11	-1.7431	-1.46361e-10	8.59656e-05	-1.86105	-1.46361e-10	8.60652e-05	-1.86103	-1.46361e-10
239579003	rs75241916	2.57156e-11	-1.95269e-10	-0.999149	0.00021079	-1.95269e-10	-0.964138	0.00021104	-1.95269e-10	-0.964086
239579271	rs116252815	4.06643e-11	-0.540896	-1.46361e-10	0.000535606	-0.0316003	-1.46361e-10	0.000536295	-0.0314499	-1.46361e-10
239579350	rs141420006	1.00077e-11	-1.94289	-1.46361e-10	8.15016e-05	-1.91438	-1.46361e-10	8.15902e-05	-1.91442	-1.46361e-10
239579789	rs73114760	8.79095e-11	1.32894	-1.09888	0.00207607	2.42189	-1.09866	0.00207817	2.42177	-1.09866
239581198	rs12748321	1.56979e-10	0.809866	-1.46361e-10	0.00162812	1.08018	-1.46361e-10	0.00162975	1.08005	-1.46361e-10
239581298	rs12137225	3.12414e-11	-1.96453	1.16003	0.000255744	-1.96543	1.19461	0.000256136	-1.96543	1.195
239581411	rs117604343	3.03593e-11	-1.95269e-10	-0.833142	0.000239591	-1.95269e-10	-0.836065	0.000239881	-1.95269e-10	-0.835992
239581417	rs10802764	7.87272e-12	-1.48324	-0.699606	4.54821e-05	-1.79789	-0.699788	4.55438e-05	-1.79788	-0.699576
239581547	rs12129794	3.43624e-11	0.0674802	-0.776765	0.000132466	-0.7126	-0.716071	0.000132614	-0.712562	-0.716126
239581641	rs76334418	2.47963e-11	-1.95269e-10	-1.03555	0.000201926	-1.95269e-10	-1.0071	0.000202163	-1.95269e-10	-1.00706
239582634	rs76249996	4.38776e-11	-0.464842	-1.46361e-10	0.000553319	0.000934232	-1.46361e-10	0.000554033	0.00109123	-1.46361e-10
239583380	rs77704136	4.13926e-11	-0.523145	-1.46361e-10	0.000463738	-0.175681	-1.46361e-10	0.000464332	-0.175534	-1.46361e-10
239583542	rs7538577	2.43513e-11	-1.95269e-10	-1.05366	0.000197512	-1.95269e-10	-1.0292	0.000197744	-1.95269e-10	-1.02916
239584009	rs114948025	1.0003e-11	-1.94336	-1.46361e-10	7.94489e-05	-1.93989	-1.46361e-10	7.95419e-05	-1.93985	-1.46361e-10
239584624	rs12123979	3.53404e-11	-1.58544	0.904222	0.000310993	-1.50598	0.93075	0.000311455	-1.50595	0.931073
239585329	rs10802766	3.08817e-11	-0.0427751	-0.773309	0.000121982	-0.798825	-0.712304	0.000122118	-0.798789	-0.712359
239585876	rs12125061	3.89738e-11	-1.50577	0.922416	0.000347201	-1.4092	0.944107	0.000347721	-1.40917	0.944435
239585964	rs2354402	3.83657e-11	-1.50577	0.906691	0.000341755	-1.4092	0.928296	0.000342267	-1.40917	0.928624
239586677	rs78278538	9.93963e-12	-1.94972	-1.46361e-10	7.92597e-05	-1.94227	-1.46361e-10	7.93511e-05	-1.94225	-1.46361e-10
239586680	rs149936729	1.01454e-11	-1.92923	-1.46361e-10	7.74945e-05	-1.96479	-1.46361e-10	7.75824e-05	-1.96479	-1.46361e-10
239586859	rs12137093	6.41697e-11	-1.67927	1.59455	0.000641407	-1.55205	1.70072	0.000642425	-1.55211	1.70123
239587263	rs140872209	2.50276e-11	-1.95269e-10	-1.02627	0.00020418	-1.95269e-10	-0.995998	0.000204421	-1.95269e-10	-0.995953
239587512	rs7548324	3.39151e-11	-1.96055	1.23817	0.000278573	-1.96367	1.27835	0.000278999	-1.96367	1.27875
239587659	rs10925880	3.08817e-11	-0.0427751	-0.773309	0.000121982	-0.798825	-0.712304	0.000122118	-0.798789	-0.712359
239588497	rs75731445	1.09286e-11	-1.85487	-1.46361e-10	7.74888e-05	-1.96487	-1.46361e-10	7.75765e-05	-1.96487	-1.46361e-10
239588669	rs116754428	3.75205e-11	-0.621359	-1.46361e-10	0.000487582	-0.125542	-1.46361e-10	0.000488207	-0.125395	-1.46361e-10
239589017	rs10802767	4.88069e-12	-1.79377	-0.867187	3.42121e-05	-1.96373	-0.81869	3.42495e-05	-1.96372	-0.818737
239589541	rs10925883	6.97703e-12	-1.82363	-0.479994	4.86399e-05	-1.95206	-0.478494	4.8707e-05	-1.95206	-0.478246
239589704	rs77360725	5.601e-12	-1.43128	-1.09202	7.21551e-05	-0.939244	-1.09694	7.22409e-05	-0.939186	-1.09694
239589808	rs6429137	6.97194e-12	-1.82436	-0.479994	4.84437e-05	-1.9561	-0.478494	4.85106e-05	-1.9561	-0.478246
239589927	rs72754665	4.2856e-11	-1.82087	1.33246	0.00045784	-1.60615	1.41767	0.000458531	-1.60624	1.41814
239589997	rs72754666	2.70226e-11	-1.96397	1.01439	0.000219249	-1.96473	1.03994	0.000219578	-1.96474	1.04031
239590223	rs6429138	6.92757e-12	-1.83037	-0.480364	4.8427e-05	-1.95761	-0.477331	4.84939e-05	-1.95761	-0.477083
239591785	rs72754668	2.78231e-11	-1.96549	1.04511	0.00022656	-1.96283	1.07084	0.0002269	-1.96284	1.07121
239592178	rs4557960	7.06326e-12	-1.82436	-0.46698	4.91552e-05	-1.9561	-0.463914	4.92232e-05	-1.9561	-0.463664
239592534	rs10925884	7.06615e-12	-1.83625	-0.454676	4.96218e-05	-1.95899	-0.45158	4.96906e-05	-1.95899	-0.451327
239592577	rs72754669	4.36326e-11	-1.84129	1.37085	0.000456978	-1.64708	1.45672	0.000457671	-1.64717	1.45719
239592615	rs78340925	4.70253e-12	-1.60425	-1.0939	5.63514e-05	-1.18548	-1.09791	5.64181e-05	-1.18543	-1.09792
239593731	rs12128683	6.0495e-11	-1.84129	1.69761	0.00065622	-1.64708	1.81858	0.00065724	-1.64717	1.81909
239593843	rs10925885	7.06932e-12	-1.842	-0.448478	4.98688e-05	-1.96024	-0.445368	4.9938e-05	-1.96024	-0.445113
239594116	rs147990933	4.83695e-12	-1.57377	-1.09619	5.88602e-05	-1.14099	-1.09884	5.893e-05	-1.14094	-1.09884
239594216	rs12139749	4.46087e-11	-1.82656	1.37824	0.000471298	-1.62374	1.46423	0.000472013	-1.62383	1.46471
239594921	rs117622593	4.09643e-11	-1.95269e-10	-0.533545	0.000340996	-1.95269e-10	-0.483129	0.000341366	-1.95269e-10	-0.48318
239595136	rs7536303	2.38122e-11	-1.96159	0.885542	0.000220863	-1.93996	1.0225	0.000221202	-1.93999	1.02293
239595502	rs139387995	1.03939e-11	-1.90503	-1.46361e-10	7.97686e-05	-1.93587	-1.46361e-10	7.98557e-05	-1.93591	-1.46361e-10
239595512	rs7536688	7.25107e-12	-1.84183	-0.423267	5.13771e-05	-1.95392	-0.421883	5.14488e-05	-1.95392	-0.421623
239595973	rs12141057	4.53713e-11	-1.84581	1.41444	0.000488682	-1.61901	1.49572	0.000489428	-1.6191	1.4962
239596277	rs72754672	4.5807e-11	-1.83625	1.41444	0.000496627	-1.60288	1.49572	0.000497384	-1.60298	1.4962
239597165	rs6696246	6.44415e-12	-1.96552	-0.417553	5.34365e-05	-1.92034	-0.416164	5.35109e-05	-1.92035	-0.415903
239597175	rs6662827	4.39649e-12	-1.8039	-0.961543	5.09802e-05	-1.46138	-0.922184	5.10322e-05	-1.46146	-0.922215
239597345	rs6671410	6.44433e-12	-1.96549	-0.417553	5.38176e-05	-1.91324	-0.416164	5.38925e-05	-1.91324	-0.415903
239597783	rs6699243	6.42324e-12	-1.96552	-0.420803	5.3277e-05	-1.92034	-0.419153	5.33513e-05	-1.92035	-0.418889
239597790	rs9428833	3.32492e-11	-0.742217	-1.46361e-10	0.000423085	-0.267427	-1.46361e-10	0.000423624	-0.267286	-1.46361e-10
239597934	rs10925886	4.62596e-12	-1.76795	-0.946608	5.66112e-05	-1.37328	-0.905511	5.66681e-05	-1.37338	-0.905545
239598540	rs112532534	4.45295e-11	-1.81603	1.36594	0.00048716	-1.56951	1.44311	0.000487894	-1.56961	1.44358
239598610	rs113330470	1.26122e-11	-1.71159	-1.46361e-10	0.000109898	-1.61545	-1.46361e-10	0.000110021	-1.61546	-1.46361e-10
239598869	rs12134003	2.87781e-11	-1.73543	0.848801	0.000281498	-1.66524	0.990368	0.000281927	-1.66529	0.990811
239599148	rs4659545	5.78756e-12	-1.9622	-0.528331	4.71362e-05	-1.94115	-0.520813	4.72018e-05	-1.94115	-0.52055
239600308	rs72754679	4.57791e-11	-1.82633	1.40391	0.000497841	-1.58638	1.48166	0.000498595	-1.58648	1.48214
239600733	rs61834687	2.80643e-11	-1.73543	0.823686	0.000274269	-1.66524	0.964353	0.000274687	-1.66529	0.964793
239601307	rs6676664	3.83698e-12	-1.85131	-1.05025	2.77726e-05	-1.96118	-1.02977	2.78051e-05	-1.96117	-1.02974
239601547	rs6685478	6.78868e-12	-1.96402	-0.36697	5.52814e-05	-1.933	-0.36956	5.53593e-05	-1.93301	-0.369281
239601676	rs6687984	2.71366e-11	-1.79416	0.848801	0.000261314	-1.73964	0.990368	0.000261714	-1.73969	0.990811
239601840	rs4233478	2.35594e-11	-1.95269e-10	-1.08672	0.000185355	-1.95269e-10	-1.09273	0.000185564	-1.95269e-10	-1.09274
239601991	rs4263985	6.7774e-12	-1.96402	-0.368633	5.51592e-05	-1.933	-0.371773	5.52372e-05	-1.93301	-0.37149
239602042	rs4617391	4.22053e-12	-1.80967	-0.996612	4.86077e-05	-1.47162	-0.959596	4.86573e-05	-1.4717	-0.959627
239602182	rs116035551	1.0445e-11	-1.90012	-1.46361e-10	8.00452e-05	-1.93241	-1.46361e-10	8.01324e-05	-1.93245	-1.46361e-10
239602365	rs74559312	5.1262e-11	-1.95269e-10	-0.309298	0.000438027	-1.95269e-10	-0.232719	0.000438565	-1.95269e-10	-0.232626
239603109	rs4486441	6.9246e-12	-1.96402	-0.347147	5.63862e-05	-1.933	-0.349771	5.64659e-05	-1.93301	-0.349489
239603525	rs140235285	5.18257e-12	-1.58426	-1.01669	5.63247e-05	-1.2745	-1.00937	5.63855e-05	-1.27456	-1.00936
239603722	rs80221376	5.32831e-12	-1.57672	-0.996489	5.81072e-05	-1.26437	-0.988341	5.81699e-05	-1.26444	-0.988327
239604102	rs138610798	2.95827e-11	-1.95269e-10	-0.859057	0.000215951	-1.95269e-10	-0.939948	0.0002162	-1.95269e-10	-0.939931
239604657	rs147437470	3.79106e-11	-1.95269e-10	-0.611017	0.000299864	-1.95269e-10	-0.611669	0.000300212	-1.95269e-10	-0.611645
239606858	rs17645304	4.72074e-11	-1.82633	1.43463	0.000513617	-1.58638	1.51286	0.000514396	-1.58648	1.51334
239608049	rs2354398	3.60754e-12	-1.89576	-1.06746	2.71076e-05	-1.96455	-1.05064	2.7139e-05	-1.96455	-1.05061
239608402	rs10925887	4.18673e-12	-1.80436	-1.00996	4.95055e-05	-1.43767	-0.975251	4.95557e-05	-1.43776	-0.97528
239609356	rs113003335	1.04844e-11	-1.89636	-1.46361e-10	7.79078e-05	-1.95947	-1.46361e-10	7.7996e-05	-1.95948	-1.46361e-10
239609437	rs113971942	6.66313e-12	-1.70933	-0.640329	5.17044e-05	-1.7804	-0.589052	5.17633e-05	-1.78042	-0.589029
239609456	rs147030723	4.58195e-12	-1.62548	-1.09864	4.54035e-05	-1.40034	-1.09907	4.5454e-05	-1.40036	-1.09907
239609477	rs2354399	6.97588e-12	-1.82727	-0.476515	5.60539e-05	-1.83799	-0.450695	5.61267e-05	-1.83805	-0.450475
239609595	rs2354400	1.02121e-10	1.09413	-0.714215	0.00070566	0.954587	-0.710452	0.000706722	0.954912	-0.710409
239609714	rs1938230	1.05568e-11	-1.94741	0.0579267	8.04476e-05	-1.95827	0.030871	8.05645e-05	-1.95827	0.0311911
239610620	rs6698111	3.76891e-12	-1.82097	-1.09849	4.99837e-05	-1.30678	-1.09652	5.00368e-05	-1.30685	-1.09653
239610656	rs61595023	1.20035e-10	1.42519	-0.883653	0.00107791	1.44559	-0.777814	0.00107972	1.446	-0.777676
239610900	rs8179373	3.83063e-12	-1.89538	-1.00784	4.44402e-05	-1.55087	-0.96999	4.44878e-05	-1.55092	-0.97
239611254	rs61834689	6.02823e-11	0.746632	-0.89384	0.000502872	0.695617	-0.790281	0.000503682	0.695958	-0.790146
239611319	rs58291256	4.61813e-11	0.472446	-0.886118	0.000406746	0.474014	-0.780826	0.000407469	0.474521	-0.780688
239611507	rs12141123	4.8732e-11	-1.70932	1.34941	0.000549535	-1.46156	1.45564	0.000550357	-1.46166	1.45609
239611812	rs6693126	1.39684e-10	1.57298	-0.879842	0.00125596	1.59382	-0.773164	0.00125809	1.59424	-0.773025
239612188	rs6681143	1.37178e-10	1.55611	-0.881071	0.00123303	1.57689	-0.774662	0.00123512	1.57731	-0.774524
239612814	rs12086449	8.21641e-12	-1.06189	-1.07823	0.000186752	-0.0330037	-1.05221	0.000186961	-0.0330145	-1.05222
239613067	rs72754690	9.96958e-12	-1.94671	-1.46361e-10	7.98421e-05	-1.93495	-1.46361e-10	7.99313e-05	-1.93497	-1.46361e-10
239613166	rs12118164	4.14161e-11	-1.70266	1.18008	0.000466552	-1.45224	1.28261	0.000467242	-1.45233	1.28305
239613433	rs117677435	2.45985e-11	-1.95269e-10	-1.04356	0.000196173	-1.95269e-10	-1.036	0.000196398	-1.95269e-10	-1.03599
239613451	rs61834709	1.14091e-10	1.36112	-0.870372	0.000951425	1.3046	-0.761639	0.000952999	1.30498	-0.761497
239613690	rs79328810	2.78023e-11	-1.95269e-10	-0.921126	0.000244865	-1.95269e-10	-0.814293	0.000245166	-1.95269e-10	-0.814198
239615365	rs6666589	2.65315e-10	2.19164	-0.856972	0.00240143	2.21422	-0.745404	0.0024056	2.21468	-0.745259
239615940	rs6669508	1.89276e-10	1.86901	-0.872054	0.00170619	1.8907	-0.763683	0.00170912	1.89114	-0.763542
239616225	rs148601791	3.27728e-11	0.287609	-1.04426	0.000499888	0.967466	-1.06808	0.000500593	0.967732	-1.06807
239616512	rs61834710	8.88279e-11	1.09305	-0.852596	0.00078815	1.09481	-0.740119	0.000789606	1.09537	-0.739973
239616730	rs2354395	1.44758e-10	1.57755	-0.848728	0.00138899	1.65678	-0.735455	0.00139166	1.65742	-0.735308
239617831	rs10925888	9.78069e-12	-1.96439	-0.00144648	8.06706e-05	-1.9163	-0.0083295	8.07874e-05	-1.9163	-0.00801521
239617971	rs7513717	1.50748e-10	1.61234	-0.842972	0.00144872	1.69196	-0.728525	0.00145151	1.69261	-0.728377
239618225	rs61834712	9.36507e-11	1.1261	-0.832774	0.000834295	1.12787	-0.716279	0.000835843	1.12844	-0.716128
239618371	rs7551209	1.54196e-10	1.63078	-0.838798	0.00148341	1.7106	-0.723507	0.00148627	1.71125	-0.723358
239618387	rs61834713	5.29396e-11	-0.277095	-1.46361e-10	0.000484271	-0.132354	-1.46361e-10	0.000485002	-0.131981	-1.46361e-10
239618810	rs6661441	1.55995e-10	1.63953	-0.835946	0.00150172	1.71945	-0.720083	0.00150462	1.7201	-0.719933
239619004	rs61834714	9.65529e-11	1.14948	-0.825634	0.000861369	1.15125	-0.707727	0.000862971	1.15182	-0.707575
239619387	rs34584779	4.70895e-12	-1.68672	-1.01007	6.31967e-05	-1.19331	-0.97544	6.32667e-05	-1.19332	-0.975453
239619540	rs72754696	1.36812e-11	-1.63022	-1.46361e-10	0.000108627	-1.62708	-1.46361e-10	0.00010876	-1.62699	-1.46361e-10
239619618	rs12144838	4.19929e-11	-1.647	1.13826	0.000482663	-1.37553	1.23985	0.000483372	-1.37563	1.24028
239619939	rs60374536	1.48392e-10	1.60362	-0.850013	0.00142389	1.68315	-0.737004	0.00142663	1.68379	-0.736857
239620629	rs61834716	1.51424e-10	1.62107	-0.847231	0.00145409	1.70079	-0.73365	0.00145689	1.70143	-0.733503
239620822	rs61834717	1.53126e-10	1.63078	-0.84576	0.00147104	1.7106	-0.731879	0.00147387	1.71125	-0.731731
239620947	rs76616666	3.52085e-11	0.355761	-1.04072	0.000543105	1.04515	-1.06285	0.000543872	1.04542	-1.06284
239621277	rs74149074	1.54402e-10	1.78586	-0.992545	0.00142858	1.86738	-0.917943	0.00143127	1.86804	-0.917856
239622368	rs10802768	1.06254e-11	-0.804976	-1.07802	0.000282297	0.3791	-1.05114	0.000282633	0.379163	-1.05115
239622508	rs147152314	9.83234e-12	-1.96057	-1.46361e-10	7.76089e-05	-1.96332	-1.46361e-10	7.76968e-05	-1.96332	-1.46361e-10
239622561	rs7519143	1.19678e-10	1.32792	-0.789364	0.00107511	1.32974	-0.664559	0.00107714	1.33033	-0.664399
239622939	rs58463672	1.63307e-10	1.65701	-0.807622	0.00158425	1.73712	-0.684254	0.00158732	1.73777	-0.684102
239622971	rs12048639	4.89382e-12	-1.65373	-1.00454	6.81793e-05	-1.12391	-0.968949	6.8255e-05	-1.12392	-0.968962
239623253	rs115454090	1.79235e-11	-1.36014	-1.46361e-10	0.000104496	-1.66585	-1.46361e-10	0.000104609	-1.6659	-1.46361e-10
239623317	rs16838358	1.75606e-10	1.72816	-0.806165	0.00170199	1.80906	-0.684503	0.00170531	1.80971	-0.684346
239623704	rs17584748	3.56674e-11	0.375546	-1.04756	0.000553536	1.06768	-1.06635	0.00055432	1.06795	-1.06634
239624017	rs16838359	1.95855e-10	1.83581	-0.804679	0.00190099	1.91787	-0.682735	0.00190471	1.91853	-0.682578
239624352	rs10754670	9.60352e-12	-0.91965	-1.06447	0.000237345	0.186929	-1.03241	0.000237623	0.186975	-1.03242
239624515	rs58716948	1.95294e-10	1.82686	-0.798594	0.00189754	1.90882	-0.675505	0.00190125	1.90948	-0.675347
239624531	rs115414917	8.79183e-11	0.230161	-1.46361e-10	0.000729547	0.277425	-1.46361e-10	0.000730472	0.277557	-1.46361e-10
239625061	rs61834720	1.3552e-10	1.43493	-0.772057	0.00122131	1.43678	-0.644104	0.00122363	1.43738	-0.643939
239625753	rs115731690	1.52033e-11	-1.52473	-1.46361e-10	0.000198393	-1.02475	-1.46361e-10	0.000198572	-1.02498	-1.46361e-10
239626368	rs16838363	2.31483e-10	2.0117	-0.813436	0.00210957	2.03379	-0.694547	0.00211321	2.03423	-0.694405
239626654	rs10802769	4.64624e-12	-1.69527	-1.01492	6.06135e-05	-1.22875	-0.981731	6.06821e-05	-1.22874	-0.981744
239626755	rs10925889	3.89849e-12	-1.87567	-1.00998	4.70855e-05	-1.48992	-0.973114	4.71376e-05	-1.48994	-0.973124
239626849	rs7517458	1.70197e-10	1.68324	-0.792529	0.00165298	1.76364	-0.66831	0.00165619	1.76429	-0.66815
239627451	rs12117089	2.04901e-10	-0.584812	1.66109	0.00372839	-0.0414812	1.95021	0.00373516	-0.0414461	1.95086
239628056	rs12120600	3.87645e-11	-1.66877	1.08003	0.000441426	-1.4053	1.18031	0.000442073	-1.40539	1.18074
239628135	rs183565115	1.0228e-11	-1.92112	-1.46361e-10	7.97122e-05	-1.93658	-1.46361e-10	7.97992e-05	-1.93662	-1.46361e-10
239630452	rs61834721	1.13062e-10	1.26319	-0.781495	0.00101713	1.26499	-0.655248	0.00101905	1.26557	-0.655086
239631858	rs10802770	4.38388e-12	-1.76974	-0.998576	5.47854e-05	-1.35059	-0.960987	5.48461e-05	-1.35061	-0.960998
239632055	rs10754671	7.02531e-12	-1.96412	-0.332604	5.94415e-05	-1.89014	-0.33987	5.95252e-05	-1.89013	-0.339608
239632087	rs61834722	2.88822e-10	2.21115	-0.791588	0.00282148	2.29714	-0.667128	0.00282709	2.29784	-0.66697
239632762	rs75650419	9.98315e-12	-1.94535	-1.46361e-10	7.82048e-05	-1.95567	-1.46361e-10	7.82943e-05	-1.95566	-1.46361e-10
239633070	rs1938235	5.00165e-12	-1.64821	-0.988271	7.67346e-05	-1.02405	-0.950601	7.68162e-05	-1.0241	-0.950615
239633075	rs7522967	2.34278e-10	-0.0605781	1.27084	0.00384281	0.389392	1.54957	0.00384959	0.38942	1.55017
239633100	rs61834723	1.43831e-10	1.55187	-0.829476	0.00128232	1.55375	-0.712326	0.00128475	1.55436	-0.712175
239633385	rs1938236	5.16431e-12	-1.64735	-0.957127	7.96451e-05	-1.02256	-0.914855	7.97296e-05	-1.02262	-0.91487
239634497	rs149770951	9.94743e-12	-1.94893	-1.46361e-10	7.74459e-05	-1.96542	-1.46361e-10	7.75338e-05	-1.96542	-1.46361e-10
239634790	rs77611755	4.65763e-11	0.646773	-1.05193	0.000535991	1.04128	-1.07216	0.000536652	1.04138	-1.07217
239635117	rs10157644	8.10531e-12	-1.6783	-0.475424	5.73689e-05	-1.77125	-0.494249	5.74485e-05	-1.77121	-0.494032
239635249	rs11805526	5.87365e-11	-0.173186	-1.46361e-10	0.000111685	-1.59932	-1.46361e-10	0.000111823	-1.59922	-1.46361e-10
239635259	rs80312496	1.55524e-11	-1.50203	-1.46361e-10	9.7254e-05	-1.73767	-1.46361e-10	9.73595e-05	-1.73772	-1.46361e-10
239635318	rs77933864	2.62275e-11	-1.95269e-10	-0.979437	0.000224151	-1.95269e-10	-0.902679	0.000224429	-1.95269e-10	-0.902574
239636180	rs12120903	9.80477e-12	-1.96338	-1.46361e-10	7.81713e-05	-1.9561	-1.46361e-10	7.82592e-05	-1.95611	-1.46361e-10
239636494	rs61834724	8.98812e-12	-1.21576	-0.83458	8.17591e-05	-1.11373	-0.797487	8.18467e-05	-1.11378	-0.79751
239636613	rs12726611	1.08821e-11	-1.85913	-1.46361e-10	7.74907e-05	-1.96484	-1.46361e-10	7.7579e-05	-1.96484	-1.46361e-10
239637175	rs137942238	1.79256e-11	-1.36002	-1.46361e-10	0.000141752	-1.36092	-1.46361e-10	0.000141938	-1.36074	-1.46361e-10
239638506	rs80016078	2.70741e-11	-1.95269e-10	-0.947668	0.000233095	-1.95269e-10	-0.863553	0.000233388	-1.95269e-10	-0.863432
239638879	rs79993105	4.56693e-11	0.594009	-1.01883	0.000486764	0.916561	-1.04378	0.000487434	0.916793	-1.04377
239640268	rs12136103	2.40917e-11	-1.6174	0.553022	0.000278177	-1.26874	0.581995	0.000278536	-1.26891	0.582322
239641202	rs12125436	2.46364e-11	-1.61042	0.5684	0.000290531	-1.24613	0.602839	0.000290903	-1.24631	0.603163
239641596	rs75732623	2.67722e-11	-1.95269e-10	-0.958884	0.000229845	-1.95269e-10	-0.877595	0.000230133	-1.95269e-10	-0.877477
239641624	rs75056001	2.6828e-11	-1.95269e-10	-0.956801	0.000230447	-1.95269e-10	-0.87498	0.000230736	-1.95269e-10	-0.874861
239641658	rs114696620	1.95131e-11	-1.27516	-1.46361e-10	0.000111026	-1.60523	-1.46361e-10	0.000111145	-1.60529	-1.46361e-10
239642878	rs72754702	2.49003e-11	-1.60257	0.5712	0.000289314	-1.24782	0.600331	0.000289688	-1.24799	0.60066
239643713	rs12117673	2.41618e-11	-1.63268	0.5712	0.000277248	-1.29042	0.600331	0.000277607	-1.29059	0.60066
239644286	rs72756703	2.42801e-11	-1.64018	0.583595	0.000277745	-1.30113	0.612833	0.000278106	-1.3013	0.613163
239645691	rs76206319	2.65891e-11	-1.95269e-10	-0.965744	0.000227866	-1.95269e-10	-0.88624	0.000228151	-1.95269e-10	-0.886124
239646186	rs77047706	2.6453e-11	-1.95269e-10	-0.970877	0.000226391	-1.95269e-10	-0.892738	0.000226673	-1.95269e-10	-0.892624
239648140	rs10802771	5.8106e-12	-1.69272	-0.793841	4.26369e-05	-1.77057	-0.791712	4.26942e-05	-1.77053	-0.791538
239648526	rs79258705	2.67394e-11	-1.95269e-10	-0.960109	0.000207883	-1.95269e-10	-0.978024	0.000208118	-1.95269e-10	-0.97803
239649310	rs116755255	7.5591e-11	0.0790909	-1.46361e-10	0.000698936	0.234559	-1.46361e-10	0.000699712	0.234535	-1.46361e-10
239649931	rs142925218	1.45914e-11	-1.56581	-1.46361e-10	0.00017351	-1.15876	-1.46361e-10	0.000173699	-1.15881	-1.46361e-10
239650284	rs12128278	2.35274e-11	-1.70321	0.615124	0.000261646	-1.39264	0.644633	0.000261989	-1.3928	0.644966
239650410	rs115478368	2.06334e-11	-1.21934	-1.46361e-10	0.000104723	-1.66368	-1.46361e-10	0.000104836	-1.66374	-1.46361e-10
239650743	rs61834725	9.78877e-12	-1.96501	-1.46361e-10	7.96625e-05	-1.9372	-1.46361e-10	7.97537e-05	-1.93719	-1.46361e-10
239651414	rs115753422	8.00826e-11	0.136812	-1.46361e-10	0.000742052	0.294419	-1.46361e-10	0.000742875	0.294395	-1.46361e-10
239651511	rs58532785	6.32675e-11	0.595321	-0.694195	0.000706524	0.986063	-0.740706	0.000707384	0.986164	-0.740723
239651600	rs77366411	1.43245e-11	-1.58427	-1.46361e-10	0.000100088	-1.70895	-1.46361e-10	0.000100214	-1.70883	-1.46361e-10
239651695	rs7549234	2.66075e-11	-1.95269e-10	-0.965054	0.000228065	-1.95269e-10	-0.885368	0.00022835	-1.95269e-10	-0.885252
239651698	rs58734274	6.07659e-11	0.60596	-0.745178	0.000681239	0.997483	-0.78857	0.00068207	0.997585	-0.788586
239651748	rs35192591	1.02777e-11	-1.18372	-0.732556	9.69807e-05	-1.0552	-0.685285	9.70835e-05	-1.05524	-0.685318
239652081	rs116496568	2.65805e-11	-1.95269e-10	-0.966067	0.000227774	-1.95269e-10	-0.886648	0.000228058	-1.95269e-10	-0.886532
239653949	rs61834727	2.86068e-11	-0.892601	-1.46361e-10	0.000293357	-0.63361	-1.46361e-10	0.000293773	-0.633325	-1.46361e-10
239655419	rs74592861	2.65989e-11	-1.95269e-10	-0.965377	0.000227972	-1.95269e-10	-0.885775	0.000228257	-1.95269e-10	-0.88566
239655431	rs75278246	2.32692e-11	-1.95269e-10	-1.09912	0.00018429	-1.95269e-10	-1.09849	0.000184499	-1.95269e-10	-1.09849
239656305	rs79656461	2.56088e-11	-1.95269e-10	-1.00331	0.000214403	-1.95269e-10	-0.947142	0.000214666	-1.95269e-10	-0.947049
239657703	rs77219640	2.55551e-11	-1.95269e-10	-1.00541	0.000213702	-1.95269e-10	-0.950415	0.000213964	-1.95269e-10	-0.950324
239657933	rs142199746	1.47005e-11	-1.55836	-1.46361e-10	8.90993e-05	-1.82525	-1.46361e-10	8.92099e-05	-1.82514	-1.46361e-10
239658090	rs116669504	2.68518e-11	-1.95269e-10	-0.955915	0.000230952	-1.95269e-10	-0.872791	0.00023124	-1.95269e-10	-0.872676
239658611	rs946355	2.57315e-11	-1.68342	0.68489	0.000288996	-1.36358	0.714991	0.000289377	-1.36373	0.715331
239658835	rs946356	2.57106e-11	-1.69033	0.690982	0.000287854	-1.37368	0.721135	0.000288234	-1.37384	0.721475
239658863	rs1796835	4.71863e-12	-1.82517	-0.869559	3.74851e-05	-1.82485	-0.866207	3.75345e-05	-1.82482	-0.866056
239659006	rs7516042	5.89137e-12	-1.69339	-0.779363	5.56435e-05	-1.50787	-0.788164	5.57174e-05	-1.50785	-0.787988
239659401	rs10495443	2.46843e-11	-1.73106	0.690982	0.000270956	-1.43418	0.721135	0.000271316	-1.43433	0.721475
239659454	rs12033290	8.31569e-12	-1.53172	-0.596385	8.56498e-05	-1.31549	-0.549239	8.57424e-05	-1.31551	-0.549277
239659632	rs113718712	3.23018e-11	-0.771125	-1.46361e-10	0.00022158	-0.914214	-1.46361e-10	0.000221792	-0.914395	-1.46361e-10
239659889	rs75628150	2.55358e-11	-1.95269e-10	-1.00616	0.000202384	-1.95269e-10	-1.00483	0.000202617	-1.95269e-10	-1.00482
239660170	rs116022290	2.65805e-11	-1.95269e-10	-0.966067	0.000227774	-1.95269e-10	-0.886648	0.000228058	-1.95269e-10	-0.886532
239660436	rs1338909	4.49655e-11	0.394756	-0.835107	0.00048226	0.649162	-0.785679	0.000482782	0.649129	-0.785697
239660684	rs77612043	1.26069e-11	-1.712	-1.46361e-10	0.00010506	-1.66046	-1.46361e-10	0.00010517	-1.66056	-1.46361e-10
239661743	rs17585014	2.41372e-11	-1.69714	0.634653	0.000260721	-1.3837	0.632149	0.000261061	-1.38385	0.632474
239661819	rs1796829	5.10292e-11	0.687891	-1.00174	0.000590909	1.08538	-1.01872	0.000591648	1.08549	-1.01871
239662777	rs76982618	2.05162e-11	-1.22503	-1.46361e-10	0.000151589	-1.29382	-1.46361e-10	0.000151739	-1.29397	-1.46361e-10
239662832	rs16838380	6.80929e-11	-0.761616	0.736242	0.00099233	-0.302728	0.887784	0.000993788	-0.302877	0.888268
239662993	rs115733946	2.7276e-11	-1.95269e-10	-0.940238	0.00023526	-1.95269e-10	-0.85431	0.000235556	-1.95269e-10	-0.854186
239664225	rs60281676	2.30718e-11	-1.72291	0.615278	0.00025413	-1.42194	0.644788	0.000254465	-1.42209	0.645122
239664607	rs188957060	1.00002e-11	-1.94364	-1.46361e-10	7.96809e-05	-1.93697	-1.46361e-10	7.97711e-05	-1.93697	-1.46361e-10
239665184	rs2354403	9.71858e-12	-1.29531	-0.676892	8.75065e-05	-1.21277	-0.630521	8.75991e-05	-1.21281	-0.630552
239665808	rs12034093	4.07274e-11	-1.95269e-10	-0.539345	0.000339723	-1.95269e-10	-0.486868	0.000340136	-1.95269e-10	-0.486788
239666113	rs2354404	9.41766e-12	-1.24335	-0.760313	8.28715e-05	-1.18553	-0.712176	8.29601e-05	-1.18557	-0.7122
239666568	rs2354405	9.81166e-12	-1.2553	-0.707375	8.58861e-05	-1.19796	-0.66402	8.59777e-05	-1.198	-0.664048
239667109	rs1782350	3.75897e-11	0.327985	-0.947503	0.000398354	0.578859	-0.906517	0.000398783	0.578827	-0.906542
239667800	rs1796828	4.31803e-11	0.232613	-0.713476	0.000469569	0.595648	-0.758832	0.000470138	0.595742	-0.758849
239667851	rs182680917	2.32781e-11	-1.95269e-10	-1.09873	0.000184245	-1.95269e-10	-1.09873	0.000184454	-1.95269e-10	-1.09874
239668981	rs12239665	6.8019e-11	-0.718058	0.691598	0.000996966	-0.251606	0.841323	0.000998423	-0.251757	0.841801
239669532	rs61834730	3.03383e-11	-0.833835	-1.46361e-10	0.000313179	-0.568224	-1.46361e-10	0.000313626	-0.567932	-1.46361e-10
239670297	rs139538216	2.61895e-11	-1.95269e-10	-0.980888	0.000203976	-1.95269e-10	-0.996999	0.000204202	-1.95269e-10	-0.997022
239670937	rs11807305	2.61873e-11	-1.95269e-10	-0.980973	0.000220303	-1.95269e-10	-0.919996	0.000220575	-1.95269e-10	-0.919896
239671473	rs6675823	2.73917e-11	-1.95269e-10	-0.936007	0.000236497	-1.95269e-10	-0.849064	0.000236795	-1.95269e-10	-0.848939
239671951	rs20437	4.14738e-11	0.157759	-0.678943	0.000447398	0.514796	-0.726349	0.000447939	0.514889	-0.726366
239672106	rs20438	2.77253e-11	-1.95269e-10	-0.9239	0.000240056	-1.95269e-10	-0.834126	0.00024036	-1.95269e-10	-0.833997
239673857	rs1796834	5.65739e-12	-1.78481	-0.728475	4.19527e-05	-1.85111	-0.727348	4.20093e-05	-1.85108	-0.727159
239674688	rs78284167	1.09068e-10	-1.95269e-10	0.445721	0.00100692	-1.95269e-10	0.599651	0.001008	-1.95269e-10	0.599586
239674774	rs77964775	2.91479e-11	-1.95269e-10	-0.873865	0.000255107	-1.95269e-10	-0.773315	0.000255433	-1.95269e-10	-0.773172
239674814	rs74784265	2.93605e-11	-1.95269e-10	-0.866597	0.000257672	-1.95269e-10	-0.76331	0.000258001	-1.95269e-10	-0.76317
239675501	rs74149085	2.66189e-11	-1.95269e-10	-0.964624	0.000223942	-1.95269e-10	-0.903611	0.000224216	-1.95269e-10	-0.903522
239676235	rs1782349	4.03746e-12	-1.85387	-0.996765	3.49458e-05	-1.79131	-0.969887	3.49903e-05	-1.79126	-0.969806
239676392	rs12136288	2.67825e-11	-0.233844	-0.724653	0.000356175	0.241974	-0.681551	0.000356562	0.241982	-0.681606
239677004	rs1782357	3.20814e-11	0.242808	-1.02078	0.000265524	0.289534	-1.02283	0.000265899	0.289745	-1.02276
239677185	rs12058126	7.43121e-10	3.06267	-0.698057	0.00509737	2.78846	-0.566981	0.00510325	2.7883	-0.566798
239677755	rs12136673	7.62163e-12	-1.95225	-0.263005	6.85186e-05	-1.8696	-0.218294	6.86067e-05	-1.86966	-0.218086
239678115	rs12118163	7.86527e-12	-1.95372	-0.230068	7.05897e-05	-1.87362	-0.184496	7.06807e-05	-1.87368	-0.184284
239678411	rs113566597	3.11647e-10	1.49563	-1.46361e-10	0.000793722	0.361733	-1.46361e-10	0.000794687	0.361815	-1.46361e-10
239678609	rs74622453	1.01331e-11	-1.93044	-1.46361e-10	8.12213e-05	-1.91782	-1.46361e-10	8.13124e-05	-1.91783	-1.46361e-10
239678866	rs1782356	2.08661e-11	-0.152978	-1.05514	0.000183654	-0.042608	-1.05934	0.000183911	-0.0423903	-1.05929
239679244	rs1796833	2.06268e-11	-0.152978	-1.06668	0.00018132	-0.042608	-1.07213	0.000181572	-0.0423903	-1.07209
239679427	rs1796832	2.18819e-11	-0.0885168	-1.07207	0.000192515	0.0237697	-1.07859	0.000192783	0.0239911	-1.07856
239679435	rs1796831	2.18045e-11	-0.0885168	-1.07561	0.000191925	0.0237697	-1.08166	0.000192191	0.0239911	-1.08163
239679543	rs1796830	2.03808e-11	-0.152978	-1.07868	0.000179158	-0.042608	-1.08412	0.000179406	-0.0423903	-1.08409
239679567	rs112593017	9.81986e-12	-1.96184	-1.46361e-10	7.7455e-05	-1.9653	-1.46361e-10	7.75428e-05	-1.9653	-1.46361e-10
239679786	rs12138748	7.58084e-12	-1.95762	-0.263005	6.74607e-05	-1.88516	-0.218294	6.75477e-05	-1.88521	-0.218086
239679881	rs9428835	1.86302e-11	-0.239608	-1.08185	0.000166349	-0.113937	-1.08698	0.000166576	-0.113733	-1.08695
239679930	rs9428836	1.93867e-11	-0.200797	-1.08086	0.000167697	-0.106696	-1.08614	0.000167927	-0.106489	-1.08612
239680061	rs35852026	4.91766e-11	-0.350829	-1.46361e-10	0.000550371	-0.00440695	-1.46361e-10	0.000550983	-0.00442889	-1.46361e-10
239680133	rs138748177	1.1869e-11	-1.77231	-1.46361e-10	8.43518e-05	-1.88	-1.46361e-10	8.44425e-05	-1.88006	-1.46361e-10
239680378	rs9428837	1.94928e-11	-0.195337	-1.08086	0.000171162	-0.0862448	-1.08614	0.000171398	-0.0860296	-1.08612
239680428	rs10925900	2.3956e-11	-0.339866	-0.730162	0.000292216	0.0580084	-0.695515	0.00029254	0.0580334	-0.695567
239680519	rs9428474	6.04332e-12	-1.46077	-0.986525	5.62228e-05	-1.31225	-0.973426	5.6306e-05	-1.31202	-0.973311
239680551	rs150607181	2.79087e-11	-0.917307	-1.46361e-10	0.000193462	-1.04992	-1.46361e-10	0.000193721	-1.04971	-1.46361e-10
239680901	rs9428475	1.81719e-11	-0.264633	-1.08174	0.000159651	-0.15528	-1.08673	0.000159869	-0.155079	-1.0867
239683289	rs9428838	5.84298e-12	-1.46967	-1.01133	5.17734e-05	-1.37122	-0.9969	5.18469e-05	-1.37104	-0.996798
239683556	rs12041334	6.65274e-12	-1.27351	-1.07771	8.99414e-05	-0.748291	-1.06755	9.00635e-05	-0.748109	-1.06751
239684015	rs1782351	2.4185e-11	0.0288404	-1.08935	0.000209407	0.120894	-1.09162	0.000209693	0.121108	-1.0916
239684050	rs1796836	2.31244e-11	-0.0160913	-1.08927	0.000200039	0.0749309	-1.09142	0.000200312	0.0751428	-1.0914
239684263	rs111599671	4.62462e-10	2.94955	-1.05923	0.00159245	2.13174	-1.07371	0.00159286	2.13088	-1.07372
239684585	rs12119752	6.81168e-12	-1.95042	-0.377192	6.09141e-05	-1.86993	-0.335605	6.09918e-05	-1.86998	-0.335412
239684679	rs76262955	1.21686e-09	3.56725	-0.709463	0.00459246	2.6973	-0.580131	0.00459427	2.69638	-0.579951
239684688	rs79076243	1.22324e-09	3.56725	-0.704238	0.00462022	2.6973	-0.574103	0.00462205	2.69638	-0.573922
239685061	rs12142001	6.73569e-12	-1.94876	-0.390068	6.03596e-05	-1.86583	-0.348849	6.04364e-05	-1.86588	-0.348657
239685285	rs11587861	2.8215e-11	-0.315669	-0.590722	0.000340038	0.061366	-0.547308	0.000340417	0.061396	-0.547358
239685709	rs1782352	9.26586e-12	-1.14482	-0.875094	9.78403e-05	-0.852101	-0.879562	9.79512e-05	-0.852125	-0.879539
239685723	rs12139491	1.06291e-11	-1.88265	-1.46361e-10	7.78775e-05	-1.95986	-1.46361e-10	7.79683e-05	-1.95983	-1.46361e-10
239686177	rs2248922	2.35532e-11	0.00631169	-1.0933	0.000203946	0.0978494	-1.09499	0.000204224	0.0980626	-1.09498
239686199	rs10925901	2.90188e-11	-0.319487	-0.558817	0.000359414	0.0807379	-0.511263	0.000359811	0.0807631	-0.511317
239686210	rs2248916	2.40905e-11	0.0288404	-1.09327	0.000208679	0.120894	-1.0951	0.000208963	0.121108	-1.09508
239686637	rs10925902	2.68014e-11	-0.354513	-0.60328	0.000321856	0.0182877	-0.559182	0.000322215	0.0183175	-0.559233
239686660	rs1625158	2.88581e-11	0.208834	-1.09269	0.000251917	0.308714	-1.09461	0.000252263	0.308939	-1.0946
239686818	rs10925903	7.61712e-10	3.14981	-0.760489	0.00295266	2.31476	-0.639296	0.0029539	2.31388	-0.639126
239687073	rs1628671	2.46174e-11	0.0514949	-1.09429	0.000213408	0.144064	-1.09586	0.000213699	0.144279	-1.09584
239687232	rs12240097	9.47307e-10	3.33862	-0.731245	0.00399419	2.58291	-0.605318	0.00399626	2.58212	-0.605142
239687975	rs116971226	4.36919e-11	-1.95269e-10	-0.469085	0.000324629	-1.95269e-10	-0.532316	0.000325032	-1.95269e-10	-0.53221
239688028	rs75473548	8.79303e-10	3.30278	-0.769895	0.00335937	2.45478	-0.650267	0.00336074	2.45388	-0.650099
239688069	rs1782353	6.85711e-12	-1.29491	-1.02605	6.17961e-05	-1.18199	-1.00917	6.18864e-05	-1.18176	-1.00908
239688078	rs1796837	2.71357e-11	0.149424	-1.09482	0.0002201	0.17516	-1.09608	0.000220395	0.175353	-1.09607
239688116	rs1782354	6.85586e-12	-1.30138	-1.01977	6.2307e-05	-1.18071	-1.00221	6.23998e-05	-1.18046	-1.00211
239688387	rs1782355	2.75539e-11	0.161944	-1.09205	0.000240342	0.260753	-1.09369	0.000240672	0.260976	-1.09367
239688488	rs9428476	6.3415e-12	-1.37936	-1.01977	5.85373e-05	-1.24312	-1.00221	5.86232e-05	-1.24289	-1.00211
239689200	rs113186682	9.60418e-10	2.62112	-1.46361e-10	0.00362704	1.88117	-1.46361e-10	0.00362843	1.88042	-1.46361e-10
239689684	rs12728618	2.6652e-11	-0.427241	-0.536142	0.000318897	-0.06251	-0.487621	0.000319251	-0.0624809	-0.487676
239689973	rs1218672	2.4991e-11	0.0684076	-1.09614	0.000213426	0.14546	-1.09717	0.000213715	0.145668	-1.09716
239690223	rs79134329	8.09377e-10	3.20416	-0.754142	0.00312621	2.36448	-0.631904	0.00312753	2.3636	-0.631733
239690740	rs12564240	2.77129e-11	-1.95269e-10	-0.924347	0.000228436	-1.95269e-10	-0.883744	0.000228708	-1.95269e-10	-0.883688
239690844	rs1218671	6.02463e-11	0.697439	-0.845244	0.00096377	1.36995	-0.814099	0.000964825	1.36996	-0.814143
239691201	rs1218670	2.86536e-11	0.206431	-1.0974	0.000250384	0.306257	-1.09826	0.000250726	0.306482	-1.09825
239691250	rs10925904	2.7236e-11	-0.30772	-0.633986	0.000328306	0.0701761	-0.59123	0.000328674	0.0702062	-0.591273
239691252	rs10925905	3.03446e-11	-0.195707	-0.63792	0.000370095	0.194102	-0.595342	0.000370511	0.194133	-0.595384
239691273	rs1218668	6.525e-12	-1.32823	-1.04237	6.03838e-05	-1.18647	-1.0278	6.04718e-05	-1.18624	-1.02772
239691313	rs72756730	9.85228e-12	-1.95854	-1.46361e-10	8.77154e-05	-1.8409	-1.46361e-10	8.78119e-05	-1.84094	-1.46361e-10
239691469	rs1218667	2.49038e-11	0.0654569	-1.09668	0.000217098	0.163035	-1.09768	0.000217389	0.163234	-1.09768
239691760	rs1218666	6.73195e-12	-1.30252	-1.03686	6.25121e-05	-1.15808	-1.02156	6.26038e-05	-1.15783	-1.02148
239692107	rs1218665	3.09502e-11	0.282504	-1.09637	0.000270867	0.384043	-1.09742	0.000271239	0.384272	-1.09741
239692170	rs10925906	7.66823e-10	3.13898	-0.74297	0.00298373	2.30485	-0.618917	0.00298501	2.30397	-0.618744
239692238	rs114065606	9.97004e-12	-1.94666	-1.46361e-10	8.03111e-05	-1.92909	-1.46361e-10	8.04024e-05	-1.92909	-1.46361e-10
239692326	rs113632365	9.80212e-12	-1.96365	-1.46361e-10	7.85831e-05	-1.95084	-1.46361e-10	7.86718e-05	-1.95085	-1.46361e-10
239692648	rs1218664	7.45462e-12	-1.20899	-1.02842	7.09034e-05	-1.04206	-1.01162	7.10095e-05	-1.04179	-1.01152
239693194	rs1310402	2.87899e-11	0.207906	-1.09413	0.000251305	0.307022	-1.09536	0.000251647	0.307235	-1.09534
239693206	rs147275300	1.13847e-11	-1.81398	-1.46361e-10	7.76679e-05	-1.96256	-1.46361e-10	7.77558e-05	-1.96256	-1.46361e-10
239693209	rs72756737	6.04083e-12	-1.41837	-1.02934	5.73119e-05	-1.25055	-1.01594	5.7395e-05	-1.25033	-1.01585
239694101	rs1218663	3.17792e-11	0.303345	-1.09078	0.000283724	0.425412	-1.09241	0.000284116	0.42564	-1.09239
239695245	rs34987466	9.3219e-12	-1.16575	-0.848129	9.58211e-05	-0.905508	-0.847008	9.5928e-05	-0.905544	-0.846991
239695259	rs116006025	8.64929e-12	-1.21266	-0.876113	8.82636e-05	-0.959616	-0.875056	8.8362e-05	-0.959651	-0.87504
239695666	rs138784551	6.43083e-10	2.92895	-0.708919	0.00284528	2.21792	-0.579503	0.00284658	2.21706	-0.579323
239695745	rs12023096	3.24681e-11	0.324793	-1.09078	0.000309838	0.513458	-1.09241	0.000310269	0.513696	-1.09239
239695872	rs1977746	6.80431e-12	-1.30613	-1.02256	6.64785e-05	-1.11037	-1.00776	6.6577e-05	-1.11012	-1.00766
239696381	rs6676678	6.1417e-12	-1.4065	-1.02465	5.84382e-05	-1.23699	-1.01004	5.85232e-05	-1.23677	-1.00994
239696892	rs12097468	6.1586e-10	2.85531	-0.678539	0.00248047	2.04574	-0.544533	0.00248163	2.04488	-0.544347
239696984	rs12057489	1.21724e-11	-0.658182	-1.08889	0.00016629	-0.109884	-1.09138	0.000166511	-0.109671	-1.0914
239697081	rs116706907	9.92532e-12	-1.95116	-1.46361e-10	7.85588e-05	-1.95115	-1.46361e-10	7.86483e-05	-1.95115	-1.46361e-10
239697408	rs149910180	1.26727e-11	-1.70679	-1.46361e-10	0.000100406	-1.70578	-1.46361e-10	0.000100525	-1.70572	-1.46361e-10
239697499	rs10802772	2.93038e-11	-1.95269e-10	-0.868528	0.000223957	-1.95269e-10	-0.903547	0.000224224	-1.95269e-10	-0.903488
239697508	rs142178410	8.89283e-12	-1.21597	-0.845034	9.07085e-05	-0.963442	-0.843907	9.08098e-05	-0.963477	-0.84389
239697643	rs17585845	1.25047e-11	-1.72014	-1.46361e-10	7.78565e-05	-1.96013	-1.46361e-10	7.79459e-05	-1.96012	-1.46361e-10
239697735	rs80272406	3.67458e-12	-1.96382	-0.980985	3.09478e-05	-1.84091	-1.04179	3.09823e-05	-1.84092	-1.04179
239697958	rs1899610	8.44819e-12	-1.11111	-1.00118	8.47902e-05	-0.890027	-0.984792	8.49192e-05	-0.889747	-0.984686
239698012	rs4514231	8.51014e-12	-1.11111	-0.993878	8.54613e-05	-0.890027	-0.976909	8.55917e-05	-0.889747	-0.976799
239698550	rs112820295	1.49123e-10	0.758525	-1.46361e-10	0.00121023	0.783569	-1.46361e-10	0.00121135	0.783361	-1.46361e-10
239698862	rs10925907	2.10286e-11	-0.411148	-0.789213	0.000260637	-0.0067863	-0.745083	0.000260931	-0.00675471	-0.745121
```
