## Supplementary material for "Characterization of shared and ancestry-specific signals driving complex traits using multi-ancestry fine-mapping": susiex_nc3.cs80.summary

```
# chr1:238698959-239698959
CS_ID	CS_LENGTH	CS_PURITY	MAX_PIP_SNP	BP	REF_ALLELE	ALT_ALLELE	REF_FRQ	BETA	SE	-LOG10P	MAX_PIP	POST-HOC_PROB_POP1	POST-HOC_PROB_POP2
1	2	0.988137	rs11587347	239198959	G,G	C,C	0.903579,0.946429	0.047342,0.040718	0.00669838,0.0189842	11.8026,1.49531	0.699225	1	0.629694
2	1429	0	rs76747138	239155348	A,A	T,T	0.90159,0.89881	0.0142159,-0.0341412	0.00663768,0.0141743	1.4919,1.7956	0.0100989	0.418509	0.395974
3	1430	0	rs76747138	239155348	A,A	T,T	0.90159,0.89881	0.0142159,-0.0341412	0.00663768,0.0141743	1.4919,1.7956	0.0100588	0.418215	0.395992
```
