## Supplementary material for "Characterization of shared and ancestry-specific signals driving complex traits using multi-ancestry fine-mapping": orig_s1_snps

```
rs1333691
rs12023105
rs72770771
rs10127533
rs12143316
rs12047031
rs6672937
rs12737815
rs1413199
rs950125
rs6429382
rs1413217
rs10737885
rs12117732
rs12137258
rs12139866
rs4511097
rs4291486
rs1333708
rs1333707
rs59772375
rs1333706
rs139403974
rs12139379
rs55774246
rs34903326
rs4658864
rs4658865
rs77735060
rs112244112
rs113228828
rs12141580
rs12752166
rs10926886
rs1855370
rs13376286
rs10926887
rs6429383
rs4658500
rs66464429
rs67544178
rs10926889
rs1960825
rs4658866
rs4658867
rs10926890
rs4658868
rs4658869
rs12143822
rs7549075
rs10926892
rs4350190
rs4364863
rs7535663
rs7535698
rs55700423
rs12143306
rs10926893
rs12144177
rs111706742
rs12747159
rs57307702
rs10926894
rs10926895
rs10926896
rs61149330
rs6429385
rs12024116
rs12024121
rs7349072
rs7349105
rs7349160
rs2502298
rs72770788
rs149456252
rs10926897
rs10803094
rs10926898
rs12047740
rs12048485
rs12048486
rs12022794
rs72770791
rs4658501
rs113475622
rs59050309
rs4658502
rs4658503
rs12074294
rs11801704
rs4535989
rs151146376
rs4465187
rs4233436
rs28361423
rs12125155
rs5028617
rs4539121
rs6679275
rs4233437
rs11576249
rs4488014
rs10926901
rs12023627
rs7547883
rs4658370
rs12032023
rs4658504
rs6687165
rs34335749
rs10158147
rs10754788
rs10157714
rs77944505
rs56334592
rs113665130
rs10926903
rs10803095
rs10926904
rs10803096
rs4658505
rs10926905
rs12028291
rs10926906
rs10926907
rs10926908
rs10803097
rs55882067
rs76712070
rs60678430
rs7531247
rs7533752
rs7519728
rs7541983
rs10399641
rs28661485
rs4526599
rs4278360
rs77251079
rs2491825
rs112994375
rs2491826
rs111774268
rs79591964
rs4658507
rs2491827
rs2491828
rs78306812
rs2491829
rs111592205
rs112681049
rs11802974
rs2502328
rs75836965
rs77098332
rs112416095
rs12074188
rs12069613
rs2491831
rs2491832
rs10926914
rs12075717
rs141433038
rs12072337
rs35072399
rs12087532
rs12073551
rs56678006
rs148011120
rs12078494
rs12078540
rs12075066
rs2491833
rs6429389
rs6429390
rs6429391
rs9725721
rs12077950
rs146872804
rs79346268
rs2491834
rs9428549
rs10926915
rs2502331
rs2502341
rs2502342
rs2502345
rs147764178
rs2502346
rs2502347
rs9428555
rs2502349
rs2502350
rs112228827
rs76045733
rs76587768
rs74550685
rs2502351
rs12410668
rs2502352
rs2502353
rs2502354
rs3003536
rs2502355
rs10926919
rs2491837
rs2491838
rs76713886
rs2491839
rs2502357
rs2502358
rs3013381
rs2998667
rs3013382
rs3003537
rs2998669
rs115788614
rs4658512
rs2491840
rs2502303
rs12094078
rs12083626
rs12078920
rs2491842
rs12095436
rs12144075
rs58437742
rs2502307
rs2502308
rs12566301
rs12145244
rs55971751
rs6702710
rs6679417
rs6691818
rs6694599
rs11576569
rs72772621
rs2491844
rs11588023
rs34096042
rs111801696
rs6680828
rs80156699
rs4520405
rs2502310
rs3003538
rs77268054
rs3003539
rs3013383
rs2998670
rs3003541
rs185210379
rs2491845
rs2502312
rs6681494
rs2502313
rs12046058
rs7512379
rs3003542
rs3003543
rs3003544
rs2998671
rs3003545
rs3013384
rs2491846
rs10926925
rs34416956
rs11809000
rs11810424
rs10754789
rs2491850
rs6658433
rs35620910
rs2491852
rs2491853
rs71652450
rs58720427
rs6429397
rs77973801
rs71652451
rs35524051
rs79773388
rs6429398
rs6683933
rs6699089
rs10926926
rs10926927
rs2491855
rs2491856
rs2491857
rs72772631
rs74402706
rs6690593
rs2491858
rs2998673
rs34138643
rs3003546
rs12119914
rs113844045
rs113719890
rs2998675
rs4338338
rs4314871
rs72772634
rs2491859
rs12568565
rs79357580
rs7414276
rs147183510
rs2502318
rs184146799
rs78976339
rs2998676
rs72772640
rs10926930
rs2502319
rs2491862
rs4658518
rs184334795
rs77685864
rs2502322
rs2502323
rs10926932
rs2502324
rs2502325
rs4658519
rs7546962
rs12121901
rs55984498
rs112765836
rs61842473
rs58674081
rs4373743
rs56319236
rs6694874
rs6694974
rs6695381
rs10803101
rs10803102
rs61331651
rs6693271
rs12137513
rs12408389
rs12125307
rs73113538
rs7549760
rs7515153
rs3013386
rs75940789
rs4488015
rs12756973
rs112008915
rs35302264
rs12741729
rs4607871
rs138298061
rs12125270
rs28495771
rs1081093
rs1081091
rs6429401
rs6429402
rs6429403
rs10926937
rs77975015
rs10803103
rs75239857
rs116792448
rs7540707
rs143347964
rs12128441
rs78579981
rs76497544
rs6657349
rs10754793
rs10754794
rs10803104
1:243126171_G_A
1:243126171_G_T
rs6697552
rs6672908
rs12755613
rs10803105
rs4437860
rs4486435
rs2344124
rs7533316
rs59632995
rs59664819
rs61841073
rs10926938
rs34737235
rs59667422
rs10803106
rs61841077
rs113984469
rs4504875
rs2344127
rs147429540
rs142863791
rs3890401
rs1985630
rs10926940
rs59538793
rs72770173
rs143801015
rs6681095
rs3963804
rs12131267
rs12127896
rs2907188
rs2907186
rs2907176
rs16849072
rs59685357
rs71537307
rs7541014
rs192819534
rs112269685
rs142015555
rs71537308
rs3013394
rs3125019
rs71537309
rs2907167
rs2907166
rs7417508
rs150037191
rs116331668
rs6687553
rs6698688
rs3095111
rs2907152
rs34760728
rs12039141
rs2907147
rs2907145
rs56388369
rs3013414
rs377288051
rs2024149
rs2024145
rs10926942
rs145491467
rs2907127
rs10926943
rs141739893
rs1766022
rs1638373
rs4492598
rs806236
rs806235
rs61833087
rs17802044
rs61833092
rs12122221
rs9659792
rs12354168
rs12124446
rs4098386
rs61833099
rs1933281
rs147447783
rs61833102
rs12751568
rs9661810
rs12093457
rs149845292
rs187757896
rs9661960
rs9793444
rs61833113
rs146338983
rs9793014
rs12071912
rs6693895
rs9724830
rs115406015
rs144008029
rs9728539
rs61833143
rs4083922
rs806231
rs12080277
rs2065994
rs143220136
rs115626224
rs60101168
rs116826326
rs116319135
rs4658536
rs4658385
rs12131732
rs139090147
rs137998944
rs7523494
rs113296501
rs4658537
rs115911078
rs7531275
rs7531635
rs1796844
rs6677866
rs12043646
rs12023816
rs12139539
rs139574325
rs72757652
rs370953345
rs146422993
rs139889222
rs57810285
rs10803118
rs55945220
rs12123491
rs6429411
rs149141747
rs12124466
rs12143199
rs141683165
rs111310772
rs67686929
rs2787232
rs1796846
rs1796847
rs145779282
rs10754798
rs1766030
rs11585421
rs12068328
rs148125417
rs181435727
rs142269027
rs150855331
rs111683769
rs3015157
rs150645877
rs141164139
rs72757660
rs116434918
rs11583980
rs200644784
rs148304008
rs80029414
rs12136664
rs191681313
rs10926958
rs10803121
rs12061907
rs12402785
rs6695718
rs139003547
rs191956534
rs10803122
rs144586435
rs141141923
rs12116614
rs6694793
rs10926961
rs149581561
rs10926962
rs12049443
rs10926964
rs150363459
rs150208264
rs4469702
rs12026408
rs35214822
1:243368709_G_C
rs10926965
rs10926966
rs149106243
rs61833879
rs4546902
rs12039659
rs4614242
rs116018883
rs149541265
rs3932662
rs115151779
rs7539093
rs12124014
rs61833880
rs6688838
rs113109451
rs12135263
rs10803123
rs10926969
rs4565697
rs6659484
rs4408135
rs570497847
rs12740461
rs10803125
rs7528764
rs7518350
rs10926971
rs2171974
rs2171973
rs2171972
rs12737589
rs113860383
rs7516586
rs145591083
rs138113153
rs6662118
rs10926972
rs113907995
rs12079702
rs12080886
rs72757680
rs1565440
rs10926973
rs76382655
rs4634890
rs75731336
rs4658547
rs9803701
rs6679924
rs10803128
rs4658548
rs7531823
rs115946066
rs6669104
rs79951768
rs10926974
rs57113591
rs61833885
rs10926975
rs11807000
rs4658551
rs10926976
rs12744216
rs12736882
rs7549860
rs6689352
rs61833887
rs12749004
rs12749011
1:243409289_C_A
rs72757686
rs7517866
rs6662991
rs2046846
rs10926977
rs12097743
rs12145759
rs141358346
rs4658552
rs12732083
rs34379782
rs3896337
rs75986650
rs12723863
rs3904685
rs80017519
rs75616375
rs3904683
rs75050709
rs6668649
rs2087563
rs3904682
rs61833906
rs200380245
rs3897821
rs10803130
rs116232091
rs78871868
rs4146968
rs10737887
rs7535162
rs61833910
rs12122573
rs12741781
rs1060643
rs28599724
rs10926978
rs10926979
rs2275154
rs6429419
rs12755452
rs10803131
rs12760694
rs10803132
rs3926866
rs7525348
rs61833913
rs61833914
rs12026068
rs77446978
rs7521079
rs58823746
rs76138047
rs12740033
rs72757696
rs79529490
rs2171975
rs12134228
rs12742848
rs78849109
rs3818802
rs6682448
rs10926981
rs12748870
rs12074660
rs11805838
rs10926982
rs12079656
rs78868737
rs79753779
rs12091558
rs192542580
rs10803133
rs10754800
rs74875079
rs11807162
rs3943093
rs149311573
rs2490395
rs187973794
rs76473275
rs72759804
rs10926984
rs2484639
rs2484640
rs2490392
rs59614702
rs77827181
rs6658460
rs2636321
rs35166125
rs115516084
rs6692535
rs12084733
rs10926986
rs12085949
rs12759571
rs12758920
rs2490391
rs61833916
rs2932634
rs115779001
rs115493270
rs147089981
rs953492
rs976529
rs10926987
rs12061451
rs11809042
rs6429422
rs144024343
rs11587819
rs79489867
rs2783971
rs141660644
rs4658392
rs2992633
rs79666393
rs6703616
rs141522436
rs138874064
rs137903012
rs2783972
rs2636323
rs111916956
rs10926988
rs2802727
rs12145004
rs10926989
rs12145833
rs68192516
rs6671845
rs12746994
rs2451668
rs6701247
rs138797692
rs12058508
rs10158537
rs2970546
rs150922496
rs10926991
rs2490400
rs2451669
rs2636324
rs74701277
rs2275155
rs10926992
rs2802726
rs2802725
rs5027879
rs5027880
rs12065580
rs2802723
rs2802722
rs2783968
rs2783967
rs2783966
rs2783965
rs2783964
rs10926994
rs116629663
rs2636319
rs2636320
rs2783963
rs2802729
rs75904486
rs10926995
rs2992632
rs2256126
rs4146671
rs4658558
rs4658559
rs78425903
rs74974257
rs139427699
rs112640317
rs80076701
rs73118350
rs10803136
rs139495149
rs10754803
rs77240535
rs74666281
rs78450135
rs2802728
rs4658560
rs151044786
rs77406868
rs2970547
rs2932631
rs2490393
rs74950259
rs73118358
rs61833945
rs1466656
rs1467833
rs4658395
rs115785180
rs72759841
rs10927002
rs111234572
rs58693656
rs12042959
rs11579221
rs6695785
rs72759844
rs142159967
rs58560561
rs57809797
rs72759846
rs11808637
rs66691749
rs4658561
rs3753548
rs76163287
rs35872799
rs72759851
rs61833949
rs1538774
rs10927003
rs4658562
rs12239876
rs72759853
rs75940779
rs12023775
rs151010172
rs115766721
rs12239149
rs72759855
rs7531548
rs12048498
rs144346393
rs72759858
rs12116461
rs77149735
rs10803138
rs10927006
rs140370072
rs58417768
rs61833951
rs76017671
rs146660597
rs115502941
rs67807908
rs11801170
rs115450612
rs116833725
rs12029086
rs73118401
rs79105724
rs4658566
rs57481730
rs72759861
rs57296950
rs56133851
rs114417969
rs77463487
rs12120901
rs13374280
rs13374290
rs58458185
rs10803140
rs61242771
rs60543345
rs72759865
rs76667213
rs12129652
rs72759866
rs4658568
rs72759867
rs10927010
rs10927011
rs72759870
rs139089572
rs73120310
rs77727461
rs73120311
rs2039837
rs2039838
rs115462012
rs61270917
rs56394517
rs55696172
rs56179302
rs4658569
rs12035042
rs12037698
rs113685081
rs72759872
rs11581792
rs72759873
rs113210797
rs12131952
rs7513566
rs10927013
rs75979659
rs7538558
rs77376241
rs6429425
rs72759875
rs12136239
rs12132986
rs10927014
rs143216278
rs6669127
rs12049318
rs146372106
rs12138272
rs113081936
rs113572283
rs7537757
rs112837551
rs10927016
rs10927017
rs12140393
rs12140431
rs12140432
rs12118439
rs80068158
rs12039979
rs10803142
rs2039839
rs75551888
rs12049124
rs10927018
rs72759878
rs10927019
rs12117986
rs148116838
rs59653451
rs12119001
rs10927020
rs7524530
rs6685276
rs11809721
rs71652486
rs72759879
rs61833161
rs12144227
rs7551067
rs12140679
rs77509857
rs115995640
rs115136989
rs6702894
rs6702982
rs6665625
rs6703335
rs3006925
rs4403617
rs4658570
rs4658571
rs2997488
rs11800122
rs57753663
rs2997490
rs2997494
rs12127073
rs73120326
rs12127169
rs73120328
rs12739982
rs12739983
rs10803143
rs73120329
rs12743377
rs12743378
rs11799593
rs11801121
rs34297271
rs12028447
rs11810833
rs74150999
rs12046990
rs12022077
rs10927022
rs34862954
rs34788824
rs72759884
rs11799609
rs61833165
rs35488407
rs72759886
rs72759887
rs115662459
rs2226029
rs79168525
rs144565774
rs67312095
rs946823
rs10927024
rs34237495
rs80172520
rs60131673
rs61833166
rs2994323
rs2994322
rs10927025
rs3006916
rs2994321
rs12748751
rs2994320
rs2994339
rs3006917
rs56020665
rs3006918
rs1008173
rs12125812
rs12751210
rs1005723
rs2994330
rs3006922
rs10927026
rs2994329
rs72759890
rs10927027
rs113825057
rs3006923
rs142553495
rs2994328
rs4658574
rs2994327
rs3006924
rs2994326
rs41315868
rs12042298
rs884808
rs884328
rs3006926
rs76266738
rs3006927
rs3006928
rs111549327
rs112223723
rs3006933
rs55655818
rs10803144
rs74777638
rs9428576
rs10927028
rs12406958
rs12132661
rs12134270
rs10927029
rs14403
rs72759895
rs113544916
rs1058305
rs75847692
rs1058304
rs67027895
rs9428966
rs45498504
rs111667565
rs1417121
rs9803713
rs7523102
rs9803993
rs12045585
rs76243949
rs12140414
rs1538773
rs3006936
rs80139773
rs3006939
rs6704286
rs10737888
rs12408951
rs139948671
rs76202145
rs1578275
rs3006940
rs112646341
rs946824
rs79968007
rs10927031
rs115995907
rs4515770
rs7523742
rs75974519
rs79367267
rs73120396
rs9428579
rs139146421
rs78936363
rs13376709
rs73122359
rs143287659
rs3006942
rs115171732
rs10927033
rs116260792
rs7523198
rs59228876
rs72759896
rs7538011
rs10927035
rs6656918
rs12065411
rs73122363
rs10927036
rs10803146
rs7517340
rs1121276
rs112668057
rs7549780
rs77663640
rs6694738
rs2291410
rs60899765
rs78376566
rs2220276
rs1352162
rs140310911
rs78887304
rs115821750
rs116265639
rs3766673
rs10927039
rs77319923
rs3753549
rs12144559
rs144326340
rs75066105
rs114025835
rs145558771
rs141559781
rs35570502
rs10927040
rs10927041
rs2291409
rs12744297
rs80149251
rs7552982
rs2345282
rs72761606
rs12139282
rs148360362
rs6681024
rs147384665
rs115753893
rs10158176
rs12408455
rs11577632
rs12119594
rs6688135
rs2085555
rs74466119
rs12136847
rs75623523
rs12735854
rs115430437
rs2125233
rs116602592
rs113271243
rs320322
rs149248681
rs76680399
rs320323
rs320317
rs55778834
rs138645612
rs145630917
rs114543671
rs2125232
rs10159392
rs2345284
rs74808852
rs320302
rs10927043
rs2125231
rs72761619
rs10927044
rs12023642
rs3856231
rs145943320
rs9428581
rs9428582
rs72761624
rs10754806
rs11578459
rs112646892
rs61833198
rs426182
rs35978510
rs76718021
rs2168812
rs61833200
rs6657813
rs78401943
rs114071120
rs320308
rs320309
rs79380843
rs7556516
rs76898778
rs12037013
rs12034588
rs77200560
rs10927045
rs6675851
rs12032481
rs320313
rs320314
rs7528450
rs6671475
rs74965267
rs320316
rs12739344
rs6660534
rs77528444
rs11585986
rs12749316
rs144093357
rs145071536
rs12138753
rs320332
rs320331
rs320330
rs10927046
rs115431422
rs12138722
rs7522883
rs78209003
rs10927047
rs1486472
rs72761634
rs4658585
rs4658401
rs10754807
rs73124169
rs111366534
rs2631039
rs61833203
rs10927049
rs10927050
rs10927051
rs2290754
rs2290753
rs7552061
rs320334
rs10927052
rs78070702
rs115754292
rs7547861
rs10927053
rs12141946
rs12145558
rs12723537
rs79197197
rs77030218
rs139718462
rs74887645
rs145972342
rs320338
rs320337
rs10927055
rs12722863
rs4603115
rs76865922
rs114590673
rs11589907
rs142654738
rs12691547
rs113846194
rs12691548
rs77629275
rs7517732
rs114841527
rs10927056
rs10803150
rs75304868
rs12117580
rs11578053
rs10803151
rs114152031
rs167661
rs2087072
rs79127091
rs320318
rs4658403
rs10158245
rs12032342
rs6429430
rs114817042
rs320320
rs320321
rs1843655
rs78585987
rs10927058
rs406323
rs383701
rs4478795
rs114143228
rs10803152
rs4658588
rs185520525
rs12076373
rs10927059
rs1531243
rs6686591
rs7513049
rs6429431
rs7517921
rs1973284
rs12736275
rs6429433
rs320305
rs139611542
rs320304
rs320303
rs58594024
rs74153939
rs4658589
rs113807616
rs320345
rs116790446
rs320344
rs12038981
rs7533826
rs12747291
rs320342
rs1486475
rs320339
rs12140040
rs57774269
rs79561037
rs74403340
rs12143245
rs6676779
rs10927060
rs137927915
rs2125229
rs2034915
rs6687181
rs116040573
rs1809247
rs61833217
rs114313046
rs12144546
rs79433907
rs74151205
rs2125230
rs151290809
rs1458022
rs76089968
rs1458023
rs77182375
rs12145933
rs10927062
rs115540036
rs7514510
rs7548254
rs9782883
rs9782958
rs114515538
rs10803155
rs59953491
rs56158846
rs877970
rs897959
rs77735862
rs4553169
rs1458021
rs190197728
rs75277769
rs41269381
rs12124113
rs148563258
rs113818244
rs55774070
rs74151211
rs4658590
rs1379700
rs11586029
rs12125920
rs74151212
rs77973161
rs147832025
rs12139868
rs10927065
rs138973931
rs78612581
rs1545654
rs12031994
rs10803156
rs4565696
rs2881275
rs6667382
rs971285
rs2881274
rs79650823
rs6674314
rs112784321
rs76856798
rs12743000
rs114363325
rs10803158
rs10927067
rs10927068
rs141803204
rs1870272
rs74151215
rs57824597
rs9428970
rs73128280
rs2345994
rs141201811
rs897960
rs116203085
rs72761657
rs114101061
rs11588042
rs146332866
rs7545162
rs77887200
rs1458024
rs9287268
rs1531244
rs12048930
rs140242038
rs6682456
rs72761659
rs4132509
rs7551241
rs74828588
rs6429435
rs145544982
rs4639743
rs4610997
rs77891117
rs115113626
rs137926167
rs73128287
rs187393831
rs12142652
rs115231550
rs12047209
rs9287269
rs7553458
rs76397969
rs10927075
rs148998971
rs78631843
rs12403316
rs10733129
rs10927076
rs12116882
rs6672195
rs12097127
rs190939103
rs114920270
rs12746623
rs4658592
rs12034148
rs77030415
rs7534117
rs7512207
rs75382827
rs7514984
rs34477525
rs12744253
rs72761662
rs61833235
rs7523822
rs111536894
rs193107782
rs6691020
rs12136727
rs6703013
rs76075275
rs144872229
rs112229668
rs114142069
rs12136624
rs6681863
rs4484910
rs115801003
rs7552659
rs10927078
rs7552820
rs114857083
rs113085028
rs28869008
rs6665170
rs6429438
rs12127367
rs10803161
rs4518884
rs4313380
rs7519673
rs6429439
rs10927081
rs10157763
rs12049228
rs6659180
rs12021907
rs77700086
rs111546203
rs10927082
rs4402112
rs80240706
rs9428981
rs6688737
rs6699821
rs4614244
rs4590656
rs10803162
rs4593807
rs138178410
rs75965920
rs12138168
rs113005929
rs61833239
rs12045787
rs4322213
rs75405615
rs73117478
rs144237584
rs12094774
rs12752825
rs74394604
rs4430311
rs6658852
rs12753750
rs11579649
rs11590190
rs140079203
rs77991448
rs75763141
rs116364534
rs3008657
rs2953328
rs3008658
rs3008659
rs2953330
rs2953331
rs3008660
rs2953327
rs143968831
rs147304584
rs140364928
rs2953329
rs75201516
rs6665865
rs78486530
rs76284568
rs73119762
rs3008661
rs80058855
rs112666778
rs10927084
rs559089847
rs181000200
rs6672927
rs4497192
rs115231150
rs7545692
rs73119769
rs12083813
rs4412578
rs114470303
rs115548021
rs4266864
rs78506326
rs111950930
rs2675922
rs73119774
rs150286286
rs10737889
rs115008613
rs34179968
rs78595292
rs1914235
rs116474213
rs4658597
rs4658598
rs115016816
rs6680504
rs112340499
rs181029208
rs12128559
rs12136251
rs10754812
rs10754813
rs76697900
rs112426408
rs78249158
rs55919897
rs115570095
rs12090270
rs10803166
rs4658599
rs4658600
rs73119789
rs4658601
rs80278390
rs10927086
rs6670700
rs10927087
rs114599974
rs78464245
rs10803167
rs10803168
rs4658405
rs4658406
rs149761726
rs950398
rs950399
rs7517940
rs77669595
rs78926221
rs2048864
rs10927088
rs10927089
rs187649903
rs145692653
rs2206
rs11584607
rs2715571
rs10927090
rs80152307
rs76665757
rs115381705
rs10803169
rs115319094
rs10927091
rs114820700
rs6429441
rs149940088
rs4658605
rs74226431
rs73121428
rs118159431
rs149255255
rs79560401
rs75305496
rs74151242
rs12123018
rs76495481
rs76040062
rs1568103
rs76464284
rs33997688
rs148854472
rs496927
rs525234
rs559076
rs559080
rs471567
rs113280137
rs1223872
rs56079350
rs482261
rs524489
rs55990599
rs579388
rs543626
rs75512379
rs544739
rs545639
rs149431820
rs552372
rs552510
rs571592
rs35657386
rs990794
rs75823591
rs473129
rs472276
rs112637892
rs12132592
rs55870169
rs519449
rs113516811
rs10927093
rs112587863
rs113886075
rs34032398
rs112236910
rs56263910
rs989993
rs12405200
rs73121442
rs185330721
rs113373469
rs500202
rs12035268
rs2453191
rs80116665
rs73121445
rs112014775
rs484459
rs116050381
rs77932705
rs475891
rs146465091
rs495230
rs577605
rs61833250
rs66868871
rs113369911
rs476426
rs511659
rs12025333
rs145912317
rs12046323
rs7540098
rs139104576
rs2029742
rs71652501
rs77966485
rs495843
rs138212317
rs74663124
rs12093569
rs578085
rs10927094
rs960091
rs1223870
rs10803171
rs77342366
rs12038927
rs479829
rs115594360
rs12135671
rs2131817
rs113422653
rs115805440
rs61833251
rs1223869
rs56735818
rs11586609
rs2454224
rs2454223
rs79673865
rs112369510
rs7514607
rs12139617
rs572115
rs565235
rs546296
rs12026107
rs539760
rs61833253
rs75069476
rs6668711
rs59479151
rs61833254
rs505706
rs114382110
rs10927095
rs7521988
rs11586900
rs472967
rs7514764
rs7514845
rs113342438
rs12144073
rs570540
rs6691161
rs112216991
rs56046837
rs55734541
rs61833466
rs12760840
rs788838
rs71652502
rs67565855
rs56266892
rs4658609
rs7511723
rs61833468
rs34751500
rs1223878
rs60053485
rs693795
rs530352
rs115409575
rs554067
rs6671359
rs58305168
rs72763622
rs72763623
rs12096657
rs11591052
rs61833471
rs474895
rs479338
rs61833472
rs140699619
rs28670050
rs536441
rs576682
rs563775
rs12070771
rs563904
rs564887
rs10927097
rs73123810
rs12071930
rs12071931
rs1711347
rs10927098
rs1690633
rs520971
rs500337
rs500341
rs523878
rs73123813
rs12117180
rs12172723
rs551361
rs4596868
rs4537536
rs12119867
rs1223875
rs692981
rs1995144
rs12131092
rs55669101
rs75281702
rs504130
rs150163566
rs505173
rs74530645
rs1009375
rs74684338
rs12126763
rs12126831
rs6673663
rs12119931
rs12127679
rs6679148
rs1319790
1:244168335_G_A
rs55704249
rs150683974
rs12118536
rs11582480
rs61833476
rs28409015
rs6683057
rs10927099
rs510280
rs1607071
rs512825
rs12122270
rs10927100
rs12066849
rs12066942
rs12062118
rs12062173
rs12067035
rs12068130
rs12064447
rs570661
rs6429443
rs79344800
rs12124292
rs142234551
rs76810521
rs563745
rs11580734
rs12122824
rs34995539
rs67327808
rs10927101
rs67020168
rs10927102
rs72763650
rs1996337
rs76088242
rs476141
rs535493
rs12747556
rs80038556
rs7531050
rs61833501
rs73123837
rs61833502
rs145043912
rs2063912
rs61833503
rs60003191
rs75282637
rs473630
rs486918
rs12759328
rs10803173
rs551296
rs10927105
rs10927106
rs12744242
rs522870
rs6429444
rs6429445
rs148621759
rs494433
rs72763656
rs580980
rs576514
rs2353087
rs2353088
rs12041799
rs3002708
rs693150
rs12041895
rs141718549
rs11805717
rs113966129
rs12128817
rs12131509
rs10927108
rs12139851
rs753496
rs753495
rs12131048
rs114456278
rs73123848
rs2014888
rs1000544
rs12749525
rs1000543
rs1000451
rs1000452
rs11586962
rs9943265
rs1532314
rs73123850
rs79505543
rs113946659
rs113091514
rs111575955
rs73123855
rs116276871
rs35652893
rs34888551
rs142510702
rs73123860
rs73123862
rs6672888
rs74151275
rs12566026
rs67239851
rs73123864
rs144849313
rs7514371
rs2454222
rs73123866
rs73123869
rs12749307
rs2486535
rs79700454
rs1874782
rs6663441
rs2454221
rs34296453
rs1472244
rs1967129
rs7512607
rs73123875
rs74752158
rs2047137
rs2500489
rs76171005
rs73123876
rs2039789
rs73125638
rs6679245
rs189457911
rs59417641
rs2453203
rs12752868
rs2500487
rs67854820
rs12138959
rs1494122
rs11588046
rs6429446
rs12063742
rs2131814
rs2220817
rs35083998
rs115730473
rs12027747
rs78753716
rs1389622
rs61833507
rs35108413
rs79613313
rs11590416
rs115928976
rs58787003
rs12561872
rs2453188
rs112816882
rs73125648
rs143356038
rs59749311
rs59308862
rs1565824
rs75186608
rs114248736
rs144989572
rs3123390
rs2353097
rs10927118
rs6694869
rs2486537
rs10927120
rs79103411
rs12068258
rs74390716
rs2486538
rs12080257
rs115348966
rs116757488
rs148691425
rs143331248
rs139334258
rs2486540
rs12746634
rs12071089
rs115675526
rs11812032
rs144708067
rs77387554
rs2486541
rs149056755
rs77165625
rs77581475
rs112232952
rs1038973
rs2500488
rs6699951
rs35135921
rs2486542
rs2010620
rs716867
rs79770737
rs568110405
rs2486544
rs114435079
rs2486545
rs61833511
rs10927122
rs2500490
rs2454228
rs34176756
rs150633278
rs2454230
rs75832599
rs75534199
rs2454231
rs76586149
rs6667665
rs12743199
rs1494120
rs1494121
rs116704383
rs77816257
rs923903
rs1014647
rs10927123
rs2454238
rs74600394
rs2500491
rs76567118
rs147490792
rs2454237
rs76916222
rs2454235
rs10803174
rs10927124
rs2453197
rs114587692
rs12041654
rs2500493
rs2500494
rs2500495
rs61833532
rs2500496
rs115157573
rs2500497
rs2453198
rs2453199
rs4658409
rs2454234
rs2453200
rs2454233
rs1565825
rs7544966
rs2454232
rs11580691
rs2015399
rs184631689
rs60599295
rs4658613
rs73125693
rs12405642
rs10927125
rs12405933
rs72635930
rs72635931
rs12409359
rs12406798
rs72635932
rs76775421
rs869362
rs143568120
rs60518830
rs6668219
rs7523944
rs72763687
rs7536719
rs12035375
rs73127661
rs6663169
rs6663470
rs12723037
rs12727192
rs56688484
rs58061158
rs67041905
rs12727340
rs61180762
rs57516958
rs78831166
rs185709758
rs72763689
rs79985862
rs2500499
rs58359112
rs10927129
rs12040319
rs2883247
rs72763691
rs12040489
rs72635933
1:244273968_G_A
rs12044590
rs114018835
rs35942240
rs35346993
rs12042441
rs12745698
rs78658265
rs12039862
rs2253775
rs35039660
rs72635934
rs10927130
rs75579241
rs12041959
rs12044381
rs12732758
rs12732913
rs35676606
rs10927131
rs10927132
rs10803175
rs10927133
rs10927134
rs12042243
rs12725594
rs12729736
rs12743170
rs12043120
rs12410479
rs12026600
rs74531760
rs12410876
rs72635935
rs10927135
rs1981226
rs1981225
rs77139147
rs12070476
rs60162896
rs116318663
rs4612613
rs72765804
rs12562984
rs12044493
rs10927136
rs12044753
rs72635936
rs10927137
rs72635937
rs6695842
rs55649171
rs10803176
rs10803177
rs12123617
rs56039735
rs56184170
rs1974297
rs72635938
rs59412115
rs4111373
rs1416787
rs72635939
rs74322327
```
