## Supplementary material for "Characterization of shared and ancestry-specific signals driving complex traits using multi-ancestry fine-mapping": orig_s2_snps

```
rs1333691
rs12023105
rs72770771
rs10127533
rs12143316
rs12047031
rs6672937
rs12737815
rs1413199
rs950125
rs6429382
rs1413217
rs10737885
rs12043537
rs12117732
rs12137258
rs12139866
rs4511097
rs4291486
rs1333708
rs1333707
rs59772375
rs1333706
rs10926885
rs139403974
rs12139379
rs55774246
rs34903326
rs4658864
rs4658865
rs77735060
rs112244112
rs113228828
rs12141580
rs12752166
rs10926886
rs1855370
rs13376286
rs147669163
rs12045572
rs10926887
rs6429383
rs4658500
rs10926889
rs1960825
rs4658866
rs4658867
rs10926890
rs4658868
rs12143822
rs7549075
rs10926892
rs4350190
rs4364863
rs12143306
rs10926893
rs12144177
rs111706742
rs12747159
rs10926894
rs10926895
rs10926896
rs6429385
rs12024116
rs12024121
rs7349072
rs7349105
rs7349160
rs2502298
rs114804014
rs149456252
rs10926897
rs10803094
rs10926898
rs12047740
rs12048485
rs12048486
rs12022794
rs4658501
rs59050309
rs4658502
rs4658503
rs12074294
rs12034258
rs4535989
rs151146376
rs4465187
rs4639742
rs4233436
rs12125155
rs5028617
rs4539121
rs6679275
rs12027916
rs4233437
rs4488014
rs10926901
rs12023627
rs7547883
rs4658370
rs12032023
rs4658504
rs4271198
rs7526395
rs6687165
rs34335749
rs10158147
rs10754788
rs10157714
rs6429388
rs185876773
rs79837786
rs75369732
rs56334592
rs113665130
rs10926903
rs10803095
rs140999716
rs10926904
rs10803096
rs4658505
rs10926905
rs12028291
rs10926906
rs10926907
rs10926908
rs10803097
rs55882067
rs60678430
rs7531247
rs7533752
rs7519728
rs7541983
rs10399641
rs28661485
rs143363088
rs4526599
rs4278360
rs77251079
rs12031588
rs2491825
rs112994375
rs2491826
rs111774268
rs79591964
rs4658507
rs2491827
rs2491828
rs78306812
rs2491829
rs111592205
rs112681049
rs11802974
rs2502328
rs75836965
rs77098332
rs112416095
rs12074188
rs12069613
rs2491831
rs2491832
rs10926914
rs12075717
rs12072337
rs35072399
rs12087532
rs12073551
rs56678006
rs148011120
rs12078494
rs12078540
rs12075066
rs2491833
rs6429389
rs6429390
rs6429391
rs9725721
rs12077950
rs146872804
rs79346268
rs2491834
rs150302768
rs9428549
rs10926915
rs2502331
rs146989622
rs75337867
rs2502341
rs2502342
rs2502345
rs180929517
rs147764178
rs2502346
rs2502347
rs146947303
rs9428555
rs2502349
rs2502350
rs112228827
rs76045733
rs76587768
rs74550685
rs2502351
rs12410668
rs2502352
rs2502353
rs2502354
rs3003536
rs2502355
rs10926919
rs2491837
rs2491838
rs76713886
rs2491839
rs2502357
rs2502358
rs3013381
rs2998667
rs3013382
rs3003537
rs2998669
rs4658512
rs2491840
rs2502303
rs12094078
rs12083626
rs12078920
rs2491842
rs12095436
rs12144075
rs58437742
rs2502307
rs2502308
rs12566283
rs12566301
rs12145244
rs55971751
rs6702710
rs6679417
rs6691818
rs6694599
rs11576569
rs2491844
rs11588023
rs34096042
rs6680828
rs80156699
rs4520405
rs139293243
rs2502310
rs3003538
rs77268054
rs3003539
rs3013383
rs2998670
rs3003541
rs2491845
rs2502312
rs6681494
rs2502313
rs12046058
rs7512379
rs3003542
rs3003543
rs3003544
rs2998671
rs3003545
rs3013384
rs2491846
rs10926925
rs58220185
rs34416956
rs10754789
rs2491850
rs6658433
rs35620910
rs2491852
rs2491853
rs71652450
rs58720427
rs6429397
rs77973801
rs71652451
rs35524051
rs79773388
rs6429398
rs6683933
rs6699089
rs10926926
rs10926927
rs2491855
rs2491856
rs2491857
rs72772631
rs144531297
rs74402706
rs186406339
rs6690593
1:243094491_T_C
rs2491858
rs2998673
rs34138643
rs3003546
rs12119914
rs2998675
rs188216534
rs78388498
rs4338338
rs4314871
rs2491859
rs12568565
rs79357580
rs4658376
rs4658515
rs4658377
rs12564053
rs57056445
rs138357720
rs12402042
rs7414276
rs147183510
rs2502318
rs139687745
1:243102035_T_C
rs117484274
rs114614373
rs76817921
rs78976339
rs6675229
rs2998676
rs12405634
rs12405646
rs12402193
rs12402194
rs12401960
rs77603906
rs10926930
rs4658517
rs2502319
rs142033918
rs144606656
rs116234895
rs78117169
rs56705517
rs2491862
rs4658518
rs77685864
rs2502322
rs2502323
rs10926932
rs116426668
rs115212257
rs2502324
rs2502325
rs74400568
rs4658519
rs7546962
rs78734676
rs12121901
rs55984498
rs61842473
rs58674081
rs4373743
rs56319236
rs6694874
rs6694974
rs6695381
rs10803101
rs10803102
rs115158764
rs61331651
rs6693271
rs4658520
rs12137513
rs4658521
rs4658379
rs12408389
rs12125307
rs73113538
rs7549760
rs78024256
rs7515153
rs3013386
rs75940789
rs4488015
rs12756973
rs112008915
rs35302264
rs12741729
rs4607871
rs138298061
rs184094176
rs12125270
rs28495771
rs1081093
rs1081091
rs6429401
rs6429402
rs6429403
rs10926937
rs77975015
rs10803103
rs75239857
rs116792448
rs7540707
rs143347964
rs12128441
rs4454532
rs78579981
rs76497544
rs6657349
rs10754793
rs74371521
rs4658380
rs10754794
rs10803104
1:243126171_G_T
rs6697552
rs6672908
rs12755613
rs10803105
rs4437860
rs200255435
rs4486435
rs2344124
rs7533316
rs59632995
rs59664819
rs61841073
rs10926938
rs34737235
rs10803106
rs117330834
rs61841077
rs113984469
rs140475466
rs4504875
rs2344127
rs147429540
rs3890401
rs1985630
rs10926939
rs10926940
rs59538793
rs72770173
rs143801015
rs372220256
rs6681095
rs6689454
rs3963804
rs3125015
rs12131267
rs12127896
rs2907188
rs2907186
rs370842604
rs78757146
rs2907176
rs71537307
rs112269685
rs71537308
rs3013394
rs3125019
rs71537309
rs2907167
rs2907166
rs7417508
rs6687553
rs138564411
rs3095111
rs2907152
rs149136579
rs34760728
rs12039141
rs2907147
rs2907145
rs56388369
rs146009169
rs3013414
rs2024149
rs2024145
rs41378953
rs10926942
rs2907127
rs10926943
rs141739893
rs1766022
rs1638373
rs806236
rs192938247
rs806235
rs145109264
rs61833087
rs145003961
rs115885274
rs147359825
rs61833092
rs200597327
rs76233823
rs12122221
rs12354168
rs12124446
rs4098386
rs61833099
rs138586147
rs199620327
rs1933281
rs147447783
rs76216874
rs150343073
rs61833102
rs12751568
rs9661810
rs144503462
rs12093457
rs149845292
rs9661960
rs539849227
rs139385756
rs192177691
rs9793444
rs61833113
rs142668256
rs9793014
rs12071912
rs6693895
rs142959096
rs9724830
rs144008029
rs186899935
rs9728539
rs61833143
rs4083922
rs806231
rs12080277
rs2065994
rs143220136
rs116319135
rs4658536
rs4658385
rs12131732
rs113296501
rs4658537
rs7531635
rs1796844
rs4658387
rs12043646
rs13373876
rs12023816
rs12139539
rs139574325
rs6429410
rs6701379
rs72757652
rs55716084
rs182359900
rs1766014
rs139889222
rs10803118
rs55945220
rs12123491
rs147842193
rs149141747
rs12124466
rs12143199
rs118040227
rs3753544
rs12239096
rs3753542
rs111310772
rs67686929
rs2787232
rs1796846
rs1796847
rs75388769
rs74651335
rs1766026
rs4658538
rs10754798
rs74150943
rs4658539
rs79564830
rs3766666
rs200639442
rs141826657
rs117914446
rs12403784
rs1766030
rs201664760
rs11585421
rs12068328
rs12404805
rs148125417
rs73116143
rs73116145
rs147189619
rs3015157
rs150645877
rs146929801
rs138051001
rs143531955
rs146569733
rs149539044
rs72757660
rs4658541
rs4658542
rs4658543
rs12039211
rs200644784
rs138785235
rs141395992
rs80029414
rs12136664
rs10926958
rs141503707
rs10803121
rs12061907
rs12402785
rs11811155
rs150528795
rs145715683
rs117405224
rs10803122
rs189160238
rs138563657
rs149061415
rs9969992
rs12116614
rs10926961
rs145451020
rs10926962
rs75148356
rs12049443
rs149574017
rs10926964
rs200690860
rs9970736
rs150363459
rs10436951
rs61377372
rs4469702
rs12026408
rs35214822
1:243368709_G_C
rs12406654
rs10926965
rs10926966
rs61833879
rs4546902
rs12039659
rs4614242
rs3932662
rs115151779
rs151302646
rs145395289
rs12124014
rs61833880
rs6688838
rs12135263
rs10803123
rs187658563
rs10926969
rs4565697
rs6659484
rs4408135
rs374267597
rs12740461
rs10803125
rs7528764
rs7518350
rs10926971
rs2171974
rs2171973
rs2171972
rs12737589
rs113860383
rs7516586
rs181868125
rs6662118
rs10926972
rs12079702
rs12080886
rs72757680
rs1565440
rs10926973
rs146631609
rs148129822
rs4634890
rs4658547
rs9803701
rs143149106
rs10803128
rs4658548
rs146182869
rs6669104
rs10926974
rs61833885
rs10926975
rs11807000
rs4658551
rs10926976
rs12744216
rs12736882
rs144481121
rs6689352
rs117324416
rs61833887
rs12749004
rs12749011
rs6662991
rs2046846
rs10926977
rs12097743
rs12145759
rs4658552
rs12732083
rs3896337
rs12723863
rs3904685
rs3904683
rs75050709
rs6668649
rs2087563
rs3904682
rs61833906
rs200380245
rs3897821
rs10803130
rs78871868
rs4146968
rs10737887
rs148023945
rs7535162
rs61833910
rs140986104
rs117576876
rs12122573
rs12741781
rs1060643
rs28599724
rs10926978
rs10926979
rs2275154
rs12755452
rs75598609
rs76222756
rs10803131
rs184693618
rs10803132
rs7412259
rs3926866
rs7525348
rs61833913
rs61833914
rs12026068
rs7521079
rs58823746
rs76138047
rs12740033
rs2171975
rs116904519
rs12134228
rs12742848
rs3818802
rs6682448
rs10926981
rs12748870
rs12074660
rs11805838
rs10926982
rs12079656
rs143755285
rs79753779
rs12091558
rs10803133
rs10754800
rs11807162
rs4658555
rs145402854
rs146950336
rs3943093
rs2490395
rs76473275
rs149097301
rs10926984
rs2484639
rs2484640
rs2490392
rs77827181
rs2636321
rs115516084
rs141905181
rs79413051
rs12084733
rs10926986
rs12085949
rs12759571
rs12758920
rs2490391
rs61833916
rs2932634
rs953492
rs10926987
rs12061451
rs11809042
rs6429422
rs144024343
rs79489867
rs151220211
rs2783971
rs4658392
rs2992633
rs2783972
rs2636323
rs10926988
rs2802727
rs12145004
rs10926989
rs12145833
rs68192516
rs2451668
rs12058508
rs10158537
rs2970546
rs10926991
rs2490400
rs78239548
rs2451669
rs2636324
rs74701277
rs2275155
rs10926992
rs2802726
rs2802725
rs5027879
rs5027880
rs12065580
rs2802723
rs2802722
rs2783968
rs2783967
rs2783966
rs189178533
rs2783965
rs2783964
rs10926994
rs2636319
rs2636320
rs2783963
rs2802729
rs10926995
rs2992632
rs2256126
rs4146671
rs4658558
rs4658559
rs78425903
rs75179745
rs80076701
rs73118350
rs10803136
rs10754803
rs74666281
rs78450135
rs2802728
rs4658560
rs151044786
rs77406868
rs2970547
rs2932631
rs117872118
rs2490393
rs74950259
rs73118358
rs61833945
rs143072788
rs1466656
rs117055803
rs76897123
rs1467833
rs4658395
rs117714169
rs72759841
rs10927002
rs58693656
rs12042959
rs11579221
rs6695785
rs77664724
rs72759844
rs182831210
rs58560561
rs57809797
rs72759846
rs11808637
rs66691749
rs4658561
rs3753548
rs150371554
rs138331400
rs72759851
rs61833949
rs1538774
rs10927003
rs4658562
rs12239876
rs72759853
rs12023775
rs143626072
rs151010172
rs12239149
rs72759855
rs7531548
rs12048498
rs72759858
rs12116461
rs367724703
rs10803138
rs78200342
rs181049229
rs10927006
rs58417768
rs61833951
rs67807908
rs12029086
rs79105724
rs4658566
rs72759861
rs77463487
rs13374280
rs13374290
rs144613183
rs10803140
rs60543345
rs72759865
rs12129652
rs72759866
rs4658568
rs72759867
rs149049351
rs10927010
rs10927011
rs72759870
rs2039837
rs2039838
rs61270917
rs56394517
rs55696172
rs56179302
rs4658569
rs12035042
rs12037698
rs72759872
rs72759873
rs12131952
rs7513566
rs139769505
rs150055481
rs10927013
rs7538558
rs6429425
rs72759875
rs188926180
rs12136239
rs12132986
rs10927014
rs6669127
rs12049318
rs12138272
rs7537757
rs10927016
rs10927017
rs12140393
rs12140431
rs12140432
rs12118439
rs80068158
rs138800144
rs12039979
rs10803142
rs2039839
rs75551888
rs12049124
rs10927018
rs72759878
rs10927019
rs12117986
rs59653451
rs12119001
rs10927020
rs7524530
rs6685276
rs11809721
rs71652486
rs72759879
rs61833161
rs12144227
rs7551067
rs12140679
rs116877980
rs77509857
rs6702894
rs6702982
rs6665625
rs6703335
rs3006925
rs4403617
rs4658570
rs193184409
rs4658571
rs12022497
rs11800122
rs57753663
rs2997490
rs2997494
rs12127073
rs12127169
rs10803143
rs148205587
rs12028447
rs12046990
rs12022077
rs10927022
rs61833165
rs148470799
rs72759886
rs2226029
rs148842873
rs77086762
rs148029965
rs946823
rs10927024
rs80180786
rs61833166
rs2994323
rs2994322
rs10927025
rs3006916
rs2994321
rs12748751
rs2994320
rs2994339
rs3006917
rs56020665
rs3006918
rs1008173
rs12125812
rs12751210
rs1005723
rs2994330
rs3006922
rs10927026
rs2994329
rs72759890
rs10927027
rs139302348
rs3006923
rs142553495
rs2994328
rs4658574
rs2994327
rs3006924
rs2994326
rs12042298
rs884808
rs884328
rs3006926
rs184095465
rs3006927
rs3006928
rs3006933
rs55655818
rs10803144
rs74777638
rs9428576
rs10927028
rs12406958
rs12132661
rs12134270
rs10927029
rs14403
rs60418621
rs1058305
rs1058304
rs70961725
rs67027895
rs9428966
rs45498504
rs111667565
rs1417121
rs9803713
rs7523102
rs9803993
rs12045585
rs76243949
rs12140414
rs1538773
rs3006936
rs191429933
rs79457418
rs3006939
rs118172368
rs6704286
rs10737888
rs148330962
rs12408951
rs76202145
rs1578275
rs144367893
rs3006940
rs180837795
rs946824
rs10927031
rs183411269
rs115995907
rs74390128
rs4515770
rs7523742
rs79367267
rs73120396
rs9428579
rs182803927
rs13376709
rs73122359
rs76451913
rs150446712
rs145806103
rs3006942
rs10927033
rs7523198
rs59228876
rs72759896
rs7538011
rs10927035
rs6656918
rs12065411
rs73122363
rs148507617
rs10927036
rs10803146
rs7517340
rs1121276
rs117587483
rs112668057
rs7549780
rs77663640
rs6694738
rs148560234
rs2291410
rs60899765
rs2220276
rs1352162
rs3766673
rs10927039
rs3753549
rs12144559
rs75066105
rs191185012
rs12041448
rs35570502
rs12048730
rs118032457
rs10927040
rs10927041
rs2291409
rs12744297
rs1486474
rs139515720
rs7552982
rs117183265
rs2345282
rs72761606
rs12139282
rs6681024
rs10158176
rs12408455
rs185724630
rs12119594
rs6688135
rs2085555
rs12136847
rs12735854
rs2125233
rs113271243
rs320322
rs320323
rs320317
rs55778834
rs138645612
rs75651676
rs2125232
rs10159392
rs2345284
rs74808852
rs320302
rs10927043
rs2125231
rs116988079
rs10927044
rs12023642
rs3856231
rs9428581
rs10754806
rs11578459
rs112646892
rs61833198
rs426182
rs185660109
rs35978510
rs2168812
rs61833200
rs6657813
rs320308
rs320309
rs79380843
rs7556516
rs77266914
rs12037013
rs12034588
rs77200560
rs10927045
rs6675851
rs12032481
rs320313
rs320314
rs7528450
rs6671475
rs146779731
rs320316
rs12739344
rs6660534
rs11585986
rs12749316
rs144093357
rs145071536
rs4658584
rs12138753
rs147922713
rs320332
rs320331
rs320330
rs28484641
rs117787687
rs10927046
rs12138722
rs7522883
rs10927047
rs1486472
rs4658585
rs4658401
rs10754807
rs73124169
rs117927207
rs112110855
rs2631039
rs10927049
rs10927050
rs10927051
rs2290754
rs2290753
rs7552061
rs320334
rs10927052
rs74226418
rs115754292
rs7547861
rs10927053
rs12141946
rs12145558
rs12723537
rs79197197
rs77030218
rs146358694
rs74887645
rs184247153
rs320338
rs320337
rs10927055
rs12722863
rs4603115
rs11589907
rs183682419
rs12691547
rs78215385
rs113846194
rs12691548
rs77629275
rs7517732
rs10927056
rs10803150
rs201188949
rs79461924
rs12117580
rs10803151
rs167661
rs2087072
rs78808734
rs320318
rs4658403
rs79410507
rs12028812
rs10158245
rs12032342
rs6429430
rs320320
rs149770995
rs320321
rs1843655
rs142549010
rs117277940
rs10927058
rs406323
rs383701
rs75249463
rs4478795
rs10803152
rs4658588
rs77204777
rs12076373
rs10927059
rs1531243
rs6686591
rs7513049
rs6429431
rs7517921
rs1973284
rs12736275
rs6429433
rs320305
rs320304
rs320303
rs58594024
rs4658589
rs320345
rs116790446
rs320344
rs12038981
rs12747291
rs320342
rs1486475
rs79112494
rs320339
rs12140040
rs193013985
rs140702831
rs117990813
rs191907331
rs12143245
rs6676779
rs10927060
rs2125229
rs2034915
rs6687181
rs149718205
rs184238128
rs559799596
rs116040573
rs1809247
rs61833217
rs117380147
rs191561579
rs12144546
rs117955616
rs75474967
rs2125230
rs1458022
rs1458023
rs10927062
rs7514510
rs7548254
rs9782883
rs140098118
rs150309897
rs9782958
rs148286614
rs10803155
rs59953491
rs877970
rs12073035
rs897959
rs79472693
rs4553169
rs1458021
rs12124113
rs4658590
rs1379700
rs11586029
rs150484838
rs12125920
rs12139868
rs10927065
rs1545654
rs61264637
rs12031994
rs10803156
rs4565696
rs2881275
rs73128276
rs971285
rs2881274
rs118086219
rs6674314
rs76856798
rs12743000
rs184077836
rs114363325
rs10803158
rs10927067
rs10927068
rs1870272
rs76938173
rs76999655
rs57824597
rs9428970
rs2345994
rs897960
rs11588042
rs7545162
rs77887200
rs1458024
rs9287268
rs140375421
rs1531244
rs12048930
rs6682456
rs4132509
rs7551241
rs74828588
rs6429435
rs4639743
rs4610997
rs4369213
rs77891117
rs115113626
rs138309077
rs4372234
rs73128287
rs12142652
rs12047209
rs9287269
rs7553458
rs76397969
rs10927075
rs78631843
rs12403316
rs10733129
rs113113962
rs10927076
rs12116882
rs6672195
rs12097127
rs114920270
rs12746623
rs142913089
rs4658592
rs12034148
rs7534117
rs7512207
rs7514984
rs34477525
rs151287790
rs12744253
rs73117450
rs7523822
rs111536894
rs193107782
rs6691020
rs145490615
rs201621478
rs12136727
rs6703013
rs144872229
rs112229668
rs12136624
rs6681863
rs4484910
rs144153979
rs7552659
rs10927078
rs7552820
rs113085028
rs28869008
rs6665170
rs112212692
rs6429438
rs12127367
rs10803161
rs4518884
rs4313380
rs7519673
rs6429439
rs10927081
rs10157763
rs12049228
rs6659180
rs12021907
rs111967135
rs10927082
rs4402112
rs9428981
rs6688737
rs6699821
rs4614244
rs4590656
rs10803162
rs148232822
rs4593807
rs12138168
rs113005929
rs61833239
rs12045787
rs4322213
rs73117478
rs12752825
rs4430311
rs6658852
rs12753750
rs11579649
rs73117483
rs11590190
rs75801945
rs73117490
rs73117492
rs116364534
rs3008657
rs2953328
rs3008658
rs3008659
rs2953330
rs73117497
rs2953331
rs3008660
rs6680110
rs6656374
rs2953327
rs6659065
rs2953329
rs144417894
rs79997592
rs6665865
rs79399489
rs80058855
rs112666778
rs10927084
rs559089847
rs111530507
rs113094403
rs6672927
rs117789777
rs4497192
rs7545692
rs12083813
rs4412578
rs75553018
rs116923829
rs78189304
rs115548021
rs75992683
rs4266864
rs75866566
rs141507173
rs59182011
rs117926710
rs73119774
rs11581399
rs117682843
rs7553354
rs10737889
rs34179968
rs79764855
rs1914235
rs74495463
rs4658597
rs117171322
rs4658598
rs149520458
rs6680504
rs75044503
rs112340499
rs181029208
rs12128559
rs12136251
rs10754812
rs10754813
rs76697900
rs4354528
rs12090270
rs10803166
rs4658599
rs4658600
rs73119789
rs4658601
rs149694087
rs10927086
rs6670700
rs10927087
rs114599974
rs10803167
rs10803168
rs12044851
rs4658405
rs4658406
rs950398
rs950399
rs7517940
rs2048864
rs10927088
rs117276058
rs76698025
rs10927089
rs145692653
rs77246733
rs79304732
rs75318050
rs2206
rs11584607
rs76811260
rs79224321
rs75178107
rs10927090
rs10803169
rs60707695
rs575519546
rs10927091
rs58548297
rs58455293
rs7512051
rs6429441
rs73121419
rs112429149
rs58083940
rs55765500
rs60415843
rs4658605
rs73121424
rs74226431
rs73121425
rs140910536
rs118159431
rs117201088
rs139935220
rs74151242
rs12123018
rs1568103
rs33997688
rs148854472
rs496927
rs150932231
rs525234
rs78671804
rs77031742
rs559076
rs559080
rs471567
rs75207906
rs79143413
rs1223872
rs117366052
rs482261
rs524489
rs55990599
rs579388
rs543626
rs75512379
rs544739
rs545639
rs552372
rs143142552
rs552510
rs571592
rs74998433
rs35657386
rs990794
rs473129
rs472276
rs118004544
rs12032571
rs150389690
rs12132592
rs519449
rs10927093
rs73121439
rs34032398
rs989993
rs12405200
rs73121442
rs500202
rs12035268
rs77209392
rs2453191
rs80116665
rs73121445
rs484459
rs77932705
rs150773031
rs475891
rs140775187
rs61604664
rs145340443
rs73121452
rs77910996
rs495230
rs73121455
rs139668567
rs61833250
rs76984578
rs66868871
rs57735477
rs476426
rs117420129
rs511659
rs190815511
rs12025333
rs145912317
rs200071002
rs12046323
rs150212810
rs7540098
rs148764981
rs150735844
rs114625925
rs2029742
rs73121462
rs145650664
rs77966485
rs495843
rs138212317
rs74663124
rs12093569
rs578085
rs10927094
rs60388284
rs960091
rs73121466
rs1223870
rs139202779
rs10803171
rs73121471
rs77751202
rs12038927
rs479829
rs59948059
rs12135671
rs2131817
rs113422653
rs59069758
rs61833251
rs1223869
rs58391343
rs56735818
rs11586609
rs150493723
rs2454224
rs2454223
rs79673865
rs7514607
rs12139617
rs572115
rs57020958
rs565235
rs546296
rs12026107
rs539760
rs61833253
rs148941058
rs75069476
rs6668711
rs143954462
rs59479151
rs61833254
rs505706
rs57318119
rs10927095
rs7521988
rs11586900
rs59442416
rs73121485
rs472967
rs77666727
rs73121488
rs7514764
rs59248657
rs7514845
rs12144073
rs570540
rs6691161
rs73121490
rs73121493
rs56046837
rs55734541
rs61833466
rs12760840
rs788838
rs71652502
rs67565855
rs117347520
rs56266892
rs4658609
rs7511723
rs34751500
rs1223878
rs60053485
rs693795
rs530352
rs73121502
rs554067
rs6671359
rs58305168
rs72763622
rs72763623
rs11591052
rs61833471
rs479338
rs61833472
rs77197410
rs536441
rs576682
rs563775
rs563904
rs12031498
rs564887
rs117835008
rs10927097
rs73123810
rs1711347
rs10927098
rs1690633
rs520971
rs500337
rs500341
rs523878
rs73123813
rs117528879
rs12172723
rs551361
rs4596868
rs4537536
rs12119867
rs1223875
rs692981
rs1995144
rs12131092
rs55669101
rs504130
rs505173
rs1009375
rs12126763
rs12126831
rs6673663
rs12119931
rs12127679
rs6679148
rs1319790
1:244168335_G_A
rs55704249
rs78359239
rs11582480
rs112224513
rs28409015
rs6683057
rs10927099
rs510280
rs512825
rs12122270
rs141448268
rs570661
rs6429443
rs563745
rs11580734
rs12122824
rs150529501
rs34995539
rs67327808
rs10927101
rs67020168
rs10927102
rs12029481
rs1996337
rs76088242
rs476141
rs535493
rs12747556
rs7531050
rs61833501
rs73123837
rs61833502
rs2063912
rs61833503
rs60003191
rs473630
rs486918
rs10803173
rs551296
rs10927105
rs10927106
rs12744242
rs522870
rs6429444
rs6429445
rs580980
rs576514
rs12041799
rs3002708
rs693150
rs12041895
rs11805717
rs12131509
rs10927108
rs12139851
rs116217556
rs140916299
rs753496
rs12131048
rs73123848
rs2014888
rs1000544
rs1000543
rs1000451
rs1000452
rs11586962
rs137904411
rs9943265
rs1532314
rs73123850
rs78843720
rs113946659
rs113091514
rs111575955
rs73123855
rs73123860
rs73123862
rs74151275
rs12566026
rs73123864
rs2454222
rs73123866
rs73123869
rs2486535
rs79700454
rs1874782
rs6663441
rs2454221
rs34296453
rs1472244
rs1967129
rs73123875
rs74752158
rs2047137
rs2500489
rs76171005
rs73123876
rs2039789
rs73125638
rs59417641
rs2453203
rs12752868
rs2500487
rs67854820
rs117059994
rs12138959
rs1494122
rs72635929
rs11588046
rs6429446
rs12063742
rs2131814
rs1948636
rs2220817
rs35083998
rs115730473
rs12027747
rs1389622
rs61833507
rs35108413
rs79613313
rs11590416
rs58787003
rs12561872
rs2453188
rs73125648
rs78986091
rs59749311
rs59308862
rs1565824
rs146581662
rs3123390
rs2353097
rs10927118
rs2486537
rs10927120
rs79103411
rs12068258
rs74390716
rs2486538
rs199742313
rs12080257
rs148691425
rs143331248
rs139334258
rs2486540
rs12746634
rs12071089
rs115675526
rs11812032
rs77387554
rs2486541
rs77165625
rs77581475
rs112232952
rs1038973
rs2500488
rs6699951
rs35135921
rs2486542
rs79770737
rs2486544
rs114435079
rs2486545
rs61833511
rs10927122
rs2500490
rs2454228
rs34176756
rs2454230
rs75832599
rs75534199
rs2454231
rs76586149
rs6667665
rs12743199
rs1494120
rs1494121
rs923903
rs1014647
rs10927123
rs2454238
rs74600394
rs2500491
rs2454237
rs2454235
rs10803174
rs10927124
rs12041654
rs61833532
rs2500496
rs115157573
rs2500497
rs141565468
rs2453198
rs4658409
rs2454234
rs2453200
rs1565825
rs7544966
rs11580691
rs2015399
rs184631689
rs80122316
rs60599295
rs4658613
rs12405642
rs10927125
rs12405933
rs72635930
rs72635931
rs12409359
rs12406798
rs72635932
rs117978546
rs76775421
rs869362
rs60518830
rs6668219
rs7523944
rs72763687
rs7536719
rs12035375
rs73127661
rs6663169
rs6663470
rs12723037
rs12727192
rs56688484
rs58061158
rs67041905
rs12727340
rs61180762
rs57516958
rs78831166
rs79985862
rs144276155
rs2500499
rs58359112
rs10927129
rs12040319
rs2883247
rs12040489
rs72635933
1:244273968_G_A
rs12044590
rs35942240
rs35346993
rs12042441
rs12745698
rs12409046
rs12039862
rs2253775
rs35039660
rs72635934
rs73127684
rs10927130
rs73127686
rs75579241
rs12041959
rs12044381
rs12732758
rs12732913
rs35676606
rs112107203
rs112311587
rs10927131
rs10927132
rs10803175
rs10927133
rs10927134
rs73127700
rs78145394
rs12042243
rs56991739
rs12725594
rs12729736
rs12743170
rs12043120
rs12410479
rs73129208
rs73129212
rs12026600
rs74531760
rs12410876
rs56095447
rs72635935
rs56406118
rs10927135
1:244284484_T_A
rs1981226
rs1981225
rs77139147
rs141745825
rs138223185
rs12070476
rs60162896
rs116318663
rs4612613
rs72765804
rs12562984
rs12044493
rs10927136
rs12044753
rs72635936
rs10927137
rs72635937
rs6695842
rs55649171
rs77780176
rs10803176
rs10803177
rs12123617
rs56039735
rs56184170
rs1974297
rs72635938
rs59412115
rs4111373
rs1416787
rs72635939
rs7512683
rs74322327
```
