## Supplementary material for "Characterization of shared and ancestry-specific signals driving complex traits using multi-ancestry fine-mapping": s1.afreq

```
#CHROM	ID	REF	ALT	ALT_FREQS	OBS_CT
1	rs1333691	T	C	0.393638	1006
1	rs12023105	C	A	0.392644	1006
1	rs72770771	C	T	0.05666	1006
1	rs10127533	T	C	0.445328	1006
1	rs12143316	C	T	0.445328	1006
1	rs12047031	C	A	0.392644	1006
1	rs6672937	C	T	0.445328	1006
1	rs12737815	A	T	0.392644	1006
1	rs1413199	C	G	0.445328	1006
1	rs950125	G	A	0.0526839	1006
1	rs6429382	C	G	0.446322	1006
1	rs1413217	C	T	0.392644	1006
1	rs10737885	A	G	0.445328	1006
1	rs12117732	C	T	0.0427435	1006
1	rs12137258	T	C	0.0427435	1006
1	rs12139866	G	A	0.0526839	1006
1	rs4511097	G	A	0.445328	1006
1	rs4291486	C	T	0.445328	1006
1	rs1333708	C	T	0.445328	1006
1	rs1333707	C	A	0.39165	1006
1	rs59772375	C	A	0.0427435	1006
1	rs1333706	T	C	0.445328	1006
1	rs139403974	T	C	0.0526839	1006
1	rs12139379	T	C	0.0516899	1006
1	rs55774246	A	G	0.39165	1006
1	rs34903326	G	C	0.322068	1006
1	rs4658864	A	T	0.392644	1006
1	rs4658865	A	G	0.39165	1006
1	rs77735060	G	T	0.444334	1006
1	rs112244112	T	C	0.0417495	1006
1	rs113228828	T	C	0.0516899	1006
1	rs12141580	T	G	0.0516899	1006
1	rs12752166	C	G	0.392644	1006
1	rs10926886	A	G	0.444334	1006
1	rs1855370	T	C	0.150099	1006
1	rs13376286	A	C	0.392644	1006
1	rs10926887	G	A	0.0516899	1006
1	rs6429383	C	T	0.444334	1006
1	rs4658500	G	C	0.444334	1006
1	rs66464429	C	T	0.0705765	1006
1	rs67544178	G	A	0.0705765	1006
1	rs10926889	C	T	0.363817	1006
1	rs1960825	A	G	0.444334	1006
1	rs4658866	C	G	0.444334	1006
1	rs4658867	C	T	0.444334	1006
1	rs10926890	C	T	0.444334	1006
1	rs4658868	C	G	0.444334	1006
1	rs4658869	G	C	0.0218688	1006
1	rs12143822	G	C	0.363817	1006
1	rs7549075	T	G	0.444334	1006
1	rs10926892	G	A	0.373757	1006
1	rs4350190	C	T	0.368787	1006
1	rs4364863	T	A	0.373757	1006
1	rs7535663	C	T	0.0725646	1006
1	rs7535698	C	T	0.0705765	1006
1	rs55700423	G	A	0.0695825	1006
1	rs12143306	T	C	0.363817	1006
1	rs10926893	C	T	0.444334	1006
1	rs12144177	T	C	0.444334	1006
1	rs111706742	C	T	0.0616302	1006
1	rs12747159	A	G	0.149105	1006
1	rs57307702	G	A	0.0705765	1006
1	rs10926894	C	T	0.368787	1006
1	rs10926895	T	G	0.444334	1006
1	rs10926896	T	A	0.373757	1006
1	rs61149330	C	T	0.0705765	1006
1	rs6429385	G	A	0.411531	1006
1	rs12024116	G	A	0.43837	1006
1	rs12024121	G	T	0.437376	1006
1	rs7349072	A	T	0.439364	1006
1	rs7349105	G	A	0.427435	1006
1	rs7349160	C	T	0.439364	1006
1	rs2502298	A	G	0.677932	1006
1	rs72770788	C	T	0.0695825	1006
1	rs149456252	G	C	0.0208748	1006
1	rs10926897	A	G	0.445328	1006
1	rs10803094	T	C	0.445328	1006
1	rs10926898	G	T	0.444334	1006
1	rs12047740	T	C	0.363817	1006
1	rs12048485	T	A	0.455268	1006
1	rs12048486	T	A	0.384692	1006
1	rs12022794	G	T	0.0795229	1006
1	rs72770791	C	T	0.0685885	1006
1	rs4658501	C	G	0.440358	1006
1	rs113475622	A	G	0.028827	1006
1	rs59050309	G	A	0.0407555	1006
1	rs4658502	A	G	0.397614	1006
1	rs4658503	T	G	0.397614	1006
1	rs12074294	C	G	0.43837	1006
1	rs11801704	G	T	0.0377734	1006
1	rs4535989	A	G	0.39662	1006
1	rs151146376	T	G	0.0258449	1006
1	rs4465187	C	A	0.358847	1006
1	rs4233436	G	A	0.392644	1006
1	rs28361423	G	T	0.0119284	1006
1	rs12125155	G	A	0.0308151	1006
1	rs5028617	A	G	0.44334	1006
1	rs4539121	A	C	0.39662	1006
1	rs6679275	A	G	0.594433	1006
1	rs4233437	A	G	0.365805	1006
1	rs11576249	G	C	0.0119284	1006
1	rs4488014	C	T	0.358847	1006
1	rs10926901	C	T	0.359841	1006
1	rs12023627	G	A	0.359841	1006
1	rs7547883	T	G	0.39662	1006
1	rs4658370	G	A	0.349901	1006
1	rs12032023	C	T	0.348907	1006
1	rs4658504	T	C	0.588469	1006
1	rs6687165	T	G	0.406561	1006
1	rs34335749	A	G	0.201789	1006
1	rs10158147	G	C	0.589463	1006
1	rs10754788	C	T	0.382704	1006
1	rs10157714	T	C	0.581511	1006
1	rs77944505	G	A	0.0109344	1006
1	rs56334592	A	C	0.0626243	1006
1	rs113665130	C	T	0.114314	1006
1	rs10926903	C	T	0.545726	1006
1	rs10803095	T	C	0.545726	1006
1	rs10926904	T	G	0.54672	1006
1	rs10803096	A	G	0.544732	1006
1	rs4658505	C	T	0.544732	1006
1	rs10926905	A	G	0.715706	1006
1	rs12028291	G	A	0.543738	1006
1	rs10926906	C	G	0.429423	1006
1	rs10926907	T	C	0.543738	1006
1	rs10926908	G	C	0.429423	1006
1	rs10803097	C	T	0.596421	1006
1	rs55882067	C	T	0.170974	1006
1	rs76712070	A	G	0.0477137	1006
1	rs60678430	T	C	0.0377734	1006
1	rs7531247	A	G	0.714712	1006
1	rs7533752	T	A	0.714712	1006
1	rs7519728	C	A	0.170974	1006
1	rs7541983	G	A	0.714712	1006
1	rs10399641	C	T	0.715706	1006
1	rs28661485	A	G	0.759443	1006
1	rs4526599	C	T	0.170974	1006
1	rs4278360	A	G	0.170974	1006
1	rs77251079	C	T	0.0467197	1006
1	rs2491825	C	T	0.761431	1006
1	rs112994375	A	T	0.084493	1006
1	rs2491826	A	G	0.760437	1006
1	rs111774268	T	C	0.0397614	1006
1	rs79591964	G	A	0.0477137	1006
1	rs4658507	G	A	0.425447	1006
1	rs2491827	C	A	0.71173	1006
1	rs2491828	C	T	0.759443	1006
1	rs78306812	C	T	0.210736	1006
1	rs2491829	T	C	0.77833	1006
1	rs111592205	C	T	0.0397614	1006
1	rs112681049	C	A	0.0397614	1006
1	rs11802974	T	C	0.0477137	1006
1	rs2502328	A	G	0.759443	1006
1	rs75836965	T	A	0.0477137	1006
1	rs77098332	T	C	0.0477137	1006
1	rs112416095	G	C	0.0477137	1006
1	rs12074188	G	T	0.0477137	1006
1	rs12069613	A	T	0.0477137	1006
1	rs2491831	C	A	0.759443	1006
1	rs2491832	T	C	0.71173	1006
1	rs10926914	C	T	0.429423	1006
1	rs12075717	G	T	0.0477137	1006
1	rs141433038	A	T	0.00894632	1006
1	rs12072337	T	A	0.0477137	1006
1	rs35072399	C	T	0.0954274	1006
1	rs12087532	C	A	0.0477137	1006
1	rs12073551	T	A	0.0477137	1006
1	rs56678006	G	A	0.0477137	1006
1	rs148011120	G	A	0.0477137	1006
1	rs12078494	G	A	0.0477137	1006
1	rs12078540	G	A	0.0477137	1006
1	rs12075066	T	C	0.0477137	1006
1	rs2491833	T	C	0.71173	1006
1	rs6429389	C	T	0.0477137	1006
1	rs6429390	G	T	0.0477137	1006
1	rs6429391	T	G	0.0477137	1006
1	rs9725721	G	A	0.0477137	1006
1	rs12077950	T	C	0.0477137	1006
1	rs146872804	G	C	0.0328032	1006
1	rs79346268	G	C	0.0397614	1006
1	rs2491834	T	C	0.759443	1006
1	rs9428549	C	G	0.760437	1006
1	rs10926915	C	A	0.712724	1006
1	rs2502331	T	G	0.720676	1006
1	rs2502341	T	A	0.759443	1006
1	rs2502342	C	T	0.0447316	1006
1	rs2502345	A	G	0.796223	1006
1	rs147764178	C	T	0.105368	1006
1	rs2502346	G	A	0.0447316	1006
1	rs2502347	T	C	0.795229	1006
1	rs9428555	A	G	0.0397614	1006
1	rs2502349	G	A	0.0397614	1006
1	rs2502350	A	G	0.0447316	1006
1	rs112228827	G	A	0.0397614	1006
1	rs76045733	A	T	0.0397614	1006
1	rs76587768	C	T	0.0397614	1006
1	rs74550685	C	A	0.0397614	1006
1	rs2502351	T	G	0.0397614	1006
1	rs12410668	C	T	0.219682	1006
1	rs2502352	A	G	0.0397614	1006
1	rs2502353	C	T	0.0397614	1006
1	rs2502354	A	T	0.0447316	1006
1	rs3003536	C	T	0.0397614	1006
1	rs2502355	C	T	0.574553	1006
1	rs10926919	T	C	0.471173	1006
1	rs2491837	T	C	0.574553	1006
1	rs2491838	T	G	0.575547	1006
1	rs76713886	T	C	0.106362	1006
1	rs2491839	G	C	0.574553	1006
1	rs2502357	G	T	0.0397614	1006
1	rs2502358	A	G	0.574553	1006
1	rs3013381	A	T	0.574553	1006
1	rs2998667	G	A	0.0397614	1006
1	rs3013382	G	C	0.574553	1006
1	rs3003537	A	G	0.596421	1006
1	rs2998669	T	C	0.793241	1006
1	rs115788614	G	A	0.0228628	1006
1	rs4658512	T	C	0.534791	1006
1	rs2491840	A	C	0.574553	1006
1	rs2502303	G	C	0.574553	1006
1	rs12094078	C	T	0.196819	1006
1	rs12083626	G	A	0.196819	1006
1	rs12078920	A	G	0.196819	1006
1	rs2491842	A	G	0.595427	1006
1	rs12095436	C	T	0.284294	1006
1	rs12144075	C	T	0.0874751	1006
1	rs58437742	T	C	0.0874751	1006
1	rs2502307	T	G	0.0924453	1006
1	rs2502308	C	A	0.792247	1006
1	rs12566301	A	G	0.502982	1006
1	rs12145244	C	T	0.0924453	1006
1	rs55971751	A	G	0.196819	1006
1	rs6702710	G	A	0.0924453	1006
1	rs6679417	C	A	0.0924453	1006
1	rs6691818	A	G	0.0924453	1006
1	rs6694599	T	A	0.0924453	1006
1	rs11576569	C	T	0.357853	1006
1	rs72772621	A	T	0.0397614	1006
1	rs2491844	C	A	0.697813	1006
1	rs11588023	G	A	0.244533	1006
1	rs34096042	A	C	0.0815109	1006
1	rs111801696	G	T	0.0258449	1006
1	rs6680828	A	G	0.122266	1006
1	rs80156699	G	A	0.135189	1006
1	rs4520405	T	G	0.337972	1006
1	rs2502310	G	A	0.476143	1006
1	rs3003538	G	C	0.476143	1006
1	rs77268054	C	A	0.120278	1006
1	rs3003539	G	C	0.476143	1006
1	rs3013383	G	A	0.328032	1006
1	rs2998670	C	T	0.369781	1006
1	rs3003541	T	C	0.328032	1006
1	rs185210379	A	T	0.00994036	1006
1	rs2491845	C	T	0.328032	1006
1	rs2502312	G	A	0.328032	1006
1	rs6681494	C	T	0.328032	1006
1	rs2502313	C	T	0.207753	1006
1	rs12046058	T	C	0.207753	1006
1	rs7512379	G	A	0.486083	1006
1	rs3003542	T	C	0.329026	1006
1	rs3003543	T	C	0.667992	1006
1	rs3003544	T	C	0.329026	1006
1	rs2998671	C	G	0.329026	1006
1	rs3003545	T	A	0.329026	1006
1	rs3013384	T	G	0.329026	1006
1	rs2491846	C	T	0.542744	1006
1	rs10926925	G	A	0.149105	1006
1	rs34416956	G	A	0.126243	1006
1	rs11809000	A	C	0.0487078	1006
1	rs11810424	G	A	0.0497018	1006
1	rs10754789	A	G	0.550696	1006
1	rs2491850	C	G	0.154076	1006
1	rs6658433	T	C	0.675944	1006
1	rs35620910	G	A	0.125249	1006
1	rs2491852	G	A	0.151093	1006
1	rs2491853	C	G	0.150099	1006
1	rs71652450	G	A	0.125249	1006
1	rs58720427	C	T	0.337972	1006
1	rs6429397	G	A	0.550696	1006
1	rs77973801	C	T	0.150099	1006
1	rs71652451	G	C	0.126243	1006
1	rs35524051	T	C	0.126243	1006
1	rs79773388	T	A	0.126243	1006
1	rs6429398	A	C	0.550696	1006
1	rs6683933	C	T	0.54672	1006
1	rs6699089	T	C	0.54672	1006
1	rs10926926	G	C	0.54672	1006
1	rs10926927	G	A	0.547714	1006
1	rs2491855	C	T	0.149105	1006
1	rs2491856	C	T	0.833002	1006
1	rs2491857	T	C	0.33499	1006
1	rs72772631	G	A	0.212724	1006
1	rs74402706	C	A	0.213718	1006
1	rs6690593	C	T	0.547714	1006
1	rs2491858	C	A	0.0705765	1006
1	rs2998673	C	G	0.0646123	1006
1	rs34138643	T	C	0.486083	1006
1	rs3003546	A	G	0.0298211	1006
1	rs12119914	G	A	0.277336	1006
1	rs113844045	C	G	0.00894632	1006
1	rs113719890	A	G	0.00894632	1006
1	rs2998675	T	C	0.337972	1006
1	rs4338338	G	A	0.0725646	1006
1	rs4314871	C	T	0.0715706	1006
1	rs72772634	C	T	0.0238569	1006
1	rs2491859	T	G	0.567594	1006
1	rs12568565	A	G	0.0725646	1006
1	rs79357580	G	A	0.0477137	1006
1	rs7414276	A	G	0.0576541	1006
1	rs147183510	C	T	0.0576541	1006
1	rs2502318	G	C	0.477137	1006
1	rs184146799	C	T	0.00298211	1006
1	rs78976339	G	A	0.0576541	1006
1	rs2998676	C	T	0.534791	1006
1	rs72772640	A	G	0.026839	1006
1	rs10926930	C	T	0.203777	1006
1	rs2502319	A	C	0.565606	1006
1	rs2491862	C	T	0.534791	1006
1	rs4658518	T	G	0.292247	1006
1	rs184334795	C	A	0.00994036	1006
1	rs77685864	T	G	0.0576541	1006
1	rs2502322	T	A	0.534791	1006
1	rs2502323	A	T	0.549702	1006
1	rs10926932	T	A	0.477137	1006
1	rs2502324	G	A	0.548708	1006
1	rs2502325	G	C	0.564612	1006
1	rs4658519	C	T	0.12326	1006
1	rs7546962	T	C	0.107356	1006
1	rs12121901	T	C	0.122266	1006
1	rs55984498	G	A	0.122266	1006
1	rs112765836	C	T	0.0159046	1006
1	rs61842473	C	T	0.0914513	1006
1	rs58674081	T	C	0.107356	1006
1	rs4373743	G	A	0.122266	1006
1	rs56319236	G	A	0.0914513	1006
1	rs6694874	G	A	0.122266	1006
1	rs6694974	G	A	0.122266	1006
1	rs6695381	G	A	0.0914513	1006
1	rs10803101	C	A	0.122266	1006
1	rs10803102	G	A	0.122266	1006
1	rs61331651	C	T	0.05666	1006
1	rs6693271	T	G	0.122266	1006
1	rs12137513	C	T	0.314115	1006
1	rs12408389	C	T	0.0308151	1006
1	rs12125307	G	C	0.329026	1006
1	rs73113538	G	A	0.0308151	1006
1	rs7549760	A	G	0.281312	1006
1	rs7515153	G	A	0.298211	1006
1	rs3013386	A	T	0.271372	1006
1	rs75940789	C	T	0.271372	1006
1	rs4488015	G	A	0.399602	1006
1	rs12756973	A	G	0.399602	1006
1	rs112008915	G	A	0.0337972	1006
1	rs35302264	A	G	0.398608	1006
1	rs12741729	G	T	0.398608	1006
1	rs4607871	A	C	0.697813	1006
1	rs138298061	C	T	0.028827	1006
1	rs12125270	A	C	0.297217	1006
1	rs28495771	G	A	0.295229	1006
1	rs1081093	A	G	0.693837	1006
1	rs1081091	G	C	0.724652	1006
1	rs6429401	C	T	0.693837	1006
1	rs6429402	G	A	0.297217	1006
1	rs6429403	C	T	0.297217	1006
1	rs10926937	A	G	0.297217	1006
1	rs77975015	C	T	0.05666	1006
1	rs10803103	C	T	0.298211	1006
1	rs75239857	T	C	0.05666	1006
1	rs116792448	G	A	0.05666	1006
1	rs7540707	C	T	0.33996	1006
1	rs143347964	A	C	0.05666	1006
1	rs12128441	A	C	0.297217	1006
1	rs78579981	T	C	0.237575	1006
1	rs76497544	C	A	0.05666	1006
1	rs6657349	T	G	0.702783	1006
1	rs10754793	A	T	0.297217	1006
1	rs10754794	G	A	0.723658	1006
1	rs10803104	T	C	0.297217	1006
1	rs6697552	C	T	0.297217	1006
1	rs6672908	G	A	0.297217	1006
1	rs12755613	G	A	0.33996	1006
1	rs10803105	C	A	0.297217	1006
1	rs4437860	A	G	0.693837	1006
1	rs2344124	A	G	0.297217	1006
1	rs7533316	G	A	0.394632	1006
1	rs59632995	G	A	0.05666	1006
1	rs59664819	G	A	0.05666	1006
1	rs61841073	A	G	0.296223	1006
1	rs10926938	G	A	0.693837	1006
1	rs34737235	T	C	0.296223	1006
1	rs59667422	T	A	0.0159046	1006
1	rs10803106	G	T	0.296223	1006
1	rs61841077	C	T	0.291252	1006
1	rs113984469	T	C	0.0576541	1006
1	rs4504875	G	T	0.724652	1006
1	rs2344127	A	C	0.26839	1006
1	rs147429540	C	T	0.05666	1006
1	rs142863791	T	C	0.0357853	1006
1	rs3890401	C	T	0.297217	1006
1	rs1985630	T	C	0.297217	1006
1	rs10926940	G	A	0.297217	1006
1	rs59538793	C	T	0.337972	1006
1	rs72770173	T	C	0.33996	1006
1	rs143801015	G	A	0.05666	1006
1	rs6681095	T	C	0.0308151	1006
1	rs3963804	G	C	0.297217	1006
1	rs12131267	G	A	0.296223	1006
1	rs12127896	A	G	0.635189	1006
1	rs2907188	C	T	0.866799	1006
1	rs2907186	A	G	0.867793	1006
1	rs2907176	G	A	0.282306	1006
1	rs16849072	G	A	0.0149105	1006
1	rs59685357	T	C	0.0149105	1006
1	rs71537307	A	G	0.336978	1006
1	rs7541014	G	A	0.0149105	1006
1	rs192819534	T	C	0.0168986	1006
1	rs112269685	A	G	0.335984	1006
1	rs142015555	T	A	0.0298211	1006
1	rs71537308	G	A	0.335984	1006
1	rs3013394	C	T	0.634195	1006
1	rs3125019	G	A	0.635189	1006
1	rs71537309	C	A	0.335984	1006
1	rs2907167	G	A	0.634195	1006
1	rs2907166	G	A	0.634195	1006
1	rs7417508	G	A	0.353877	1006
1	rs150037191	G	A	0.0149105	1006
1	rs116331668	T	G	0.0109344	1006
1	rs6687553	A	G	0.349901	1006
1	rs6698688	G	A	0.0149105	1006
1	rs3095111	C	T	0.282306	1006
1	rs2907152	G	A	0.282306	1006
1	rs34760728	G	A	0.350895	1006
1	rs12039141	G	A	0.702783	1006
1	rs2907147	A	T	0.297217	1006
1	rs2907145	T	C	0.298211	1006
1	rs56388369	G	A	0.687873	1006
1	rs3013414	C	A	0.646123	1006
1	rs377288051	A	G	0.0139165	1006
1	rs2024149	C	A	0.370775	1006
1	rs2024145	T	C	0.671968	1006
1	rs10926942	C	G	0.2833	1006
1	rs145491467	G	A	0.0248509	1006
1	rs2907127	G	A	0.370775	1006
1	rs10926943	A	G	0.285288	1006
1	rs141739893	A	G	0.0646123	1006
1	rs1766022	C	T	0.666004	1006
1	rs1638373	T	C	0.666998	1006
1	rs4492598	C	T	0.0298211	1006
1	rs806236	G	A	0.95328	1006
1	rs806235	A	T	0.0626243	1006
1	rs61833087	C	T	0.0934394	1006
1	rs61833092	G	C	0.100398	1006
1	rs12122221	G	A	0.102386	1006
1	rs9659792	T	G	0.0119284	1006
1	rs12354168	C	T	0.323062	1006
1	rs12124446	G	A	0.100398	1006
1	rs4098386	T	G	0.33499	1006
1	rs61833099	G	A	0.114314	1006
1	rs147447783	C	T	0.323062	1006
1	rs61833102	G	A	0.11332	1006
1	rs12751568	C	T	0.0815109	1006
1	rs9661810	T	G	0.33499	1006
1	rs12093457	C	T	0.350895	1006
1	rs149845292	A	G	0.0695825	1006
1	rs187757896	T	C	0.0119284	1006
1	rs9661960	G	A	0.461233	1006
1	rs9793444	T	G	0.335984	1006
1	rs61833113	G	A	0.110338	1006
1	rs146338983	C	T	0.0139165	1006
1	rs9793014	T	C	0.109344	1006
1	rs12071912	C	T	0.335984	1006
1	rs6693895	G	A	0.349901	1006
1	rs9724830	C	T	0.348907	1006
1	rs115406015	T	C	0.0149105	1006
1	rs144008029	G	A	0.11829	1006
1	rs9728539	G	A	0.33499	1006
1	rs61833143	C	T	0.111332	1006
1	rs4083922	T	A	0.459245	1006
1	rs806231	G	A	0.0516899	1006
1	rs12080277	G	A	0.326044	1006
1	rs2065994	A	G	0.476143	1006
1	rs143220136	T	C	0.0695825	1006
1	rs115626224	A	G	0.0149105	1006
1	rs60101168	A	G	0.0139165	1006
1	rs116826326	T	G	0.0149105	1006
1	rs116319135	G	A	0.23161	1006
1	rs4658536	T	C	0.121272	1006
1	rs4658385	A	G	0.120278	1006
1	rs12131732	A	G	0.479125	1006
1	rs139090147	G	A	0.0238569	1006
1	rs7523494	A	C	0.0149105	1006
1	rs113296501	T	A	0.0854871	1006
1	rs4658537	G	T	0.117296	1006
1	rs115911078	C	G	0.00695825	1006
1	rs7531275	C	G	0.0129225	1006
1	rs7531635	C	G	0.714712	1006
1	rs1796844	T	C	0.506958	1006
1	rs6677866	T	C	0.0129225	1006
1	rs12043646	G	A	0.10338	1006
1	rs12023816	C	A	0.10338	1006
1	rs12139539	T	G	0.10338	1006
1	rs139574325	T	C	0.10338	1006
1	rs72757652	G	C	0.0705765	1006
1	rs370953345	G	A	0.0129225	1006
1	rs146422993	T	A	0.0129225	1006
1	rs139889222	T	G	0.0427435	1006
1	rs57810285	T	C	0.0129225	1006
1	rs10803118	A	G	0.377734	1006
1	rs55945220	T	C	0.0248509	1006
1	rs12123491	C	G	0.102386	1006
1	rs6429411	C	T	0.0129225	1006
1	rs149141747	C	T	0.115308	1006
1	rs12143199	A	G	0.10338	1006
1	rs141683165	C	T	0.0129225	1006
1	rs111310772	A	T	0.377734	1006
1	rs67686929	G	T	0.37674	1006
1	rs2787232	G	C	0.506958	1006
1	rs1796846	G	A	0.506958	1006
1	rs1796847	C	T	0.507952	1006
1	rs145779282	T	C	0.00795229	1006
1	rs10754798	G	A	0.101392	1006
1	rs1766030	T	C	0.508946	1006
1	rs11585421	C	T	0.377734	1006
1	rs12068328	T	C	0.377734	1006
1	rs148125417	T	C	0.0337972	1006
1	rs181435727	G	A	0.00894632	1006
1	rs142269027	C	T	0.0129225	1006
1	rs150855331	T	C	0.0129225	1006
1	rs111683769	T	C	0.0367793	1006
1	rs3015157	C	A	0.507952	1006
1	rs150645877	A	T	0.377734	1006
1	rs141164139	G	A	0.0129225	1006
1	rs72757660	C	T	0.0795229	1006
1	rs116434918	T	C	0.0407555	1006
1	rs11583980	A	G	0.0248509	1006
1	rs148304008	G	A	0.0387674	1006
1	rs80029414	C	T	0.377734	1006
1	rs12136664	T	A	0.0576541	1006
1	rs191681313	C	A	0.0228628	1006
1	rs10926958	A	C	0.378728	1006
1	rs10803121	A	T	0.532803	1006
1	rs12061907	C	T	0.336978	1006
1	rs12402785	C	T	0.895626	1006
1	rs6695718	G	A	0.0129225	1006
1	rs139003547	G	A	0.026839	1006
1	rs191956534	C	T	0.00695825	1006
1	rs10803122	A	T	0.489066	1006
1	rs144586435	T	C	0.028827	1006
1	rs141141923	C	T	0.0129225	1006
1	rs12116614	T	C	0.0298211	1006
1	rs6694793	C	A	0.0129225	1006
1	rs10926961	G	A	0.336978	1006
1	rs149581561	A	G	0.0139165	1006
1	rs10926962	T	C	0.380716	1006
1	rs12049443	T	C	0.49006	1006
1	rs10926964	G	A	0.489066	1006
1	rs150363459	C	G	0.379722	1006
1	rs150208264	T	C	0.0129225	1006
1	rs4469702	T	C	0.49006	1006
1	rs12026408	G	A	0.102386	1006
1	rs35214822	C	T	0.393638	1006
1	rs10926965	A	G	0.395626	1006
1	rs10926966	G	A	0.395626	1006
1	rs149106243	C	G	0.0129225	1006
1	rs61833879	T	C	0.10338	1006
1	rs4546902	A	T	0.379722	1006
1	rs12039659	C	T	0.49006	1006
1	rs4614242	T	G	0.883698	1006
1	rs116018883	A	G	0.0139165	1006
1	rs149541265	C	T	0.0467197	1006
1	rs3932662	A	G	0.883698	1006
1	rs115151779	T	G	0.379722	1006
1	rs7539093	C	T	0.0129225	1006
1	rs12124014	T	C	0.503976	1006
1	rs61833880	T	C	0.102386	1006
1	rs6688838	C	T	0.897614	1006
1	rs113109451	G	A	0.0377734	1006
1	rs12135263	C	G	0.50497	1006
1	rs10803123	T	A	0.503976	1006
1	rs10926969	G	A	0.50497	1006
1	rs4565697	A	C	0.377734	1006
1	rs6659484	A	G	0.888668	1006
1	rs4408135	C	G	0.897614	1006
1	rs570497847	A	G	0.0149105	1006
1	rs12740461	T	C	0.164016	1006
1	rs10803125	G	C	0.505964	1006
1	rs7528764	G	A	0.377734	1006
1	rs7518350	A	G	0.377734	1006
1	rs10926971	T	C	0.377734	1006
1	rs2171974	G	T	0.392644	1006
1	rs2171973	A	T	0.394632	1006
1	rs2171972	A	G	0.378728	1006
1	rs12737589	C	T	0.0636183	1006
1	rs113860383	T	C	0.0735586	1006
1	rs7516586	T	C	0.908549	1006
1	rs145591083	C	G	0.00994036	1006
1	rs138113153	A	C	0.0129225	1006
1	rs6662118	A	G	0.392644	1006
1	rs10926972	A	G	0.379722	1006
1	rs113907995	T	C	0.0367793	1006
1	rs12079702	A	G	0.377734	1006
1	rs12080886	T	C	0.377734	1006
1	rs72757680	G	A	0.0854871	1006
1	rs1565440	G	A	0.392644	1006
1	rs10926973	A	T	0.379722	1006
1	rs76382655	A	G	0.0129225	1006
1	rs4634890	A	C	0.508946	1006
1	rs4658547	T	G	0.90159	1006
1	rs9803701	T	C	0.90159	1006
1	rs6679924	G	C	0.0129225	1006
1	rs10803128	T	C	0.507952	1006
1	rs4658548	C	T	0.392644	1006
1	rs7531823	T	C	0.0129225	1006
1	rs115946066	T	C	0.028827	1006
1	rs6669104	C	T	0.377734	1006
1	rs79951768	G	C	0.0129225	1006
1	rs10926974	C	T	0.50497	1006
1	rs57113591	C	T	0.0129225	1006
1	rs61833885	C	A	0.102386	1006
1	rs10926975	C	T	0.263419	1006
1	rs11807000	A	T	0.0884692	1006
1	rs4658551	C	A	0.475149	1006
1	rs10926976	G	A	0.50497	1006
1	rs12744216	G	A	0.37674	1006
1	rs12736882	A	G	0.16501	1006
1	rs7549860	T	C	0.0129225	1006
1	rs6689352	C	T	0.37674	1006
1	rs61833887	G	A	0.0646123	1006
1	rs12749004	C	T	0.378728	1006
1	rs12749011	C	T	0.37674	1006
1	rs72757686	G	C	0.0258449	1006
1	rs7517866	T	C	0.0129225	1006
1	rs6662991	A	G	0.375746	1006
1	rs2046846	A	G	0.898608	1006
1	rs10926977	T	G	0.102386	1006
1	rs12097743	G	C	0.377734	1006
1	rs12145759	G	C	0.50497	1006
1	rs141358346	C	T	0.028827	1006
1	rs4658552	T	C	0.379722	1006
1	rs12732083	C	T	0.222664	1006
1	rs34379782	C	T	0.0258449	1006
1	rs3896337	C	T	0.50497	1006
1	rs75986650	T	C	0.0129225	1006
1	rs12723863	A	G	0.377734	1006
1	rs3904685	A	G	0.377734	1006
1	rs80017519	G	A	0.0208748	1006
1	rs75616375	G	A	0.0129225	1006
1	rs3904683	T	C	0.379722	1006
1	rs75050709	G	A	0.0536779	1006
1	rs6668649	T	C	0.377734	1006
1	rs2087563	C	A	0.521869	1006
1	rs3904682	T	A	0.520875	1006
1	rs61833906	T	C	0.0984095	1006
1	rs3897821	A	G	0.357853	1006
1	rs10803130	A	G	0.54175	1006
1	rs116232091	T	A	0.027833	1006
1	rs78871868	C	T	0.0984095	1006
1	rs4146968	G	A	0.887674	1006
1	rs10737887	T	C	0.90159	1006
1	rs7535162	T	G	0.346918	1006
1	rs61833910	C	G	0.0685885	1006
1	rs12122573	G	A	0.0984095	1006
1	rs12741781	T	G	0.354871	1006
1	rs1060643	G	C	0.0984095	1006
1	rs28599724	C	T	0.555666	1006
1	rs10926978	T	C	0.343936	1006
1	rs10926979	C	G	0.343936	1006
1	rs2275154	A	G	0.343936	1006
1	rs6429419	T	C	0.0129225	1006
1	rs12755452	C	G	0.343936	1006
1	rs10803131	A	G	0.343936	1006
1	rs12760694	C	T	0.027833	1006
1	rs10803132	T	C	0.343936	1006
1	rs3926866	G	C	0.0854871	1006
1	rs7525348	G	A	0.343936	1006
1	rs61833913	C	G	0.0994036	1006
1	rs61833914	T	C	0.554672	1006
1	rs12026068	A	G	0.100398	1006
1	rs77446978	C	T	0.0258449	1006
1	rs7521079	G	C	0.55666	1006
1	rs58823746	T	C	0.554672	1006
1	rs76138047	T	C	0.0516899	1006
1	rs12740033	T	C	0.343936	1006
1	rs72757696	T	C	0.0178926	1006
1	rs79529490	G	A	0.0129225	1006
1	rs2171975	T	C	0.54175	1006
1	rs12134228	C	T	0.0994036	1006
1	rs12742848	C	T	0.152087	1006
1	rs78849109	T	C	0.0397614	1006
1	rs3818802	G	A	0.540755	1006
1	rs6682448	T	G	0.343936	1006
1	rs10926981	A	C	0.54175	1006
1	rs12748870	T	A	0.197813	1006
1	rs12074660	T	C	0.343936	1006
1	rs11805838	G	A	0.88668	1006
1	rs10926982	G	A	0.540755	1006
1	rs12079656	G	T	0.343936	1006
1	rs78868737	T	C	0.0129225	1006
1	rs79753779	T	C	0.0526839	1006
1	rs12091558	C	T	0.343936	1006
1	rs192542580	A	G	0.00894632	1006
1	rs10803133	G	A	0.54175	1006
1	rs10754800	G	A	0.885686	1006
1	rs74875079	G	A	0.0129225	1006
1	rs11807162	G	A	0.0944334	1006
1	rs3943093	C	T	0.34493	1006
1	rs149311573	C	T	0.00596421	1006
1	rs2490395	A	G	0.531809	1006
1	rs187973794	A	G	0.00695825	1006
1	rs76473275	T	C	0.12326	1006
1	rs72759804	G	T	0.0616302	1006
1	rs10926984	T	G	0.12326	1006
1	rs2484639	G	A	0.529821	1006
1	rs2484640	G	T	0.517893	1006
1	rs2490392	G	A	0.863817	1006
1	rs59614702	A	G	0.0129225	1006
1	rs77827181	G	C	0.0298211	1006
1	rs6658460	C	T	0.0159046	1006
1	rs2636321	A	G	0.529821	1006
1	rs35166125	G	C	0.026839	1006
1	rs115516084	C	G	0.0337972	1006
1	rs6692535	G	A	0.0129225	1006
1	rs12084733	G	A	0.32505	1006
1	rs10926986	G	T	0.124254	1006
1	rs12085949	G	T	0.32505	1006
1	rs12759571	C	A	0.326044	1006
1	rs12758920	G	A	0.32505	1006
1	rs2490391	A	C	0.550696	1006
1	rs61833916	C	T	0.124254	1006
1	rs2932634	T	C	0.550696	1006
1	rs115779001	C	A	0.00298211	1006
1	rs115493270	A	C	0.0129225	1006
1	rs147089981	T	G	0.0149105	1006
1	rs953492	A	G	0.537773	1006
1	rs976529	C	T	0.027833	1006
1	rs10926987	C	A	0.32505	1006
1	rs12061451	C	A	0.32505	1006
1	rs11809042	A	G	0.32505	1006
1	rs6429422	T	G	0.33996	1006
1	rs144024343	C	T	0.028827	1006
1	rs11587819	A	G	0.00894632	1006
1	rs79489867	T	C	0.0308151	1006
1	rs2783971	A	C	0.537773	1006
1	rs141660644	C	T	0.0109344	1006
1	rs4658392	T	C	0.877734	1006
1	rs2992633	T	G	0.87674	1006
1	rs79666393	C	T	0.0139165	1006
1	rs6703616	A	G	0.0129225	1006
1	rs141522436	C	T	0.00497018	1006
1	rs138874064	A	G	0.0129225	1006
1	rs137903012	A	G	0.0178926	1006
1	rs2783972	A	G	0.549702	1006
1	rs2636323	C	G	0.548708	1006
1	rs111916956	A	G	0.0447316	1006
1	rs10926988	A	T	0.323062	1006
1	rs2802727	C	T	0.874751	1006
1	rs12145004	T	G	0.110338	1006
1	rs10926989	C	T	0.323062	1006
1	rs12145833	T	G	0.125249	1006
1	rs68192516	T	G	0.324056	1006
1	rs6671845	G	A	0.0129225	1006
1	rs12746994	C	T	0.0119284	1006
1	rs2451668	T	C	0.550696	1006
1	rs6701247	C	G	0.0129225	1006
1	rs138797692	A	G	0.0129225	1006
1	rs12058508	G	A	0.284294	1006
1	rs10158537	C	G	0.324056	1006
1	rs2970546	C	T	0.549702	1006
1	rs150922496	G	A	0.0298211	1006
1	rs10926991	A	G	0.324056	1006
1	rs2490400	C	T	0.801193	1006
1	rs2451669	A	C	0.55169	1006
1	rs2636324	C	T	0.479125	1006
1	rs2275155	A	T	0.323062	1006
1	rs10926992	A	G	0.197813	1006
1	rs2802726	T	C	0.489066	1006
1	rs2802725	G	A	0.480119	1006
1	rs5027879	C	T	0.196819	1006
1	rs5027880	C	T	0.193837	1006
1	rs12065580	G	A	0.313121	1006
1	rs2802723	T	C	0.559642	1006
1	rs2802722	G	A	0.553678	1006
1	rs2783968	C	G	0.559642	1006
1	rs2783967	T	C	0.560636	1006
1	rs2783966	T	C	0.560636	1006
1	rs2783965	G	A	0.558648	1006
1	rs2783964	A	T	0.558648	1006
1	rs10926994	C	T	0.314115	1006
1	rs116629663	T	A	0.028827	1006
1	rs2636319	C	A	0.558648	1006
1	rs2636320	C	A	0.558648	1006
1	rs2783963	A	G	0.87674	1006
1	rs2802729	C	A	0.445328	1006
1	rs75904486	A	G	0.0248509	1006
1	rs10926995	A	G	0.507952	1006
1	rs2992632	A	T	0.313121	1006
1	rs2256126	A	G	0.313121	1006
1	rs4146671	G	A	0.625249	1006
1	rs4658558	A	G	0.45328	1006
1	rs4658559	T	G	0.686879	1006
1	rs78425903	G	T	0.05666	1006
1	rs74974257	T	C	0.0367793	1006
1	rs139427699	T	C	0.0119284	1006
1	rs112640317	G	A	0.0417495	1006
1	rs80076701	G	C	0.101392	1006
1	rs73118350	A	G	0.102386	1006
1	rs10803136	A	C	0.0477137	1006
1	rs139495149	C	T	0.0129225	1006
1	rs10754803	G	A	0.484095	1006
1	rs77240535	A	G	0.0417495	1006
1	rs74666281	A	G	0.141153	1006
1	rs78450135	A	G	0.101392	1006
1	rs2802728	C	T	0.89662	1006
1	rs4658560	A	G	0.486083	1006
1	rs151044786	C	T	0.0298211	1006
1	rs77406868	T	A	0.0477137	1006
1	rs2970547	C	T	0.89662	1006
1	rs2932631	G	C	0.89662	1006
1	rs2490393	A	G	0.730616	1006
1	rs74950259	T	C	0.102386	1006
1	rs73118358	C	T	0.0586481	1006
1	rs61833945	G	A	0.140159	1006
1	rs1466656	A	T	0.0586481	1006
1	rs1467833	A	G	0.114314	1006
1	rs4658395	A	G	0.104374	1006
1	rs115785180	A	G	0.0139165	1006
1	rs72759841	T	A	0.0606362	1006
1	rs10927002	G	T	0.498012	1006
1	rs111234572	G	A	0.0427435	1006
1	rs58693656	T	C	0.0646123	1006
1	rs12042959	A	G	0.129225	1006
1	rs11579221	C	T	0.0467197	1006
1	rs6695785	T	C	0.54672	1006
1	rs72759844	G	A	0.104374	1006
1	rs142159967	C	T	0.00994036	1006
1	rs58560561	T	G	0.626243	1006
1	rs57809797	A	G	0.105368	1006
1	rs72759846	A	G	0.104374	1006
1	rs11808637	G	A	0.0129225	1006
1	rs66691749	A	C	0.105368	1006
1	rs4658561	A	G	0.104374	1006
1	rs3753548	T	A	0.73161	1006
1	rs76163287	T	G	0.00894632	1006
1	rs35872799	G	T	0.05666	1006
1	rs72759851	C	T	0.0606362	1006
1	rs61833949	A	G	0.0725646	1006
1	rs1538774	C	G	0.732604	1006
1	rs10927003	C	T	0.501988	1006
1	rs4658562	A	G	0.104374	1006
1	rs12239876	A	C	0.104374	1006
1	rs72759853	C	G	0.104374	1006
1	rs75940779	T	C	0.0427435	1006
1	rs12023775	C	T	0.625249	1006
1	rs151010172	A	G	0.0109344	1006
1	rs115766721	G	T	0.0139165	1006
1	rs12239149	C	A	0.104374	1006
1	rs72759855	G	A	0.0606362	1006
1	rs7531548	T	G	0.105368	1006
1	rs12048498	G	A	0.12326	1006
1	rs144346393	G	A	0.0367793	1006
1	rs72759858	C	T	0.10338	1006
1	rs12116461	G	A	0.109344	1006
1	rs77149735	G	A	0.0218688	1006
1	rs10803138	A	G	0.732604	1006
1	rs10927006	T	C	0.128231	1006
1	rs140370072	G	A	0.00795229	1006
1	rs58417768	T	C	0.104374	1006
1	rs61833951	A	G	0.290258	1006
1	rs76017671	C	T	0.0417495	1006
1	rs146660597	C	T	0.0149105	1006
1	rs115502941	T	G	0.0129225	1006
1	rs67807908	G	A	0.0616302	1006
1	rs11801170	T	C	0.0139165	1006
1	rs115450612	T	C	0.0129225	1006
1	rs116833725	G	C	0.0318091	1006
1	rs12029086	G	T	0.12326	1006
1	rs73118401	C	T	0.0129225	1006
1	rs79105724	A	G	0.10338	1006
1	rs4658566	G	A	0.0606362	1006
1	rs57481730	A	G	0.0129225	1006
1	rs72759861	G	A	0.104374	1006
1	rs57296950	C	T	0.0129225	1006
1	rs56133851	A	G	0.0149105	1006
1	rs114417969	G	A	0.027833	1006
1	rs77463487	A	G	0.0367793	1006
1	rs12120901	A	G	0.0447316	1006
1	rs13374280	T	C	0.10338	1006
1	rs13374290	A	T	0.10338	1006
1	rs58458185	G	A	0.0129225	1006
1	rs10803140	C	G	0.544732	1006
1	rs61242771	A	C	0.0129225	1006
1	rs60543345	C	T	0.0725646	1006
1	rs72759865	A	G	0.0596421	1006
1	rs76667213	G	A	0.026839	1006
1	rs12129652	G	A	0.500994	1006
1	rs72759866	T	C	0.102386	1006
1	rs4658568	A	G	0.102386	1006
1	rs72759867	T	C	0.102386	1006
1	rs10927010	G	A	0.122266	1006
1	rs10927011	G	A	0.498012	1006
1	rs72759870	T	C	0.10338	1006
1	rs139089572	C	T	0.0298211	1006
1	rs73120310	T	C	0.0129225	1006
1	rs77727461	C	T	0.0298211	1006
1	rs73120311	A	G	0.0129225	1006
1	rs2039837	T	C	0.10338	1006
1	rs2039838	G	A	0.10338	1006
1	rs115462012	G	A	0.0308151	1006
1	rs61270917	C	T	0.0218688	1006
1	rs56394517	A	G	0.10338	1006
1	rs55696172	A	G	0.10338	1006
1	rs56179302	G	C	0.10338	1006
1	rs4658569	G	C	0.10338	1006
1	rs12035042	T	G	0.131213	1006
1	rs12037698	G	A	0.122266	1006
1	rs113685081	A	G	0.0129225	1006
1	rs72759872	T	C	0.0447316	1006
1	rs11581792	A	G	0.00994036	1006
1	rs72759873	T	C	0.0447316	1006
1	rs113210797	T	C	0.0129225	1006
1	rs12131952	G	C	0.0516899	1006
1	rs7513566	C	T	0.135189	1006
1	rs10927013	G	T	0.563618	1006
1	rs75979659	G	A	0.0417495	1006
1	rs7538558	G	A	0.135189	1006
1	rs77376241	T	C	0.0417495	1006
1	rs6429425	G	T	0.12326	1006
1	rs72759875	G	T	0.0437376	1006
1	rs12136239	G	A	0.140159	1006
1	rs12132986	A	G	0.128231	1006
1	rs10927014	T	C	0.127237	1006
1	rs143216278	C	G	0.028827	1006
1	rs6669127	A	G	0.140159	1006
1	rs12049318	C	A	0.140159	1006
1	rs146372106	C	T	0.0417495	1006
1	rs12138272	G	A	0.135189	1006
1	rs113081936	C	T	0.0129225	1006
1	rs113572283	T	C	0.0337972	1006
1	rs7537757	G	C	0.136183	1006
1	rs112837551	T	G	0.0129225	1006
1	rs10927016	C	T	0.122266	1006
1	rs10927017	G	A	0.135189	1006
1	rs12140393	G	A	0.135189	1006
1	rs12140431	G	A	0.135189	1006
1	rs12140432	G	A	0.122266	1006
1	rs12118439	C	T	0.135189	1006
1	rs80068158	A	G	0.0447316	1006
1	rs12039979	G	A	0.135189	1006
1	rs10803142	G	A	0.523857	1006
1	rs2039839	A	G	0.565606	1006
1	rs75551888	G	A	0.0447316	1006
1	rs12049124	C	T	0.164016	1006
1	rs10927018	G	A	0.161034	1006
1	rs72759878	C	A	0.0447316	1006
1	rs10927019	T	C	0.16004	1006
1	rs12117986	C	T	0.15507	1006
1	rs148116838	C	T	0.0139165	1006
1	rs59653451	A	G	0.156064	1006
1	rs12119001	C	T	0.156064	1006
1	rs10927020	G	A	0.33996	1006
1	rs7524530	C	G	0.156064	1006
1	rs6685276	A	G	0.156064	1006
1	rs11809721	T	C	0.156064	1006
1	rs71652486	T	C	0.0447316	1006
1	rs72759879	G	A	0.028827	1006
1	rs61833161	C	G	0.156064	1006
1	rs12144227	G	C	0.144135	1006
1	rs7551067	T	A	0.144135	1006
1	rs12140679	G	T	0.144135	1006
1	rs77509857	T	C	0.0447316	1006
1	rs115995640	A	G	0.0178926	1006
1	rs115136989	C	G	0.0119284	1006
1	rs6702894	A	G	0.206759	1006
1	rs6702982	A	G	0.162028	1006
1	rs6665625	G	C	0.162028	1006
1	rs6703335	A	G	0.568588	1006
1	rs3006925	T	C	0.775348	1006
1	rs4403617	G	A	0.147117	1006
1	rs4658570	C	T	0.0437376	1006
1	rs4658571	T	C	0.0437376	1006
1	rs2997488	G	A	0.0606362	1006
1	rs11800122	G	A	0.161034	1006
1	rs57753663	T	C	0.164016	1006
1	rs2997490	T	C	0.269384	1006
1	rs2997494	A	G	0.913519	1006
1	rs12127073	C	G	0.106362	1006
1	rs73120326	G	A	0.0139165	1006
1	rs12127169	C	T	0.100398	1006
1	rs73120328	A	G	0.0149105	1006
1	rs12739982	C	G	0.145129	1006
1	rs12739983	C	A	0.145129	1006
1	rs10803143	C	T	0.260437	1006
1	rs73120329	C	T	0.0139165	1006
1	rs12743377	G	A	0.145129	1006
1	rs12743378	G	A	0.145129	1006
1	rs11799593	A	G	0.0149105	1006
1	rs11801121	G	A	0.0139165	1006
1	rs34297271	C	T	0.159046	1006
1	rs12028447	C	T	0.0994036	1006
1	rs11810833	T	G	0.16004	1006
1	rs74150999	G	T	0.0407555	1006
1	rs12046990	A	C	0.105368	1006
1	rs12022077	G	A	0.105368	1006
1	rs10927022	G	A	0.105368	1006
1	rs34862954	T	C	0.159046	1006
1	rs34788824	C	T	0.145129	1006
1	rs72759884	C	T	0.146123	1006
1	rs11799609	G	T	0.159046	1006
1	rs61833165	A	G	0.0636183	1006
1	rs35488407	C	G	0.16004	1006
1	rs72759886	A	G	0.0467197	1006
1	rs72759887	C	A	0.146123	1006
1	rs115662459	A	T	0.0318091	1006
1	rs2226029	G	T	0.824056	1006
1	rs79168525	T	C	0.0188867	1006
1	rs144565774	C	T	0.0188867	1006
1	rs67312095	G	A	0.151093	1006
1	rs946823	C	T	0.824056	1006
1	rs10927024	G	A	0.134195	1006
1	rs34237495	C	A	0.0626243	1006
1	rs80172520	G	A	0.0139165	1006
1	rs60131673	G	T	0.0407555	1006
1	rs61833166	T	A	0.0526839	1006
1	rs2994323	A	G	0.78827	1006
1	rs2994322	G	C	0.809145	1006
1	rs10927025	C	T	0.607356	1006
1	rs3006916	A	G	0.198807	1006
1	rs2994321	G	C	0.802187	1006
1	rs12748751	A	G	0.600398	1006
1	rs2994320	A	G	0.189861	1006
1	rs2994339	A	G	0.189861	1006
1	rs3006917	C	T	0.187873	1006
1	rs56020665	G	A	0.189861	1006
1	rs3006918	T	C	0.207753	1006
1	rs1008173	A	G	0.207753	1006
1	rs12125812	A	G	0.127237	1006
1	rs12751210	C	G	0.586481	1006
1	rs1005723	C	T	0.193837	1006
1	rs2994330	G	T	0.185885	1006
1	rs3006922	T	C	0.201789	1006
1	rs10927026	A	G	0.0695825	1006
1	rs2994329	C	T	0.200795	1006
1	rs72759890	C	G	0.125249	1006
1	rs10927027	A	C	0.658052	1006
1	rs113825057	C	T	0.0119284	1006
1	rs3006923	G	C	0.22167	1006
1	rs142553495	G	A	0.0347913	1006
1	rs2994328	G	A	0.217694	1006
1	rs4658574	T	C	0.228628	1006
1	rs2994327	C	T	0.228628	1006
1	rs3006924	G	C	0.22664	1006
1	rs2994326	T	C	0.811133	1006
1	rs41315868	C	G	0.0417495	1006
1	rs12042298	C	T	0.223658	1006
1	rs884808	C	T	0.22167	1006
1	rs884328	A	G	0.22664	1006
1	rs3006926	A	G	0.227634	1006
1	rs76266738	T	A	0.0109344	1006
1	rs3006927	C	T	0.840954	1006
1	rs3006928	A	G	0.854871	1006
1	rs111549327	G	A	0.028827	1006
1	rs112223723	G	A	0.0407555	1006
1	rs3006933	A	G	0.416501	1006
1	rs55655818	G	T	0.21173	1006
1	rs10803144	C	T	0.0506958	1006
1	rs74777638	T	C	0.21173	1006
1	rs9428576	T	C	0.423459	1006
1	rs10927028	C	G	0.210736	1006
1	rs12406958	T	C	0.212724	1006
1	rs12132661	A	G	0.16004	1006
1	rs12134270	T	G	0.21173	1006
1	rs10927029	T	C	0.16998	1006
1	rs14403	C	T	0.206759	1006
1	rs72759895	G	C	0.0447316	1006
1	rs113544916	T	C	0.0119284	1006
1	rs1058305	A	G	0.261431	1006
1	rs75847692	G	A	0.0357853	1006
1	rs1058304	C	T	0.261431	1006
1	rs67027895	C	T	0.207753	1006
1	rs9428966	T	G	0.262425	1006
1	rs45498504	T	C	0.147117	1006
1	rs111667565	T	C	0.206759	1006
1	rs1417121	G	C	0.258449	1006
1	rs9803713	C	G	0.206759	1006
1	rs7523102	C	T	0.259443	1006
1	rs9803993	G	A	0.206759	1006
1	rs12045585	G	A	0.125249	1006
1	rs76243949	G	A	0.17495	1006
1	rs12140414	T	C	0.176938	1006
1	rs1538773	T	G	0.225646	1006
1	rs3006936	A	G	0.225646	1006
1	rs80139773	A	G	0.0337972	1006
1	rs3006939	G	A	0.223658	1006
1	rs6704286	T	G	0.861829	1006
1	rs10737888	A	C	0.224652	1006
1	rs12408951	A	G	0.17495	1006
1	rs139948671	C	T	0.0139165	1006
1	rs76202145	T	C	0.0785288	1006
1	rs1578275	G	C	0.17495	1006
1	rs3006940	A	G	0.223658	1006
1	rs112646341	C	T	0.0387674	1006
1	rs946824	T	C	0.861829	1006
1	rs79968007	G	C	0.0387674	1006
1	rs10927031	G	C	0.173956	1006
1	rs115995907	T	C	0.0238569	1006
1	rs4515770	T	C	0.223658	1006
1	rs7523742	A	G	0.912525	1006
1	rs75974519	C	A	0.0387674	1006
1	rs79367267	C	A	0.143141	1006
1	rs73120396	A	G	0.0487078	1006
1	rs9428579	C	T	0.144135	1006
1	rs139146421	A	C	0.0139165	1006
1	rs78936363	G	A	0.0387674	1006
1	rs13376709	T	C	0.666998	1006
1	rs73122359	T	A	0.0477137	1006
1	rs143287659	A	G	0.0139165	1006
1	rs3006942	G	C	0.859841	1006
1	rs115171732	G	C	0.0308151	1006
1	rs10927033	C	A	0.143141	1006
1	rs116260792	A	C	0.0129225	1006
1	rs7523198	C	T	0.857853	1006
1	rs59228876	T	C	0.0487078	1006
1	rs72759896	A	G	0.121272	1006
1	rs7538011	A	G	0.145129	1006
1	rs10927035	C	T	0.634195	1006
1	rs6656918	G	A	0.775348	1006
1	rs12065411	A	C	0.0487078	1006
1	rs73122363	G	A	0.0477137	1006
1	rs10927036	G	C	0.140159	1006
1	rs10803146	T	G	0.145129	1006
1	rs7517340	T	C	0.809145	1006
1	rs1121276	T	C	0.33499	1006
1	rs112668057	C	T	0.0228628	1006
1	rs7549780	A	C	0.664016	1006
1	rs77663640	A	G	0.0417495	1006
1	rs6694738	C	A	0.146123	1006
1	rs2291410	A	C	0.804175	1006
1	rs60899765	T	C	0.121272	1006
1	rs78376566	T	A	0.0387674	1006
1	rs2220276	A	T	0.663022	1006
1	rs1352162	A	G	0.664016	1006
1	rs140310911	T	G	0.0308151	1006
1	rs78887304	T	C	0.0397614	1006
1	rs115821750	T	C	0.00994036	1006
1	rs116265639	A	G	0.0248509	1006
1	rs3766673	T	C	0.195825	1006
1	rs10927039	T	C	0.196819	1006
1	rs77319923	C	T	0.0139165	1006
1	rs3753549	T	C	0.140159	1006
1	rs12144559	C	A	0.66501	1006
1	rs144326340	T	C	0.0238569	1006
1	rs75066105	T	C	0.0735586	1006
1	rs114025835	C	T	0.0129225	1006
1	rs145558771	T	C	0.0198807	1006
1	rs141559781	G	A	0.0238569	1006
1	rs35570502	T	C	0.148111	1006
1	rs10927040	T	C	0.196819	1006
1	rs10927041	T	C	0.194831	1006
1	rs2291409	G	A	0.664016	1006
1	rs12744297	G	A	0.664016	1006
1	rs80149251	C	T	0.0387674	1006
1	rs7552982	T	C	0.140159	1006
1	rs2345282	G	C	0.195825	1006
1	rs72761606	T	C	0.141153	1006
1	rs12139282	G	A	0.0785288	1006
1	rs148360362	A	G	0.0119284	1006
1	rs6681024	C	T	0.860835	1006
1	rs147384665	C	T	0.028827	1006
1	rs115753893	T	C	0.0387674	1006
1	rs10158176	T	A	0.860835	1006
1	rs12408455	T	C	0.195825	1006
1	rs11577632	C	T	0.0188867	1006
1	rs12119594	C	G	0.666004	1006
1	rs6688135	C	A	0.859841	1006
1	rs2085555	T	C	0.66501	1006
1	rs74466119	A	G	0.0139165	1006
1	rs12136847	A	G	0.666998	1006
1	rs75623523	A	C	0.0139165	1006
1	rs12735854	G	C	0.666004	1006
1	rs115430437	C	T	0.0318091	1006
1	rs2125233	C	T	0.66501	1006
1	rs116602592	G	A	0.0357853	1006
1	rs113271243	C	T	0.0238569	1006
1	rs320322	G	A	0.806163	1006
1	rs149248681	G	A	0.00795229	1006
1	rs76680399	G	C	0.0337972	1006
1	rs320323	T	C	0.141153	1006
1	rs320317	T	A	0.141153	1006
1	rs55778834	T	C	0.666004	1006
1	rs138645612	C	T	0.0178926	1006
1	rs145630917	C	T	0.0238569	1006
1	rs114543671	T	C	0.00695825	1006
1	rs2125232	C	T	0.664016	1006
1	rs10159392	T	C	0.0606362	1006
1	rs2345284	C	T	0.859841	1006
1	rs74808852	C	T	0.0139165	1006
1	rs320302	A	G	0.141153	1006
1	rs10927043	C	T	0.192843	1006
1	rs2125231	T	C	0.666004	1006
1	rs72761619	C	T	0.0308151	1006
1	rs10927044	G	A	0.664016	1006
1	rs12023642	T	G	0.146123	1006
1	rs3856231	T	C	0.666004	1006
1	rs145943320	C	T	0.00894632	1006
1	rs9428581	A	G	0.141153	1006
1	rs9428582	T	C	0.961233	1006
1	rs72761624	C	T	0.0178926	1006
1	rs10754806	A	C	0.859841	1006
1	rs11578459	A	G	0.664016	1006
1	rs112646892	C	T	0.193837	1006
1	rs61833198	C	G	0.259443	1006
1	rs426182	A	T	0.141153	1006
1	rs35978510	T	C	0.666004	1006
1	rs76718021	C	T	0.0407555	1006
1	rs2168812	G	A	0.194831	1006
1	rs61833200	C	G	0.66501	1006
1	rs6657813	T	A	0.141153	1006
1	rs78401943	A	G	0.0119284	1006
1	rs114071120	C	T	0.0298211	1006
1	rs320308	G	A	0.121272	1006
1	rs320309	A	G	0.141153	1006
1	rs79380843	A	G	0.0198807	1006
1	rs7556516	G	A	0.194831	1006
1	rs76898778	G	A	0.0397614	1006
1	rs12037013	G	A	0.145129	1006
1	rs12034588	T	A	0.183897	1006
1	rs77200560	A	G	0.0397614	1006
1	rs10927045	G	C	0.858847	1006
1	rs6675851	G	A	0.193837	1006
1	rs12032481	A	C	0.0328032	1006
1	rs320313	A	G	0.858847	1006
1	rs320314	C	T	0.858847	1006
1	rs7528450	T	A	0.658052	1006
1	rs6671475	A	G	0.200795	1006
1	rs74965267	T	G	0.0437376	1006
1	rs320316	G	A	0.860835	1006
1	rs12739344	G	C	0.658052	1006
1	rs6660534	A	C	0.201789	1006
1	rs77528444	C	T	0.0109344	1006
1	rs11585986	G	C	0.658052	1006
1	rs12749316	G	A	0.663022	1006
1	rs144093357	C	T	0.0626243	1006
1	rs145071536	T	C	0.195825	1006
1	rs12138753	G	A	0.657058	1006
1	rs320332	C	A	0.829026	1006
1	rs320331	A	G	0.858847	1006
1	rs320330	G	T	0.831014	1006
1	rs10927046	T	C	0.151093	1006
1	rs115431422	A	G	0.0457256	1006
1	rs12138722	T	A	0.663022	1006
1	rs7522883	C	T	0.146123	1006
1	rs78209003	A	G	0.0457256	1006
1	rs10927047	T	A	0.147117	1006
1	rs1486472	G	A	0.633201	1006
1	rs72761634	G	A	0.0298211	1006
1	rs4658585	G	A	0.662028	1006
1	rs4658401	G	T	0.662028	1006
1	rs10754807	G	A	0.196819	1006
1	rs73124169	T	C	0.205765	1006
1	rs111366534	A	G	0.0457256	1006
1	rs2631039	T	C	0.0238569	1006
1	rs61833203	G	A	0.0109344	1006
1	rs10927049	A	G	0.208748	1006
1	rs10927050	A	G	0.202783	1006
1	rs10927051	G	C	0.200795	1006
1	rs2290754	A	C	0.201789	1006
1	rs2290753	G	A	0.658052	1006
1	rs320334	A	T	0.859841	1006
1	rs10927052	C	A	0.859841	1006
1	rs78070702	T	A	0.0298211	1006
1	rs115754292	C	T	0.054672	1006
1	rs7547861	C	T	0.860835	1006
1	rs10927053	A	T	0.109344	1006
1	rs12141946	T	G	0.666998	1006
1	rs12145558	G	A	0.644135	1006
1	rs12723537	G	A	0.658052	1006
1	rs79197197	C	A	0.0854871	1006
1	rs77030218	T	G	0.0785288	1006
1	rs139718462	G	C	0.0427435	1006
1	rs74887645	C	G	0.657058	1006
1	rs145972342	C	A	0.0357853	1006
1	rs320338	G	A	0.860835	1006
1	rs320337	A	G	0.204771	1006
1	rs10927055	A	G	0.664016	1006
1	rs12722863	A	T	0.0626243	1006
1	rs4603115	T	C	0.701789	1006
1	rs76865922	T	A	0.0308151	1006
1	rs114590673	T	A	0.0119284	1006
1	rs11589907	T	C	0.666004	1006
1	rs142654738	T	C	0.028827	1006
1	rs12691547	A	G	0.702783	1006
1	rs113846194	G	A	0.0208748	1006
1	rs12691548	A	G	0.666004	1006
1	rs77629275	G	A	0.028827	1006
1	rs7517732	T	C	0.865805	1006
1	rs114841527	T	C	0.00795229	1006
1	rs10927056	T	C	0.700795	1006
1	rs10803150	C	T	0.16501	1006
1	rs75304868	G	A	0.028827	1006
1	rs12117580	T	C	0.713718	1006
1	rs11578053	G	T	0.0377734	1006
1	rs10803151	G	T	0.859841	1006
1	rs114152031	A	G	0.0308151	1006
1	rs2087072	G	A	0.658052	1006
1	rs79127091	G	A	0.0377734	1006
1	rs320318	T	G	0.859841	1006
1	rs4658403	C	T	0.822068	1006
1	rs10158245	A	C	0.672962	1006
1	rs12032342	G	A	0.188867	1006
1	rs6429430	T	G	0.198807	1006
1	rs114817042	C	T	0.0308151	1006
1	rs320320	A	G	0.203777	1006
1	rs320321	G	T	0.873757	1006
1	rs1843655	C	T	0.161034	1006
1	rs78585987	G	C	0.028827	1006
1	rs10927058	T	C	0.676938	1006
1	rs406323	A	C	0.874751	1006
1	rs383701	G	A	0.859841	1006
1	rs4478795	C	T	0.16004	1006
1	rs114143228	G	A	0.0308151	1006
1	rs10803152	C	A	0.16004	1006
1	rs4658588	A	G	0.663022	1006
1	rs185520525	T	C	0.00497018	1006
1	rs12076373	G	C	0.163022	1006
1	rs10927059	T	C	0.203777	1006
1	rs1531243	T	C	0.873757	1006
1	rs6686591	C	T	0.858847	1006
1	rs7513049	A	G	0.872763	1006
1	rs6429431	G	C	0.872763	1006
1	rs7517921	T	C	0.204771	1006
1	rs1973284	A	G	0.673956	1006
1	rs12736275	A	T	0.0586481	1006
1	rs6429433	C	T	0.197813	1006
1	rs320305	G	T	0.158052	1006
1	rs139611542	C	T	0.028827	1006
1	rs320304	C	T	0.859841	1006
1	rs320303	T	A	0.87674	1006
1	rs58594024	C	A	0.162028	1006
1	rs4658589	G	A	0.860835	1006
1	rs113807616	T	A	0.0139165	1006
1	rs320345	A	G	0.857853	1006
1	rs116790446	A	G	0.0387674	1006
1	rs320344	G	A	0.860835	1006
1	rs12038981	G	A	0.154076	1006
1	rs7533826	A	G	0.0407555	1006
1	rs12747291	C	G	0.0636183	1006
1	rs320342	T	C	0.860835	1006
1	rs1486475	T	C	0.697813	1006
1	rs320339	G	T	0.197813	1006
1	rs12140040	G	A	0.147117	1006
1	rs57774269	T	C	0.0407555	1006
1	rs79561037	T	C	0.0119284	1006
1	rs74403340	G	A	0.0248509	1006
1	rs12143245	G	A	0.0775348	1006
1	rs6676779	C	T	0.859841	1006
1	rs10927060	A	G	0.664016	1006
1	rs137927915	G	A	0.00994036	1006
1	rs2125229	C	A	0.859841	1006
1	rs2034915	A	G	0.663022	1006
1	rs6687181	C	T	0.158052	1006
1	rs116040573	T	C	0.0357853	1006
1	rs1809247	C	T	0.659046	1006
1	rs61833217	C	T	0.0188867	1006
1	rs114313046	C	T	0.00994036	1006
1	rs12144546	T	G	0.662028	1006
1	rs79433907	C	T	0.0248509	1006
1	rs74151205	A	G	0.0407555	1006
1	rs2125230	G	A	0.197813	1006
1	rs151290809	A	G	0.0119284	1006
1	rs1458022	C	T	0.860835	1006
1	rs76089968	G	A	0.0407555	1006
1	rs1458023	T	C	0.202783	1006
1	rs77182375	C	A	0.0129225	1006
1	rs12145933	G	A	0.0238569	1006
1	rs10927062	A	G	0.203777	1006
1	rs115540036	G	C	0.028827	1006
1	rs7514510	A	G	0.861829	1006
1	rs7548254	C	T	0.659046	1006
1	rs9782883	A	G	0.197813	1006
1	rs9782958	G	C	0.202783	1006
1	rs114515538	C	T	0.0168986	1006
1	rs10803155	A	G	0.860835	1006
1	rs59953491	C	T	0.158052	1006
1	rs56158846	T	C	0.0397614	1006
1	rs877970	G	C	0.0457256	1006
1	rs897959	C	T	0.656064	1006
1	rs77735862	A	G	0.0397614	1006
1	rs4553169	G	A	0.198807	1006
1	rs1458021	C	T	0.860835	1006
1	rs190197728	G	A	0.0109344	1006
1	rs75277769	T	C	0.0397614	1006
1	rs41269381	A	G	0.0407555	1006
1	rs12124113	A	G	0.161034	1006
1	rs148563258	T	A	0.00994036	1006
1	rs113818244	C	G	0.0407555	1006
1	rs55774070	T	C	0.0397614	1006
1	rs74151211	C	T	0.0387674	1006
1	rs4658590	A	T	0.66004	1006
1	rs1379700	T	C	0.698807	1006
1	rs11586029	C	T	0.659046	1006
1	rs12125920	A	C	0.66004	1006
1	rs74151212	A	G	0.0397614	1006
1	rs77973161	T	G	0.0397614	1006
1	rs147832025	T	A	0.0208748	1006
1	rs12139868	C	A	0.054672	1006
1	rs10927065	C	A	0.161034	1006
1	rs138973931	G	T	0.0129225	1006
1	rs78612581	G	C	0.0248509	1006
1	rs1545654	A	T	0.860835	1006
1	rs12031994	T	C	0.151093	1006
1	rs10803156	G	C	0.151093	1006
1	rs4565696	C	T	0.198807	1006
1	rs2881275	G	C	0.199801	1006
1	rs6667382	A	C	0.0397614	1006
1	rs971285	G	A	0.657058	1006
1	rs2881274	G	C	0.858847	1006
1	rs79650823	A	G	0.0119284	1006
1	rs6674314	A	G	0.201789	1006
1	rs112784321	A	G	0.0506958	1006
1	rs76856798	C	T	0.0188867	1006
1	rs12743000	G	A	0.657058	1006
1	rs114363325	A	G	0.0387674	1006
1	rs10803158	A	G	0.201789	1006
1	rs10927067	G	A	0.201789	1006
1	rs10927068	C	T	0.161034	1006
1	rs141803204	G	A	0.0129225	1006
1	rs1870272	T	A	0.656064	1006
1	rs74151215	T	C	0.0407555	1006
1	rs57824597	C	T	0.200795	1006
1	rs9428970	T	A	0.860835	1006
1	rs73128280	A	G	0.0397614	1006
1	rs2345994	T	C	0.656064	1006
1	rs141201811	C	T	0.00596421	1006
1	rs897960	G	A	0.859841	1006
1	rs116203085	G	A	0.028827	1006
1	rs72761657	T	C	0.0536779	1006
1	rs114101061	C	T	0.0208748	1006
1	rs11588042	T	C	0.0367793	1006
1	rs146332866	T	C	0.0208748	1006
1	rs7545162	A	G	0.204771	1006
1	rs77887200	T	C	0.0447316	1006
1	rs1458024	G	C	0.201789	1006
1	rs9287268	G	A	0.879722	1006
1	rs1531244	A	G	0.661034	1006
1	rs12048930	C	T	0.201789	1006
1	rs140242038	C	T	0.0119284	1006
1	rs6682456	C	A	0.859841	1006
1	rs72761659	C	T	0.0308151	1006
1	rs4132509	C	A	0.200795	1006
1	rs7551241	A	G	0.663022	1006
1	rs74828588	G	A	0.0347913	1006
1	rs6429435	T	C	0.66004	1006
1	rs145544982	G	A	0.0208748	1006
1	rs4639743	G	A	0.659046	1006
1	rs4610997	T	A	0.659046	1006
1	rs77891117	A	G	0.0735586	1006
1	rs115113626	G	A	0.0387674	1006
1	rs137926167	C	T	0.00795229	1006
1	rs73128287	T	G	0.201789	1006
1	rs187393831	A	G	0.0149105	1006
1	rs12142652	A	G	0.659046	1006
1	rs115231550	G	A	0.0248509	1006
1	rs12047209	A	C	0.151093	1006
1	rs9287269	G	A	0.201789	1006
1	rs7553458	A	G	0.859841	1006
1	rs76397969	A	G	0.0467197	1006
1	rs10927075	A	T	0.66004	1006
1	rs148998971	C	T	0.0149105	1006
1	rs78631843	C	T	0.0188867	1006
1	rs12403316	C	T	0.199801	1006
1	rs10733129	A	G	0.879722	1006
1	rs10927076	A	G	0.190855	1006
1	rs12116882	G	A	0.199801	1006
1	rs6672195	T	C	0.66004	1006
1	rs12097127	A	G	0.860835	1006
1	rs190939103	A	G	0.00894632	1006
1	rs114920270	T	C	0.054672	1006
1	rs12746623	G	A	0.657058	1006
1	rs4658592	T	C	0.658052	1006
1	rs77030415	T	C	0.0387674	1006
1	rs7534117	G	T	0.200795	1006
1	rs7512207	C	T	0.858847	1006
1	rs75382827	C	T	0.0397614	1006
1	rs7514984	C	T	0.200795	1006
1	rs34477525	T	A	0.200795	1006
1	rs12744253	G	A	0.657058	1006
1	rs72761662	G	A	0.0427435	1006
1	rs61833235	T	C	0.0119284	1006
1	rs7523822	C	T	0.200795	1006
1	rs111536894	T	C	0.860835	1006
1	rs193107782	G	A	0.200795	1006
1	rs6691020	T	C	0.66004	1006
1	rs12136727	C	A	0.658052	1006
1	rs6703013	G	A	0.859841	1006
1	rs76075275	A	G	0.0139165	1006
1	rs144872229	T	C	0.054672	1006
1	rs112229668	G	A	0.0178926	1006
1	rs114142069	G	A	0.0298211	1006
1	rs12136624	C	A	0.199801	1006
1	rs6681863	C	G	0.199801	1006
1	rs4484910	C	T	0.860835	1006
1	rs115801003	C	T	0.00795229	1006
1	rs7552659	T	C	0.66004	1006
1	rs10927078	C	T	0.190855	1006
1	rs7552820	T	C	0.66004	1006
1	rs114857083	T	C	0.0308151	1006
1	rs113085028	C	G	0.200795	1006
1	rs28869008	C	A	0.199801	1006
1	rs6665170	T	C	0.860835	1006
1	rs6429438	A	G	0.879722	1006
1	rs12127367	A	C	0.200795	1006
1	rs10803161	T	C	0.199801	1006
1	rs4518884	C	T	0.66004	1006
1	rs4313380	T	C	0.860835	1006
1	rs7519673	A	G	0.151093	1006
1	rs6429439	A	T	0.860835	1006
1	rs10927081	T	C	0.659046	1006
1	rs10157763	T	C	0.659046	1006
1	rs12049228	C	A	0.200795	1006
1	rs6659180	C	T	0.201789	1006
1	rs12021907	C	T	0.151093	1006
1	rs111546203	C	T	0.0397614	1006
1	rs10927082	C	A	0.859841	1006
1	rs4402112	A	T	0.859841	1006
1	rs80240706	C	T	0.027833	1006
1	rs9428981	T	A	0.859841	1006
1	rs6688737	A	G	0.859841	1006
1	rs6699821	G	A	0.859841	1006
1	rs4614244	C	T	0.878728	1006
1	rs4590656	C	T	0.658052	1006
1	rs10803162	C	T	0.200795	1006
1	rs4593807	G	A	0.860835	1006
1	rs138178410	T	A	0.0357853	1006
1	rs75965920	A	T	0.028827	1006
1	rs12138168	A	G	0.200795	1006
1	rs113005929	A	G	0.0178926	1006
1	rs61833239	T	G	0.183897	1006
1	rs12045787	T	A	0.200795	1006
1	rs4322213	C	T	0.859841	1006
1	rs75405615	G	A	0.0397614	1006
1	rs73117478	C	A	0.119284	1006
1	rs144237584	C	T	0.0188867	1006
1	rs12094774	A	G	0.0417495	1006
1	rs12752825	A	G	0.360835	1006
1	rs74394604	T	C	0.0248509	1006
1	rs4430311	C	T	0.647117	1006
1	rs6658852	A	C	0.838966	1006
1	rs12753750	C	T	0.633201	1006
1	rs11579649	C	T	0.633201	1006
1	rs11590190	A	G	0.194831	1006
1	rs140079203	G	C	0.0119284	1006
1	rs77991448	G	A	0.0407555	1006
1	rs75763141	A	G	0.0407555	1006
1	rs116364534	T	G	0.055666	1006
1	rs3008657	G	A	0.627237	1006
1	rs2953328	C	T	0.636183	1006
1	rs3008658	T	A	0.635189	1006
1	rs3008659	G	C	0.637177	1006
1	rs2953330	G	T	0.602386	1006
1	rs2953331	A	G	0.636183	1006
1	rs3008660	T	G	0.638171	1006
1	rs2953327	C	T	0.637177	1006
1	rs143968831	G	T	0.0129225	1006
1	rs147304584	C	T	0.0129225	1006
1	rs140364928	T	A	0.0129225	1006
1	rs2953329	G	A	0.577535	1006
1	rs75201516	C	T	0.0119284	1006
1	rs6665865	C	T	0.0536779	1006
1	rs78486530	T	G	0.0516899	1006
1	rs76284568	G	A	0.0506958	1006
1	rs73119762	T	C	0.054672	1006
1	rs3008661	T	C	0.00994036	1006
1	rs80058855	G	T	0.054672	1006
1	rs112666778	T	G	0.055666	1006
1	rs10927084	C	T	0.395626	1006
1	rs559089847	G	C	0.0139165	1006
1	rs181000200	T	G	0.0109344	1006
1	rs6672927	C	T	0.054672	1006
1	rs4497192	C	T	0.454274	1006
1	rs115231150	C	T	0.0526839	1006
1	rs7545692	G	A	0.456262	1006
1	rs73119769	T	C	0.0526839	1006
1	rs12083813	C	T	0.397614	1006
1	rs4412578	C	T	0.454274	1006
1	rs114470303	G	A	0.0109344	1006
1	rs115548021	T	C	0.0377734	1006
1	rs4266864	A	G	0.397614	1006
1	rs78506326	T	C	0.0526839	1006
1	rs111950930	T	G	0.0159046	1006
1	rs2675922	G	C	0.0109344	1006
1	rs73119774	T	C	0.05666	1006
1	rs150286286	G	A	0.0318091	1006
1	rs10737889	T	A	0.450298	1006
1	rs115008613	G	A	0.0159046	1006
1	rs34179968	A	G	0.0616302	1006
1	rs78595292	C	G	0.0536779	1006
1	rs1914235	G	A	0.394632	1006
1	rs116474213	T	C	0.0536779	1006
1	rs4658597	A	G	0.459245	1006
1	rs4658598	T	A	0.460239	1006
1	rs115016816	G	A	0.0238569	1006
1	rs6680504	G	A	0.460239	1006
1	rs112340499	G	C	0.0586481	1006
1	rs181029208	T	C	0.0616302	1006
1	rs12128559	G	C	0.445328	1006
1	rs12136251	C	T	0.026839	1006
1	rs10754812	G	C	0.385686	1006
1	rs10754813	C	T	0.44334	1006
1	rs76697900	A	G	0.0417495	1006
1	rs112426408	A	G	0.0427435	1006
1	rs78249158	G	C	0.054672	1006
1	rs55919897	G	A	0.054672	1006
1	rs115570095	T	A	0.054672	1006
1	rs12090270	C	T	0.385686	1006
1	rs10803166	A	G	0.445328	1006
1	rs4658599	A	G	0.445328	1006
1	rs4658600	A	C	0.384692	1006
1	rs73119789	T	C	0.0586481	1006
1	rs4658601	C	T	0.445328	1006
1	rs80278390	C	T	0.054672	1006
1	rs10927086	G	A	0.380716	1006
1	rs6670700	T	C	0.440358	1006
1	rs10927087	A	C	0.380716	1006
1	rs114599974	C	G	0.0487078	1006
1	rs78464245	T	C	0.0427435	1006
1	rs10803167	C	T	0.384692	1006
1	rs10803168	G	A	0.385686	1006
1	rs4658405	A	G	0.445328	1006
1	rs4658406	A	G	0.445328	1006
1	rs149761726	A	G	0.0119284	1006
1	rs950398	C	T	0.445328	1006
1	rs950399	T	C	0.445328	1006
1	rs7517940	T	A	0.444334	1006
1	rs77669595	G	A	0.0258449	1006
1	rs78926221	A	G	0.0536779	1006
1	rs2048864	C	T	0.385686	1006
1	rs10927088	A	G	0.445328	1006
1	rs10927089	G	C	0.446322	1006
1	rs187649903	T	C	0.0149105	1006
1	rs145692653	A	G	0.00994036	1006
1	rs2206	A	G	0.440358	1006
1	rs11584607	A	G	0.380716	1006
1	rs2715571	G	T	0.0188867	1006
1	rs10927090	A	G	0.385686	1006
1	rs80152307	T	C	0.00994036	1006
1	rs76665757	A	G	0.0119284	1006
1	rs115381705	C	T	0.0109344	1006
1	rs10803169	T	A	0.442346	1006
1	rs115319094	G	A	0.0178926	1006
1	rs10927091	G	A	0.384692	1006
1	rs114820700	A	G	0.0178926	1006
1	rs6429441	T	C	0.442346	1006
1	rs149940088	C	T	0.0228628	1006
1	rs4658605	G	A	0.392644	1006
1	rs74226431	A	G	0.0616302	1006
1	rs73121428	T	C	0.055666	1006
1	rs118159431	C	G	0.0248509	1006
1	rs149255255	T	C	0.0298211	1006
1	rs79560401	C	G	0.0238569	1006
1	rs75305496	G	A	0.0308151	1006
1	rs74151242	A	G	0.0705765	1006
1	rs12123018	C	T	0.579523	1006
1	rs76495481	T	C	0.00994036	1006
1	rs76040062	G	C	0.0228628	1006
1	rs1568103	T	C	0.657058	1006
1	rs76464284	A	C	0.0328032	1006
1	rs33997688	T	C	0.0477137	1006
1	rs148854472	T	C	0.0347913	1006
1	rs496927	G	A	0.656064	1006
1	rs525234	T	C	0.65507	1006
1	rs559076	G	A	0.0606362	1006
1	rs559080	T	C	0.684891	1006
1	rs471567	T	G	0.588469	1006
1	rs113280137	C	G	0.0228628	1006
1	rs1223872	A	G	0.654076	1006
1	rs56079350	A	G	0.0258449	1006
1	rs482261	T	C	0.654076	1006
1	rs524489	T	C	0.574553	1006
1	rs55990599	T	G	0.0755467	1006
1	rs579388	T	C	0.642147	1006
1	rs543626	C	T	0.658052	1006
1	rs75512379	C	T	0.0755467	1006
1	rs544739	T	C	0.658052	1006
1	rs545639	G	A	0.658052	1006
1	rs149431820	A	G	0.0198807	1006
1	rs552372	G	T	0.658052	1006
1	rs552510	C	G	0.657058	1006
1	rs571592	T	C	0.60835	1006
1	rs35657386	T	G	0.0765408	1006
1	rs990794	C	A	0.264414	1006
1	rs75823591	C	T	0.0149105	1006
1	rs473129	T	A	0.837972	1006
1	rs472276	A	G	0.393638	1006
1	rs112637892	C	T	0.0497018	1006
1	rs12132592	G	A	0.0506958	1006
1	rs55870169	C	T	0.0516899	1006
1	rs519449	A	G	0.284294	1006
1	rs113516811	A	G	0.0447316	1006
1	rs10927093	G	C	0.171968	1006
1	rs112587863	C	T	0.0457256	1006
1	rs113886075	C	T	0.0457256	1006
1	rs34032398	A	G	0.0506958	1006
1	rs112236910	C	T	0.0457256	1006
1	rs56263910	C	T	0.027833	1006
1	rs989993	C	A	0.0367793	1006
1	rs12405200	A	G	0.0506958	1006
1	rs73121442	C	T	0.0487078	1006
1	rs185330721	G	A	0.0178926	1006
1	rs113373469	T	C	0.0457256	1006
1	rs500202	T	C	0.508946	1006
1	rs12035268	T	C	0.178926	1006
1	rs2453191	A	G	0.295229	1006
1	rs80116665	G	A	0.0626243	1006
1	rs73121445	C	T	0.0487078	1006
1	rs112014775	G	A	0.0457256	1006
1	rs484459	A	G	0.287276	1006
1	rs116050381	A	C	0.0109344	1006
1	rs77932705	T	C	0.0367793	1006
1	rs475891	G	T	0.27833	1006
1	rs146465091	C	G	0.0427435	1006
1	rs495230	A	C	0.284294	1006
1	rs577605	C	T	0.0357853	1006
1	rs61833250	G	A	0.362823	1006
1	rs66868871	A	T	0.170974	1006
1	rs113369911	G	A	0.0328032	1006
1	rs476426	A	G	0.473161	1006
1	rs511659	C	T	0.292247	1006
1	rs12025333	C	T	0.170974	1006
1	rs145912317	C	T	0.0357853	1006
1	rs12046323	G	T	0.170974	1006
1	rs7540098	A	G	0.0864811	1006
1	rs139104576	A	G	0.0427435	1006
1	rs2029742	G	A	0.171968	1006
1	rs71652501	G	A	0.0218688	1006
1	rs77966485	G	A	0.0367793	1006
1	rs495843	A	T	0.473161	1006
1	rs138212317	G	A	0.0387674	1006
1	rs74663124	C	T	0.0218688	1006
1	rs12093569	C	T	0.166004	1006
1	rs578085	T	C	0.301193	1006
1	rs10927094	A	C	0.366799	1006
1	rs960091	T	C	0.16501	1006
1	rs1223870	C	T	0.505964	1006
1	rs10803171	A	G	0.16501	1006
1	rs77342366	G	A	0.0427435	1006
1	rs12038927	A	G	0.16501	1006
1	rs479829	T	C	0.506958	1006
1	rs115594360	T	A	0.0427435	1006
1	rs12135671	A	T	0.0854871	1006
1	rs2131817	A	T	0.16501	1006
1	rs113422653	G	A	0.0596421	1006
1	rs115805440	G	A	0.0168986	1006
1	rs61833251	C	T	0.374751	1006
1	rs1223869	C	A	0.88171	1006
1	rs56735818	C	A	0.187873	1006
1	rs11586609	A	T	0.162028	1006
1	rs2454224	T	A	0.508946	1006
1	rs2454223	G	C	0.646123	1006
1	rs79673865	A	T	0.0218688	1006
1	rs112369510	C	T	0.0397614	1006
1	rs7514607	G	A	0.0984095	1006
1	rs12139617	T	C	0.27336	1006
1	rs572115	G	C	0.308151	1006
1	rs565235	G	C	0.308151	1006
1	rs546296	C	T	0.863817	1006
1	rs12026107	C	G	0.274354	1006
1	rs539760	T	C	0.260437	1006
1	rs61833253	G	A	0.281312	1006
1	rs75069476	C	T	0.0367793	1006
1	rs6668711	G	A	0.410537	1006
1	rs59479151	G	A	0.0526839	1006
1	rs61833254	C	T	0.281312	1006
1	rs505706	A	G	0.314115	1006
1	rs114382110	G	A	0.0238569	1006
1	rs10927095	T	G	0.684891	1006
1	rs7521988	T	A	0.130219	1006
1	rs11586900	A	T	0.281312	1006
1	rs472967	C	T	0.54175	1006
1	rs7514764	C	A	0.129225	1006
1	rs7514845	C	T	0.128231	1006
1	rs113342438	G	A	0.0467197	1006
1	rs12144073	G	A	0.275348	1006
1	rs570540	T	A	0.189861	1006
1	rs6691161	T	C	0.129225	1006
1	rs112216991	G	T	0.0467197	1006
1	rs56046837	C	T	0.281312	1006
1	rs55734541	C	T	0.218688	1006
1	rs61833466	C	T	0.281312	1006
1	rs12760840	G	C	0.129225	1006
1	rs788838	G	A	0.258449	1006
1	rs71652502	G	A	0.129225	1006
1	rs67565855	C	T	0.129225	1006
1	rs56266892	T	C	0.282306	1006
1	rs4658609	G	T	0.323062	1006
1	rs7511723	T	C	0.136183	1006
1	rs61833468	A	T	0.0586481	1006
1	rs34751500	A	T	0.287276	1006
1	rs1223878	A	T	0.203777	1006
1	rs60053485	T	A	0.281312	1006
1	rs693795	T	C	0.62326	1006
1	rs530352	T	C	0.209742	1006
1	rs115409575	C	T	0.0218688	1006
1	rs554067	G	A	0.88171	1006
1	rs6671359	G	A	0.0994036	1006
1	rs58305168	T	C	0.34493	1006
1	rs72763622	G	A	0.285288	1006
1	rs72763623	G	C	0.286282	1006
1	rs12096657	G	A	0.0467197	1006
1	rs11591052	G	A	0.286282	1006
1	rs61833471	G	T	0.0357853	1006
1	rs474895	G	A	0.0258449	1006
1	rs479338	G	A	0.589463	1006
1	rs61833472	G	A	0.286282	1006
1	rs140699619	C	G	0.0467197	1006
1	rs536441	G	A	0.636183	1006
1	rs576682	C	T	0.507952	1006
1	rs563775	C	T	0.530815	1006
1	rs12070771	C	T	0.083499	1006
1	rs563904	C	T	0.469185	1006
1	rs564887	A	G	0.203777	1006
1	rs10927097	A	G	0.469185	1006
1	rs73123810	C	T	0.027833	1006
1	rs12071930	C	T	0.106362	1006
1	rs12071931	C	G	0.106362	1006
1	rs1711347	G	A	0.472167	1006
1	rs1690633	T	A	0.638171	1006
1	rs520971	T	C	0.530815	1006
1	rs500337	A	G	0.637177	1006
1	rs500341	T	C	0.637177	1006
1	rs523878	G	A	0.637177	1006
1	rs73123813	G	A	0.027833	1006
1	rs12117180	A	G	0.106362	1006
1	rs12172723	C	T	0.0636183	1006
1	rs551361	A	T	0.530815	1006
1	rs4596868	T	G	0.249503	1006
1	rs4537536	T	C	0.248509	1006
1	rs12119867	T	C	0.16998	1006
1	rs1223875	G	A	0.204771	1006
1	rs692981	A	G	0.452286	1006
1	rs1995144	G	A	0.16998	1006
1	rs12131092	C	T	0.192843	1006
1	rs55669101	A	G	0.300199	1006
1	rs75281702	T	G	0.0467197	1006
1	rs504130	A	G	0.746521	1006
1	rs150163566	C	A	0.0119284	1006
1	rs505173	C	T	0.375746	1006
1	rs74530645	G	T	0.0337972	1006
1	rs1009375	T	C	0.300199	1006
1	rs74684338	C	T	0.0636183	1006
1	rs12126763	C	T	0.16998	1006
1	rs12126831	C	A	0.16998	1006
1	rs6673663	A	C	0.247515	1006
1	rs12119931	G	T	0.168986	1006
1	rs12127679	C	T	0.16998	1006
1	rs6679148	T	C	0.0775348	1006
1	rs1319790	C	T	0.16998	1006
1	rs55704249	A	T	0.0775348	1006
1	rs150683974	G	A	0.00994036	1006
1	rs12118536	T	C	0.105368	1006
1	rs11582480	C	A	0.300199	1006
1	rs61833476	G	A	0.0477137	1006
1	rs28409015	A	G	0.300199	1006
1	rs6683057	T	C	0.247515	1006
1	rs10927099	T	C	0.16998	1006
1	rs510280	C	T	0.205765	1006
1	rs1607071	A	C	0.105368	1006
1	rs512825	A	G	0.452286	1006
1	rs12122270	G	T	0.16998	1006
1	rs10927100	T	C	0.105368	1006
1	rs12066849	G	A	0.105368	1006
1	rs12066942	G	A	0.106362	1006
1	rs12062118	A	G	0.106362	1006
1	rs12062173	A	G	0.105368	1006
1	rs12067035	G	A	0.105368	1006
1	rs12068130	G	A	0.105368	1006
1	rs12064447	T	C	0.105368	1006
1	rs570661	A	G	0.935388	1006
1	rs6429443	A	G	0.0775348	1006
1	rs79344800	G	A	0.00795229	1006
1	rs12124292	G	T	0.105368	1006
1	rs142234551	G	A	0.0188867	1006
1	rs76810521	C	A	0.105368	1006
1	rs563745	C	G	0.857853	1006
1	rs11580734	G	C	0.377734	1006
1	rs12122824	T	C	0.247515	1006
1	rs34995539	G	A	0.0765408	1006
1	rs67327808	T	C	0.0775348	1006
1	rs10927101	C	A	0.415507	1006
1	rs67020168	G	A	0.0775348	1006
1	rs10927102	T	A	0.365805	1006
1	rs72763650	C	T	0.0238569	1006
1	rs1996337	G	C	0.11332	1006
1	rs76088242	A	C	0.028827	1006
1	rs476141	G	T	0.45825	1006
1	rs535493	T	C	0.218688	1006
1	rs12747556	T	C	0.0586481	1006
1	rs80038556	G	A	0.00795229	1006
1	rs7531050	C	T	0.129225	1006
1	rs61833501	C	A	0.286282	1006
1	rs73123837	C	A	0.028827	1006
1	rs61833502	C	T	0.293241	1006
1	rs145043912	C	G	0.0168986	1006
1	rs2063912	C	T	0.243539	1006
1	rs61833503	C	T	0.293241	1006
1	rs60003191	G	A	0.0914513	1006
1	rs75282637	T	C	0.0437376	1006
1	rs473630	T	C	0.203777	1006
1	rs486918	G	A	0.454274	1006
1	rs12759328	T	C	0.0576541	1006
1	rs10803173	T	G	0.223658	1006
1	rs551296	C	T	0.483101	1006
1	rs10927105	G	A	0.243539	1006
1	rs10927106	T	C	0.243539	1006
1	rs12744242	G	T	0.17992	1006
1	rs522870	G	A	0.210736	1006
1	rs6429444	C	T	0.17992	1006
1	rs6429445	C	G	0.223658	1006
1	rs148621759	C	T	0.0139165	1006
1	rs494433	C	T	0.0377734	1006
1	rs72763656	G	A	0.0248509	1006
1	rs580980	G	A	0.484095	1006
1	rs576514	G	A	0.210736	1006
1	rs2353087	G	A	0.0437376	1006
1	rs2353088	A	G	0.0437376	1006
1	rs12041799	C	T	0.17992	1006
1	rs3002708	T	C	0.706759	1006
1	rs693150	C	T	0.483101	1006
1	rs12041895	C	T	0.180915	1006
1	rs141718549	C	T	0.0437376	1006
1	rs11805717	G	A	0.0218688	1006
1	rs113966129	G	A	0.0168986	1006
1	rs12128817	T	C	0.0367793	1006
1	rs12131509	G	A	0.17992	1006
1	rs10927108	C	T	0.197813	1006
1	rs12139851	C	G	0.17992	1006
1	rs753496	C	G	0.805169	1006
1	rs753495	G	A	0.0437376	1006
1	rs12131048	T	C	0.224652	1006
1	rs114456278	G	A	0.0159046	1006
1	rs73123848	G	A	0.0576541	1006
1	rs2014888	G	A	0.375746	1006
1	rs1000544	A	G	0.122266	1006
1	rs12749525	G	A	0.0626243	1006
1	rs1000543	A	G	0.511928	1006
1	rs1000451	C	G	0.0735586	1006
1	rs1000452	T	C	0.241551	1006
1	rs11586962	C	T	0.187873	1006
1	rs9943265	G	A	0.0735586	1006
1	rs1532314	G	A	0.148111	1006
1	rs73123850	T	A	0.0735586	1006
1	rs79505543	T	C	0.0139165	1006
1	rs113946659	C	T	0.0675944	1006
1	rs113091514	C	A	0.0576541	1006
1	rs111575955	A	G	0.0735586	1006
1	rs73123855	G	C	0.0576541	1006
1	rs116276871	T	C	0.0218688	1006
1	rs35652893	G	A	0.0626243	1006
1	rs34888551	A	G	0.0626243	1006
1	rs142510702	T	G	0.0149105	1006
1	rs73123860	T	G	0.0735586	1006
1	rs73123862	C	T	0.0675944	1006
1	rs6672888	T	C	0.0636183	1006
1	rs74151275	A	G	0.0675944	1006
1	rs12566026	G	A	0.0646123	1006
1	rs67239851	A	G	0.0636183	1006
1	rs73123864	G	A	0.0636183	1006
1	rs144849313	G	A	0.0228628	1006
1	rs7514371	T	C	0.0626243	1006
1	rs2454222	G	A	0.499006	1006
1	rs73123866	T	C	0.0675944	1006
1	rs73123869	G	A	0.0636183	1006
1	rs12749307	C	T	0.0626243	1006
1	rs2486535	C	G	0.506958	1006
1	rs79700454	T	G	0.0427435	1006
1	rs1874782	T	C	0.377734	1006
1	rs6663441	A	T	0.0666004	1006
1	rs2454221	C	T	0.502982	1006
1	rs34296453	T	A	0.129225	1006
1	rs1472244	T	A	0.500994	1006
1	rs1967129	G	C	0.0646123	1006
1	rs7512607	C	T	0.0626243	1006
1	rs73123875	A	G	0.0636183	1006
1	rs74752158	T	C	0.0745527	1006
1	rs2047137	C	T	0.372763	1006
1	rs2500489	T	A	0.500994	1006
1	rs76171005	G	A	0.0636183	1006
1	rs73123876	C	T	0.0636183	1006
1	rs2039789	A	G	0.380716	1006
1	rs73125638	G	C	0.0636183	1006
1	rs6679245	T	C	0.0626243	1006
1	rs189457911	A	T	0.0129225	1006
1	rs59417641	C	T	0.0636183	1006
1	rs2453203	A	G	0.251491	1006
1	rs12752868	C	T	0.0656064	1006
1	rs2500487	T	C	0.435388	1006
1	rs67854820	T	C	0.287276	1006
1	rs12138959	G	C	0.246521	1006
1	rs1494122	T	C	0.300199	1006
1	rs11588046	T	C	0.187873	1006
1	rs6429446	T	C	0.290258	1006
1	rs12063742	C	T	0.0536779	1006
1	rs2131814	A	T	0.326044	1006
1	rs2220817	G	A	0.66501	1006
1	rs35083998	C	T	0.0636183	1006
1	rs115730473	T	C	0.0129225	1006
1	rs12027747	C	T	0.260437	1006
1	rs78753716	A	G	0.0347913	1006
1	rs1389622	G	A	0.22664	1006
1	rs61833507	C	T	0.0119284	1006
1	rs35108413	G	A	0.00894632	1006
1	rs79613313	C	T	0.0417495	1006
1	rs11590416	A	G	0.189861	1006
1	rs115928976	C	G	0.0129225	1006
1	rs58787003	G	A	0.180915	1006
1	rs12561872	T	C	0.163022	1006
1	rs2453188	G	T	0.488072	1006
1	rs112816882	C	T	0.0129225	1006
1	rs73125648	T	A	0.0616302	1006
1	rs143356038	G	A	0.0149105	1006
1	rs59749311	C	T	0.224652	1006
1	rs59308862	A	C	0.225646	1006
1	rs1565824	A	G	0.50994	1006
1	rs75186608	T	C	0.0149105	1006
1	rs114248736	T	A	0.0298211	1006
1	rs144989572	G	A	0.00994036	1006
1	rs3123390	G	A	0.801193	1006
1	rs2353097	T	C	0.294235	1006
1	rs10927118	T	C	0.312127	1006
1	rs6694869	G	A	0.0735586	1006
1	rs2486537	A	C	0.813121	1006
1	rs10927120	C	T	0.178926	1006
1	rs79103411	G	A	0.177932	1006
1	rs12068258	G	A	0.178926	1006
1	rs74390716	T	C	0.130219	1006
1	rs2486538	C	T	0.49503	1006
1	rs12080257	C	T	0.17992	1006
1	rs115348966	G	A	0.0178926	1006
1	rs116757488	C	A	0.00695825	1006
1	rs143331248	G	A	0.0516899	1006
1	rs139334258	G	A	0.125249	1006
1	rs2486540	C	T	0.478131	1006
1	rs12746634	G	A	0.190855	1006
1	rs12071089	C	T	0.192843	1006
1	rs115675526	A	C	0.0367793	1006
1	rs11812032	T	C	0.32505	1006
1	rs144708067	G	A	0.00695825	1006
1	rs77387554	C	G	0.0755467	1006
1	rs2486541	C	T	0.663022	1006
1	rs149056755	T	G	0.0168986	1006
1	rs77165625	A	C	0.182903	1006
1	rs77581475	G	A	0.182903	1006
1	rs112232952	G	A	0.181909	1006
1	rs1038973	G	C	0.550696	1006
1	rs2500488	C	T	0.753479	1006
1	rs6699951	A	G	0.254473	1006
1	rs35135921	A	G	0.177932	1006
1	rs2486542	A	G	0.759443	1006
1	rs2010620	G	A	0.989066	1006
1	rs716867	A	T	0.99006	1006
1	rs79770737	C	A	0.0516899	1006
1	rs568110405	C	T	0.0149105	1006
1	rs2486544	G	A	0.157058	1006
1	rs114435079	C	T	0.0487078	1006
1	rs2486545	T	A	0.588469	1006
1	rs61833511	T	C	0.291252	1006
1	rs10927122	C	T	0.181909	1006
1	rs2500490	C	T	0.512922	1006
1	rs2454228	T	C	0.573559	1006
1	rs34176756	T	C	0.0427435	1006
1	rs150633278	C	T	0.0198807	1006
1	rs2454230	C	G	0.554672	1006
1	rs75832599	G	A	0.153082	1006
1	rs75534199	A	G	0.200795	1006
1	rs2454231	G	C	0.769384	1006
1	rs76586149	G	A	0.0447316	1006
1	rs6667665	G	A	0.229622	1006
1	rs12743199	A	G	0.201789	1006
1	rs1494120	G	A	0.225646	1006
1	rs1494121	C	A	0.225646	1006
1	rs116704383	G	A	0.0129225	1006
1	rs77816257	G	A	0.0139165	1006
1	rs923903	T	A	0.230616	1006
1	rs1014647	A	G	0.764414	1006
1	rs10927123	G	T	0.236581	1006
1	rs2454238	C	T	0.544732	1006
1	rs74600394	G	A	0.026839	1006
1	rs2500491	T	C	0.746521	1006
1	rs76567118	C	T	0.0159046	1006
1	rs147490792	A	G	0.00795229	1006
1	rs2454237	G	C	0.761431	1006
1	rs76916222	G	A	0.0139165	1006
1	rs2454235	C	T	0.55169	1006
1	rs10803174	T	G	0.27833	1006
1	rs10927124	G	A	0.277336	1006
1	rs2453197	C	G	0.982107	1006
1	rs114587692	G	A	0.0129225	1006
1	rs12041654	C	T	0.279324	1006
1	rs2500493	C	A	0.986083	1006
1	rs2500494	T	G	0.986083	1006
1	rs61833532	C	T	0.197813	1006
1	rs2500496	T	C	0.699801	1006
1	rs115157573	C	T	0.0258449	1006
1	rs2500497	G	T	0.552684	1006
1	rs2453198	A	T	0.329026	1006
1	rs2453199	A	C	0.986083	1006
1	rs4658409	C	T	0.277336	1006
1	rs2454234	C	G	0.701789	1006
1	rs2453200	G	A	0.701789	1006
1	rs2454233	A	G	0.986083	1006
1	rs1565825	G	A	0.0198807	1006
1	rs7544966	C	T	0.280318	1006
1	rs2454232	A	G	0.986083	1006
1	rs11580691	A	G	0.202783	1006
1	rs2015399	T	C	0.302187	1006
1	rs184631689	C	T	0.0119284	1006
1	rs60599295	C	T	0.163022	1006
1	rs4658613	G	T	0.798211	1006
1	rs73125693	G	A	0.0387674	1006
1	rs12405642	A	C	0.149105	1006
1	rs10927125	T	C	0.111332	1006
1	rs12405933	T	C	0.111332	1006
1	rs72635930	A	C	0.0437376	1006
1	rs72635931	C	T	0.0417495	1006
1	rs12409359	C	A	0.109344	1006
1	rs12406798	G	C	0.109344	1006
1	rs72635932	C	T	0.0417495	1006
1	rs76775421	A	G	0.0457256	1006
1	rs869362	T	C	0.166004	1006
1	rs143568120	A	G	0.0149105	1006
1	rs60518830	T	C	0.054672	1006
1	rs6668219	T	A	0.0417495	1006
1	rs7523944	A	T	0.0407555	1006
1	rs72763687	T	C	0.0636183	1006
1	rs7536719	G	A	0.0526839	1006
1	rs12035375	T	C	0.106362	1006
1	rs73127661	C	T	0.0119284	1006
1	rs6663169	C	A	0.148111	1006
1	rs6663470	C	G	0.159046	1006
1	rs12723037	A	G	0.107356	1006
1	rs12727192	T	C	0.106362	1006
1	rs56688484	C	T	0.0119284	1006
1	rs58061158	C	T	0.0119284	1006
1	rs67041905	T	C	0.0407555	1006
1	rs12727340	A	C	0.11829	1006
1	rs61180762	T	C	0.0119284	1006
1	rs57516958	C	T	0.11829	1006
1	rs78831166	G	A	0.0457256	1006
1	rs185709758	T	C	0.0129225	1006
1	rs72763689	T	C	0.0347913	1006
1	rs79985862	G	A	0.0178926	1006
1	rs2500499	G	A	0.184891	1006
1	rs58359112	C	A	0.0119284	1006
1	rs10927129	T	C	0.107356	1006
1	rs12040319	T	G	0.106362	1006
1	rs2883247	A	G	0.11829	1006
1	rs72763691	A	G	0.0258449	1006
1	rs12040489	A	C	0.106362	1006
1	rs72635933	G	A	0.0497018	1006
1	rs12044590	G	A	0.106362	1006
1	rs114018835	C	T	0.0178926	1006
1	rs35942240	G	A	0.106362	1006
1	rs35346993	T	A	0.11829	1006
1	rs12042441	A	G	0.107356	1006
1	rs12745698	C	T	0.106362	1006
1	rs78658265	G	A	0.00795229	1006
1	rs12039862	T	C	0.119284	1006
1	rs2253775	T	C	0.225646	1006
1	rs35039660	T	C	0.0457256	1006
1	rs72635934	T	C	0.0497018	1006
1	rs10927130	C	T	0.106362	1006
1	rs75579241	G	A	0.124254	1006
1	rs12041959	T	G	0.106362	1006
1	rs12044381	G	A	0.106362	1006
1	rs12732758	G	A	0.106362	1006
1	rs12732913	G	C	0.106362	1006
1	rs35676606	A	G	0.106362	1006
1	rs10927131	G	A	0.106362	1006
1	rs10927132	A	G	0.107356	1006
1	rs10803175	G	T	0.157058	1006
1	rs10927133	A	T	0.106362	1006
1	rs10927134	A	T	0.106362	1006
1	rs12042243	A	G	0.106362	1006
1	rs12725594	A	G	0.106362	1006
1	rs12729736	T	C	0.106362	1006
1	rs12743170	G	A	0.106362	1006
1	rs12043120	A	G	0.106362	1006
1	rs12410479	G	T	0.106362	1006
1	rs12026600	C	T	0.106362	1006
1	rs74531760	T	C	0.0228628	1006
1	rs12410876	G	A	0.157058	1006
1	rs10927135	A	G	0.157058	1006
1	rs1981226	G	T	0.157058	1006
1	rs1981225	A	G	0.157058	1006
1	rs77139147	T	C	0.136183	1006
1	rs12070476	C	G	0.775348	1006
1	rs60162896	T	A	0.0497018	1006
1	rs116318663	C	T	0.0318091	1006
1	rs4612613	A	G	0.775348	1006
1	rs72765804	C	T	0.106362	1006
1	rs12562984	C	T	0.0497018	1006
1	rs12044493	T	G	0.774354	1006
1	rs10927136	C	T	0.774354	1006
1	rs12044753	T	C	0.774354	1006
1	rs72635936	T	A	0.0497018	1006
1	rs10927137	G	A	0.617296	1006
1	rs72635937	C	T	0.0497018	1006
1	rs6695842	C	T	0.774354	1006
1	rs55649171	A	C	0.475149	1006
1	rs10803176	T	A	0.617296	1006
1	rs10803177	A	G	0.617296	1006
1	rs12123617	C	T	0.474155	1006
1	rs56039735	C	T	0.474155	1006
1	rs56184170	A	G	0.474155	1006
1	rs1974297	C	T	0.0497018	1006
1	rs72635938	A	G	0.0497018	1006
1	rs59412115	G	C	0.0497018	1006
1	rs4111373	C	T	0.106362	1006
1	rs1416787	G	A	0.774354	1006
1	rs72635939	G	A	0.0497018	1006
1	rs74322327	A	C	0.0159046	1006
```
