## Supplementary material for "Characterization of shared and ancestry-specific signals driving complex traits using multi-ancestry fine-mapping": s2.afreq

```
#CHROM	ID	REF	ALT	ALT_FREQS	OBS_CT
1	rs1333691	T	C	0.340278	1008
1	rs12023105	C	A	0.340278	1008
1	rs72770771	C	T	0.100198	1008
1	rs10127533	T	C	0.806548	1008
1	rs12143316	C	T	0.805556	1008
1	rs12047031	C	A	0.340278	1008
1	rs6672937	C	T	0.805556	1008
1	rs12737815	A	T	0.340278	1008
1	rs1413199	C	G	0.805556	1008
1	rs950125	G	A	0.465278	1008
1	rs6429382	C	G	0.805556	1008
1	rs1413217	C	T	0.340278	1008
1	rs10737885	A	G	0.805556	1008
1	rs12043537	G	T	0.261905	1008
1	rs12117732	C	T	0.204365	1008
1	rs12137258	T	C	0.203373	1008
1	rs12139866	G	A	0.465278	1008
1	rs4511097	G	A	0.805556	1008
1	rs4291486	C	T	0.805556	1008
1	rs1333708	C	T	0.805556	1008
1	rs1333707	C	A	0.340278	1008
1	rs59772375	C	A	0.205357	1008
1	rs1333706	T	C	0.803571	1008
1	rs10926885	G	C	0.259921	1008
1	rs139403974	T	C	0.467262	1008
1	rs12139379	T	C	0.46627	1008
1	rs55774246	A	G	0.339286	1008
1	rs34903326	G	C	0.338294	1008
1	rs4658864	A	T	0.339286	1008
1	rs4658865	A	G	0.339286	1008
1	rs77735060	G	T	0.806548	1008
1	rs112244112	T	C	0.204365	1008
1	rs113228828	T	C	0.46627	1008
1	rs12141580	T	G	0.468254	1008
1	rs12752166	C	G	0.340278	1008
1	rs10926886	A	G	0.806548	1008
1	rs1855370	T	C	0.0912698	1008
1	rs13376286	A	C	0.340278	1008
1	rs147669163	C	A	0.0714286	1008
1	rs12045572	A	T	0.262897	1008
1	rs10926887	G	A	0.464286	1008
1	rs6429383	C	T	0.804563	1008
1	rs4658500	G	C	0.804563	1008
1	rs10926889	C	T	0.542659	1008
1	rs1960825	A	G	0.804563	1008
1	rs4658866	C	G	0.804563	1008
1	rs4658867	C	T	0.804563	1008
1	rs10926890	C	T	0.804563	1008
1	rs4658868	C	G	0.803571	1008
1	rs12143822	G	C	0.544643	1008
1	rs7549075	T	G	0.802579	1008
1	rs10926892	G	A	0.801587	1008
1	rs4350190	C	T	0.801587	1008
1	rs4364863	T	A	0.801587	1008
1	rs12143306	T	C	0.541667	1008
1	rs10926893	C	T	0.802579	1008
1	rs12144177	T	C	0.802579	1008
1	rs111706742	C	T	0.00198413	1008
1	rs12747159	A	G	0.0952381	1008
1	rs10926894	C	T	0.801587	1008
1	rs10926895	T	G	0.803571	1008
1	rs10926896	T	A	0.802579	1008
1	rs6429385	G	A	0.799603	1008
1	rs12024116	G	A	0.799603	1008
1	rs12024121	G	T	0.799603	1008
1	rs7349072	A	T	0.799603	1008
1	rs7349105	G	A	0.529762	1008
1	rs7349160	C	T	0.799603	1008
1	rs2502298	A	G	0.998016	1008
1	rs114804014	G	A	0.0238095	1008
1	rs149456252	G	C	0.00198413	1008
1	rs10926897	A	G	0.804563	1008
1	rs10803094	T	C	0.804563	1008
1	rs10926898	G	T	0.804563	1008
1	rs12047740	T	C	0.532738	1008
1	rs12048485	T	A	0.804563	1008
1	rs12048486	T	A	0.803571	1008
1	rs12022794	G	T	0.270833	1008
1	rs4658501	C	G	0.797619	1008
1	rs59050309	G	A	0.186508	1008
1	rs4658502	A	G	0.530754	1008
1	rs4658503	T	G	0.530754	1008
1	rs12074294	C	G	0.797619	1008
1	rs12034258	C	T	0.265873	1008
1	rs4535989	A	G	0.530754	1008
1	rs4465187	C	A	0.52877	1008
1	rs4639742	T	C	0.268849	1008
1	rs4233436	G	A	0.529762	1008
1	rs5028617	A	G	0.804563	1008
1	rs4539121	A	C	0.532738	1008
1	rs6679275	A	G	0.894841	1008
1	rs12027916	C	G	0.269841	1008
1	rs4233437	A	G	0.531746	1008
1	rs4488014	C	T	0.529762	1008
1	rs10926901	C	T	0.529762	1008
1	rs12023627	G	A	0.529762	1008
1	rs7547883	T	G	0.531746	1008
1	rs4658370	G	A	0.527778	1008
1	rs12032023	C	T	0.527778	1008
1	rs4658504	T	C	0.894841	1008
1	rs4271198	C	T	0.266865	1008
1	rs7526395	C	G	0.267857	1008
1	rs6687165	T	G	0.534722	1008
1	rs34335749	A	G	0.094246	1008
1	rs10158147	G	C	0.895833	1008
1	rs10754788	C	T	0.801587	1008
1	rs10157714	T	C	0.632937	1008
1	rs6429388	A	C	0.267857	1008
1	rs185876773	G	A	0.00892857	1008
1	rs79837786	G	T	0.0198413	1008
1	rs75369732	G	A	0.197421	1008
1	rs56334592	A	C	0.0248016	1008
1	rs113665130	C	T	0.15873	1008
1	rs10926903	C	T	0.425595	1008
1	rs10803095	T	C	0.425595	1008
1	rs140999716	G	A	0.0218254	1008
1	rs10926904	T	G	0.425595	1008
1	rs10803096	A	G	0.426587	1008
1	rs4658505	C	T	0.412698	1008
1	rs10926905	A	G	0.970238	1008
1	rs12028291	G	A	0.411706	1008
1	rs10926906	C	G	0.262897	1008
1	rs10926907	T	C	0.421627	1008
1	rs10926908	G	C	0.262897	1008
1	rs10803097	C	T	0.49504	1008
1	rs55882067	C	T	0.539683	1008
1	rs60678430	T	C	0.0248016	1008
1	rs7531247	A	G	0.969246	1008
1	rs7533752	T	A	0.969246	1008
1	rs7519728	C	A	0.547619	1008
1	rs7541983	G	A	0.969246	1008
1	rs10399641	C	T	0.969246	1008
1	rs28661485	A	G	0.994048	1008
1	rs143363088	G	A	0.0436508	1008
1	rs4526599	C	T	0.548611	1008
1	rs4278360	A	G	0.540675	1008
1	rs77251079	C	T	0.0277778	1008
1	rs12031588	G	C	0.0267857	1008
1	rs2491825	C	T	0.994048	1008
1	rs2491826	A	G	0.994048	1008
1	rs111774268	T	C	0.0277778	1008
1	rs79591964	G	A	0.0277778	1008
1	rs4658507	G	A	0.251984	1008
1	rs2491827	C	A	0.96131	1008
1	rs2491828	C	T	0.994048	1008
1	rs2491829	T	C	0.994048	1008
1	rs111592205	C	T	0.0277778	1008
1	rs112681049	C	A	0.0277778	1008
1	rs11802974	T	C	0.0277778	1008
1	rs2502328	A	G	0.994048	1008
1	rs75836965	T	A	0.0277778	1008
1	rs77098332	T	C	0.0277778	1008
1	rs112416095	G	C	0.0277778	1008
1	rs12074188	G	T	0.0277778	1008
1	rs12069613	A	T	0.0277778	1008
1	rs2491831	C	A	0.989087	1008
1	rs2491832	T	C	0.96131	1008
1	rs10926914	C	T	0.248016	1008
1	rs12075717	G	T	0.0327381	1008
1	rs12072337	T	A	0.0277778	1008
1	rs35072399	C	T	0.233135	1008
1	rs12087532	C	A	0.0327381	1008
1	rs12073551	T	A	0.0327381	1008
1	rs56678006	G	A	0.0277778	1008
1	rs148011120	G	A	0.0277778	1008
1	rs12078494	G	A	0.0277778	1008
1	rs12078540	G	A	0.0327381	1008
1	rs12075066	T	C	0.0327381	1008
1	rs2491833	T	C	0.96131	1008
1	rs6429389	C	T	0.0327381	1008
1	rs6429390	G	T	0.0327381	1008
1	rs6429391	T	G	0.0327381	1008
1	rs9725721	G	A	0.0327381	1008
1	rs12077950	T	C	0.0327381	1008
1	rs79346268	G	C	0.0277778	1008
1	rs2491834	T	C	0.994048	1008
1	rs150302768	T	G	0.0228175	1008
1	rs9428549	C	G	0.994048	1008
1	rs10926915	C	A	0.96131	1008
1	rs2502331	T	G	0.96627	1008
1	rs146989622	G	A	0.0257937	1008
1	rs75337867	G	A	0.0625	1008
1	rs2502341	T	A	0.994048	1008
1	rs2502342	C	T	0.0327381	1008
1	rs2502345	A	G	0.994048	1008
1	rs180929517	T	G	0.0813492	1008
1	rs147764178	C	T	0.159722	1008
1	rs2502346	G	A	0.0277778	1008
1	rs2502347	T	C	0.994048	1008
1	rs146947303	T	C	0.0128968	1008
1	rs9428555	A	G	0.0277778	1008
1	rs2502349	G	A	0.0277778	1008
1	rs2502350	A	G	0.0277778	1008
1	rs112228827	G	A	0.0277778	1008
1	rs76045733	A	T	0.0277778	1008
1	rs76587768	C	T	0.0277778	1008
1	rs74550685	C	A	0.0277778	1008
1	rs2502351	T	G	0.0287698	1008
1	rs12410668	C	T	0.540675	1008
1	rs2502352	A	G	0.0277778	1008
1	rs2502353	C	T	0.0277778	1008
1	rs2502354	A	T	0.0277778	1008
1	rs3003536	C	T	0.0277778	1008
1	rs2502355	C	T	0.44246	1008
1	rs10926919	T	C	0.375992	1008
1	rs2491837	T	C	0.444444	1008
1	rs2491838	T	G	0.444444	1008
1	rs76713886	T	C	0.161706	1008
1	rs2491839	G	C	0.444444	1008
1	rs2502357	G	T	0.0277778	1008
1	rs2502358	A	G	0.444444	1008
1	rs3013381	A	T	0.444444	1008
1	rs2998667	G	A	0.0277778	1008
1	rs3013382	G	C	0.444444	1008
1	rs3003537	A	G	0.444444	1008
1	rs2998669	T	C	0.994048	1008
1	rs4658512	T	C	0.416667	1008
1	rs2491840	A	C	0.444444	1008
1	rs2502303	G	C	0.444444	1008
1	rs12094078	C	T	0.53869	1008
1	rs12083626	G	A	0.53869	1008
1	rs12078920	A	G	0.53869	1008
1	rs2491842	A	G	0.455357	1008
1	rs12095436	C	T	0.569444	1008
1	rs12144075	C	T	0.0277778	1008
1	rs58437742	T	C	0.0277778	1008
1	rs2502307	T	G	0.0277778	1008
1	rs2502308	C	A	0.994048	1008
1	rs12566283	A	C	0.0972222	1008
1	rs12566301	A	G	0.420635	1008
1	rs12145244	C	T	0.0327381	1008
1	rs55971751	A	G	0.53869	1008
1	rs6702710	G	A	0.0327381	1008
1	rs6679417	C	A	0.0327381	1008
1	rs6691818	A	G	0.0327381	1008
1	rs6694599	T	A	0.0327381	1008
1	rs11576569	C	T	0.21131	1008
1	rs2491844	C	A	0.939484	1008
1	rs11588023	G	A	0.00793651	1008
1	rs34096042	A	C	0.236111	1008
1	rs6680828	A	G	0.152778	1008
1	rs80156699	G	A	0.0376984	1008
1	rs4520405	T	G	0.00793651	1008
1	rs139293243	G	A	0.241071	1008
1	rs2502310	G	A	0.991071	1008
1	rs3003538	G	C	0.991071	1008
1	rs77268054	C	A	0.146825	1008
1	rs3003539	G	C	0.991071	1008
1	rs3013383	G	A	0.709325	1008
1	rs2998670	C	T	0.709325	1008
1	rs3003541	T	C	0.709325	1008
1	rs2491845	C	T	0.709325	1008
1	rs2502312	G	A	0.709325	1008
1	rs6681494	C	T	0.709325	1008
1	rs2502313	C	T	0.5625	1008
1	rs12046058	T	C	0.5625	1008
1	rs7512379	G	A	0.289683	1008
1	rs3003542	T	C	0.708333	1008
1	rs3003543	T	C	0.717262	1008
1	rs3003544	T	C	0.709325	1008
1	rs2998671	C	G	0.709325	1008
1	rs3003545	T	A	0.709325	1008
1	rs3013384	T	G	0.709325	1008
1	rs2491846	C	T	0.991071	1008
1	rs10926925	G	A	0.233135	1008
1	rs58220185	T	C	0.199405	1008
1	rs34416956	G	A	0.147817	1008
1	rs10754789	A	G	0.610119	1008
1	rs2491850	C	G	0.242063	1008
1	rs6658433	T	C	0.756944	1008
1	rs35620910	G	A	0.146825	1008
1	rs2491852	G	A	0.242063	1008
1	rs2491853	C	G	0.220238	1008
1	rs71652450	G	A	0.146825	1008
1	rs58720427	C	T	0.030754	1008
1	rs6429397	G	A	0.632937	1008
1	rs77973801	C	T	0.218254	1008
1	rs71652451	G	C	0.145833	1008
1	rs35524051	T	C	0.145833	1008
1	rs79773388	T	A	0.145833	1008
1	rs6429398	A	C	0.631944	1008
1	rs6683933	C	T	0.631944	1008
1	rs6699089	T	C	0.631944	1008
1	rs10926926	G	C	0.633929	1008
1	rs10926927	G	A	0.631944	1008
1	rs2491855	C	T	0.219246	1008
1	rs2491857	T	C	0.030754	1008
1	rs72772631	G	A	0.60119	1008
1	rs144531297	T	C	0.0257937	1008
1	rs74402706	C	A	0.60119	1008
1	rs186406339	G	A	0.0674603	1008
1	rs6690593	C	T	0.631944	1008
1	rs2491858	C	A	0.244048	1008
1	rs2998673	C	G	0.238095	1008
1	rs34138643	T	C	0.944444	1008
1	rs3003546	A	G	0.24504	1008
1	rs12119914	G	A	0.959325	1008
1	rs2998675	T	C	0.356151	1008
1	rs188216534	C	T	0.0386905	1008
1	rs78388498	G	A	0.0178571	1008
1	rs4338338	G	A	0.459325	1008
1	rs4314871	C	T	0.326389	1008
1	rs2491859	T	G	0.924603	1008
1	rs12568565	A	G	0.468254	1008
1	rs79357580	G	A	0.0446429	1008
1	rs4658376	C	T	0.421627	1008
1	rs4658515	G	A	0.421627	1008
1	rs4658377	C	G	0.421627	1008
1	rs12564053	C	A	0.421627	1008
1	rs57056445	C	T	0.421627	1008
1	rs138357720	G	A	0.0208333	1008
1	rs12402042	G	A	0.421627	1008
1	rs7414276	A	G	0.0436508	1008
1	rs147183510	C	T	0.0436508	1008
1	rs2502318	G	C	0.453373	1008
1	rs139687745	C	T	0.421627	1008
1	rs117484274	A	C	0.421627	1008
1	rs114614373	C	T	0.421627	1008
1	rs76817921	C	T	0.0674603	1008
1	rs78976339	G	A	0.0436508	1008
1	rs6675229	G	C	0.421627	1008
1	rs2998676	C	T	0.498016	1008
1	rs12405634	C	T	0.420635	1008
1	rs12405646	C	T	0.419643	1008
1	rs12402193	T	C	0.419643	1008
1	rs12402194	T	C	0.419643	1008
1	rs12401960	A	G	0.420635	1008
1	rs77603906	C	T	0.420635	1008
1	rs10926930	C	T	0.384921	1008
1	rs4658517	C	T	0.420635	1008
1	rs2502319	A	C	0.921627	1008
1	rs142033918	G	A	0.0248016	1008
1	rs144606656	C	T	0.420635	1008
1	rs116234895	A	G	0.420635	1008
1	rs78117169	G	A	0.420635	1008
1	rs56705517	T	C	0.420635	1008
1	rs2491862	C	T	0.498016	1008
1	rs4658518	T	G	0.277778	1008
1	rs77685864	T	G	0.0446429	1008
1	rs2502322	T	A	0.5	1008
1	rs2502323	A	T	0.918651	1008
1	rs10926932	T	A	0.454365	1008
1	rs116426668	A	G	0.419643	1008
1	rs115212257	G	A	0.419643	1008
1	rs2502324	G	A	0.918651	1008
1	rs2502325	G	C	0.922619	1008
1	rs74400568	C	G	0.420635	1008
1	rs4658519	C	T	0.427579	1008
1	rs7546962	T	C	0.00595238	1008
1	rs78734676	G	A	0.418651	1008
1	rs12121901	T	C	0.431548	1008
1	rs55984498	G	A	0.428571	1008
1	rs61842473	C	T	0.00297619	1008
1	rs58674081	T	C	0.00595238	1008
1	rs4373743	G	A	0.428571	1008
1	rs56319236	G	A	0.00396825	1008
1	rs6694874	G	A	0.428571	1008
1	rs6694974	G	A	0.428571	1008
1	rs6695381	G	A	0.00297619	1008
1	rs10803101	C	A	0.428571	1008
1	rs10803102	G	A	0.427579	1008
1	rs115158764	A	T	0.422619	1008
1	rs61331651	C	T	0.0446429	1008
1	rs6693271	T	G	0.428571	1008
1	rs4658520	T	A	0.422619	1008
1	rs12137513	C	T	0.387897	1008
1	rs4658521	A	C	0.422619	1008
1	rs4658379	C	A	0.422619	1008
1	rs12408389	C	T	0.430556	1008
1	rs12125307	G	C	0.810516	1008
1	rs73113538	G	A	0.431548	1008
1	rs7549760	A	G	0.362103	1008
1	rs78024256	A	G	0.427579	1008
1	rs7515153	G	A	0.37996	1008
1	rs3013386	A	T	0.0694444	1008
1	rs75940789	C	T	0.0694444	1008
1	rs4488015	G	A	0.12004	1008
1	rs12756973	A	G	0.12004	1008
1	rs112008915	G	A	0.00198413	1008
1	rs35302264	A	G	0.12004	1008
1	rs12741729	G	T	0.12004	1008
1	rs4607871	A	C	0.545635	1008
1	rs138298061	C	T	0.435516	1008
1	rs184094176	C	T	0.430556	1008
1	rs12125270	A	C	0.387897	1008
1	rs28495771	G	A	0.387897	1008
1	rs1081093	A	G	0.505952	1008
1	rs1081091	G	C	0.929563	1008
1	rs6429401	C	T	0.50496	1008
1	rs6429402	G	A	0.387897	1008
1	rs6429403	C	T	0.387897	1008
1	rs10926937	A	G	0.389881	1008
1	rs77975015	C	T	0.047619	1008
1	rs10803103	C	T	0.388889	1008
1	rs75239857	T	C	0.047619	1008
1	rs116792448	G	A	0.047619	1008
1	rs7540707	C	T	0.0694444	1008
1	rs143347964	A	C	0.047619	1008
1	rs12128441	A	C	0.388889	1008
1	rs4454532	G	A	0.420635	1008
1	rs76497544	C	A	0.047619	1008
1	rs6657349	T	G	0.611111	1008
1	rs10754793	A	T	0.388889	1008
1	rs74371521	T	C	0.0376984	1008
1	rs4658380	C	G	0.420635	1008
1	rs10754794	G	A	0.929563	1008
1	rs10803104	T	C	0.388889	1008
1	rs6697552	C	T	0.388889	1008
1	rs6672908	G	A	0.388889	1008
1	rs12755613	G	A	0.0694444	1008
1	rs10803105	C	A	0.388889	1008
1	rs4437860	A	G	0.505952	1008
1	rs200255435	T	C	0.015873	1008
1	rs2344124	A	G	0.388889	1008
1	rs7533316	G	A	0.0833333	1008
1	rs59632995	G	A	0.047619	1008
1	rs59664819	G	A	0.047619	1008
1	rs61841073	A	G	0.388889	1008
1	rs10926938	G	A	0.505952	1008
1	rs34737235	T	C	0.388889	1008
1	rs10803106	G	T	0.388889	1008
1	rs117330834	G	T	0.0694444	1008
1	rs61841077	C	T	0.384921	1008
1	rs113984469	T	C	0.0486111	1008
1	rs140475466	T	A	0.420635	1008
1	rs4504875	G	T	0.929563	1008
1	rs147429540	C	T	0.047619	1008
1	rs3890401	C	T	0.388889	1008
1	rs1985630	T	C	0.388889	1008
1	rs10926939	C	T	0.418651	1008
1	rs10926940	G	A	0.388889	1008
1	rs59538793	C	T	0.0694444	1008
1	rs72770173	T	C	0.0694444	1008
1	rs143801015	G	A	0.047619	1008
1	rs372220256	C	A	0.0248016	1008
1	rs6681095	T	C	0.422619	1008
1	rs6689454	G	A	0.420635	1008
1	rs3963804	G	C	0.389881	1008
1	rs3125015	C	T	0.0744048	1008
1	rs12131267	G	A	0.390873	1008
1	rs12127896	A	G	0.460317	1008
1	rs2907188	C	T	0.526786	1008
1	rs2907186	A	G	0.530754	1008
1	rs370842604	C	T	0.047619	1008
1	rs78757146	A	C	0.422619	1008
1	rs2907176	G	A	0.0704365	1008
1	rs71537307	A	G	0.0724206	1008
1	rs112269685	A	G	0.0724206	1008
1	rs71537308	G	A	0.0724206	1008
1	rs3013394	C	T	0.50496	1008
1	rs3125019	G	A	0.50496	1008
1	rs71537309	C	A	0.0724206	1008
1	rs2907167	G	A	0.50496	1008
1	rs2907166	G	A	0.50496	1008
1	rs7417508	G	A	0.434524	1008
1	rs6687553	A	G	0.0753968	1008
1	rs138564411	T	C	0.423611	1008
1	rs3095111	C	T	0.0714286	1008
1	rs2907152	G	A	0.0714286	1008
1	rs149136579	G	A	0.423611	1008
1	rs34760728	G	A	0.0753968	1008
1	rs12039141	G	A	0.50496	1008
1	rs2907147	A	T	0.49504	1008
1	rs2907145	T	C	0.494048	1008
1	rs56388369	G	A	0.50496	1008
1	rs146009169	T	C	0.423611	1008
1	rs3013414	C	A	0.924603	1008
1	rs2024149	C	A	0.0744048	1008
1	rs2024145	T	C	0.909722	1008
1	rs41378953	G	A	0.423611	1008
1	rs10926942	C	G	0.41369	1008
1	rs2907127	G	A	0.0734127	1008
1	rs10926943	A	G	0.412698	1008
1	rs141739893	A	G	0.0416667	1008
1	rs1766022	C	T	0.919643	1008
1	rs1638373	T	C	0.919643	1008
1	rs806236	G	A	0.998016	1008
1	rs192938247	C	T	0.0109127	1008
1	rs145109264	C	G	0.419643	1008
1	rs61833087	C	T	0.0793651	1008
1	rs145003961	G	A	0.419643	1008
1	rs115885274	G	T	0.419643	1008
1	rs147359825	G	A	0.031746	1008
1	rs61833092	G	C	0.0793651	1008
1	rs76233823	G	A	0.093254	1008
1	rs12122221	G	A	0.0793651	1008
1	rs12354168	C	T	0.331349	1008
1	rs12124446	G	A	0.0793651	1008
1	rs4098386	T	G	0.331349	1008
1	rs61833099	G	A	0.250992	1008
1	rs138586147	C	T	0.0297619	1008
1	rs199620327	C	T	0.0694444	1008
1	rs147447783	C	T	0.331349	1008
1	rs76216874	C	T	0.171627	1008
1	rs150343073	C	A	0.171627	1008
1	rs61833102	G	A	0.256944	1008
1	rs9661810	T	G	0.330357	1008
1	rs144503462	T	C	0.176587	1008
1	rs12093457	C	T	0.321429	1008
1	rs9661960	G	A	0.583333	1008
1	rs539849227	C	T	0.0218254	1008
1	rs139385756	G	A	0.0813492	1008
1	rs9793444	T	G	0.322421	1008
1	rs61833113	G	A	0.25496	1008
1	rs142668256	T	C	0.186508	1008
1	rs9793014	T	C	0.257937	1008
1	rs12071912	C	T	0.321429	1008
1	rs6693895	G	A	0.321429	1008
1	rs142959096	C	T	0.184524	1008
1	rs9724830	C	T	0.320437	1008
1	rs144008029	G	A	0.077381	1008
1	rs186899935	C	T	0.0198413	1008
1	rs9728539	G	A	0.331349	1008
1	rs61833143	C	T	0.260913	1008
1	rs4083922	T	A	0.581349	1008
1	rs12080277	G	A	0.320437	1008
1	rs2065994	A	G	0.584325	1008
1	rs4658536	T	C	0.266865	1008
1	rs4658385	A	G	0.256944	1008
1	rs12131732	A	G	0.579365	1008
1	rs4658537	G	T	0.261905	1008
1	rs7531635	C	G	0.568452	1008
1	rs1796844	T	C	0.575397	1008
1	rs4658387	T	C	0.201389	1008
1	rs12043646	G	A	0.0585317	1008
1	rs13373876	C	T	0.200397	1008
1	rs12023816	C	A	0.0585317	1008
1	rs12139539	T	G	0.0585317	1008
1	rs139574325	T	C	0.0585317	1008
1	rs6429410	G	A	0.200397	1008
1	rs6701379	T	C	0.200397	1008
1	rs55716084	G	A	0.196429	1008
1	rs182359900	T	C	0.00595238	1008
1	rs1766014	A	G	0.196429	1008
1	rs10803118	A	G	0.3125	1008
1	rs55945220	T	C	0.196429	1008
1	rs12123491	C	G	0.0585317	1008
1	rs147842193	G	A	0.0912698	1008
1	rs149141747	C	T	0.0724206	1008
1	rs12143199	A	G	0.0585317	1008
1	rs118040227	T	C	0.0912698	1008
1	rs3753544	T	C	0.201389	1008
1	rs12239096	T	C	0.200397	1008
1	rs3753542	T	C	0.201389	1008
1	rs111310772	A	T	0.313492	1008
1	rs67686929	G	T	0.3125	1008
1	rs2787232	G	C	0.56746	1008
1	rs1796846	G	A	0.568452	1008
1	rs1796847	C	T	0.566468	1008
1	rs75388769	T	G	0.197421	1008
1	rs74651335	A	C	0.197421	1008
1	rs1766026	G	A	0.197421	1008
1	rs4658538	A	G	0.197421	1008
1	rs10754798	G	A	0.0575397	1008
1	rs74150943	C	T	0.198413	1008
1	rs4658539	C	T	0.197421	1008
1	rs79564830	T	C	0.118056	1008
1	rs3766666	T	A	0.199405	1008
1	rs200639442	G	T	0.197421	1008
1	rs141826657	T	C	0.0555556	1008
1	rs117914446	C	T	0.0347222	1008
1	rs12403784	A	T	0.201389	1008
1	rs1766030	T	C	0.576389	1008
1	rs201664760	T	C	0.223214	1008
1	rs11585421	C	T	0.309524	1008
1	rs12068328	T	C	0.309524	1008
1	rs12404805	G	A	0.0109127	1008
1	rs73116143	A	C	0.197421	1008
1	rs73116145	C	T	0.197421	1008
1	rs147189619	G	A	0.0128968	1008
1	rs3015157	C	A	0.563492	1008
1	rs150645877	A	T	0.308532	1008
1	rs146929801	A	G	0.193452	1008
1	rs138051001	A	C	0.193452	1008
1	rs143531955	G	C	0.193452	1008
1	rs146569733	A	G	0.0853175	1008
1	rs149539044	T	C	0.196429	1008
1	rs4658541	T	C	0.196429	1008
1	rs4658542	G	A	0.196429	1008
1	rs4658543	T	C	0.196429	1008
1	rs12039211	G	A	0.0327381	1008
1	rs138785235	T	C	0.197421	1008
1	rs141395992	A	G	0.197421	1008
1	rs80029414	C	T	0.306548	1008
1	rs12136664	T	A	0.00198413	1008
1	rs10926958	A	C	0.308532	1008
1	rs141503707	G	A	0.204365	1008
1	rs10803121	A	T	0.43254	1008
1	rs12061907	C	T	0.305556	1008
1	rs12402785	C	T	0.94246	1008
1	rs11811155	G	C	0.204365	1008
1	rs150528795	T	C	0.204365	1008
1	rs145715683	C	T	0.0228175	1008
1	rs117405224	C	T	0.107143	1008
1	rs10803122	A	T	0.428571	1008
1	rs189160238	C	T	0.0178571	1008
1	rs138563657	A	T	0.203373	1008
1	rs149061415	G	A	0.0138889	1008
1	rs9969992	T	C	0.205357	1008
1	rs10926961	G	A	0.304563	1008
1	rs145451020	C	T	0.204365	1008
1	rs10926962	T	C	0.308532	1008
1	rs75148356	C	T	0.21627	1008
1	rs12049443	T	C	0.422619	1008
1	rs149574017	C	T	0.0208333	1008
1	rs10926964	G	A	0.417659	1008
1	rs200690860	C	T	0.0277778	1008
1	rs9970736	C	A	0.201389	1008
1	rs150363459	C	G	0.305556	1008
1	rs10436951	A	G	0.267857	1008
1	rs61377372	G	A	0.266865	1008
1	rs4469702	T	C	0.429563	1008
1	rs12026408	G	A	0.0565476	1008
1	rs35214822	C	T	0.510913	1008
1	rs12406654	C	T	0.204365	1008
1	rs10926965	A	G	0.540675	1008
1	rs10926966	G	A	0.540675	1008
1	rs61833879	T	C	0.0585317	1008
1	rs4546902	A	T	0.306548	1008
1	rs12039659	C	T	0.429563	1008
1	rs4614242	T	G	0.941468	1008
1	rs3932662	A	G	0.94246	1008
1	rs115151779	T	G	0.306548	1008
1	rs151302646	T	C	0.212302	1008
1	rs145395289	C	T	0.0138889	1008
1	rs12124014	T	C	0.660714	1008
1	rs61833880	T	C	0.0496032	1008
1	rs6688838	C	T	0.950397	1008
1	rs12135263	C	G	0.660714	1008
1	rs10803123	T	A	0.660714	1008
1	rs187658563	T	C	0.00992063	1008
1	rs10926969	G	A	0.660714	1008
1	rs4565697	A	C	0.28869	1008
1	rs6659484	A	G	0.949405	1008
1	rs4408135	C	G	0.948413	1008
1	rs374267597	C	A	0.014881	1008
1	rs10803125	G	C	0.660714	1008
1	rs7528764	G	A	0.28869	1008
1	rs7518350	A	G	0.28869	1008
1	rs10926971	T	C	0.28869	1008
1	rs2171974	G	T	0.289683	1008
1	rs2171973	A	T	0.290675	1008
1	rs2171972	A	G	0.289683	1008
1	rs7516586	T	C	0.951389	1008
1	rs181868125	A	T	0.015873	1008
1	rs6662118	A	G	0.289683	1008
1	rs10926972	A	G	0.28869	1008
1	rs12079702	A	G	0.289683	1008
1	rs12080886	T	C	0.28869	1008
1	rs1565440	G	A	0.289683	1008
1	rs10926973	A	T	0.28869	1008
1	rs146631609	G	C	0.0327381	1008
1	rs148129822	T	G	0.0208333	1008
1	rs4634890	A	C	0.661706	1008
1	rs4658547	T	G	0.950397	1008
1	rs9803701	T	C	0.950397	1008
1	rs10803128	T	C	0.665675	1008
1	rs4658548	C	T	0.284722	1008
1	rs146182869	T	C	0.0168651	1008
1	rs6669104	C	T	0.285714	1008
1	rs10926974	C	T	0.665675	1008
1	rs61833885	C	A	0.0496032	1008
1	rs10926975	C	T	0.282738	1008
1	rs4658551	C	A	0.65873	1008
1	rs10926976	G	A	0.660714	1008
1	rs12744216	G	A	0.28869	1008
1	rs144481121	C	T	0.0347222	1008
1	rs6689352	C	T	0.28869	1008
1	rs117324416	G	A	0.030754	1008
1	rs12749004	C	T	0.28869	1008
1	rs12749011	C	T	0.28869	1008
1	rs6662991	A	G	0.28869	1008
1	rs2046846	A	G	0.950397	1008
1	rs10926977	T	G	0.0496032	1008
1	rs12097743	G	C	0.28869	1008
1	rs12145759	G	C	0.660714	1008
1	rs4658552	T	C	0.28869	1008
1	rs12732083	C	T	0.227183	1008
1	rs3896337	C	T	0.660714	1008
1	rs12723863	A	G	0.28869	1008
1	rs3904685	A	G	0.28869	1008
1	rs3904683	T	C	0.28869	1008
1	rs6668649	T	C	0.28869	1008
1	rs2087563	C	A	0.665675	1008
1	rs3904682	T	A	0.738095	1008
1	rs61833906	T	C	0.0486111	1008
1	rs3897821	A	G	0.213294	1008
1	rs10803130	A	G	0.737103	1008
1	rs78871868	C	T	0.0486111	1008
1	rs4146968	G	A	0.950397	1008
1	rs10737887	T	C	0.950397	1008
1	rs148023945	A	G	0.0138889	1008
1	rs7535162	T	G	0.213294	1008
1	rs140986104	G	A	0.0267857	1008
1	rs117576876	T	A	0.0347222	1008
1	rs12122573	G	A	0.0486111	1008
1	rs12741781	T	G	0.214286	1008
1	rs1060643	G	C	0.0595238	1008
1	rs28599724	C	T	0.737103	1008
1	rs10926978	T	C	0.202381	1008
1	rs10926979	C	G	0.202381	1008
1	rs2275154	A	G	0.194444	1008
1	rs12755452	C	G	0.202381	1008
1	rs75598609	T	C	0.0456349	1008
1	rs76222756	C	T	0.0128968	1008
1	rs10803131	A	G	0.202381	1008
1	rs10803132	T	C	0.202381	1008
1	rs7412259	G	A	0.0456349	1008
1	rs3926866	G	C	0.0595238	1008
1	rs7525348	G	A	0.193452	1008
1	rs61833913	C	G	0.0595238	1008
1	rs61833914	T	C	0.738095	1008
1	rs12026068	A	G	0.0595238	1008
1	rs7521079	G	C	0.740079	1008
1	rs58823746	T	C	0.739087	1008
1	rs12740033	T	C	0.202381	1008
1	rs2171975	T	C	0.739087	1008
1	rs116904519	G	A	0.047619	1008
1	rs12134228	C	T	0.0585317	1008
1	rs3818802	G	A	0.737103	1008
1	rs6682448	T	G	0.208333	1008
1	rs10926981	A	C	0.738095	1008
1	rs12748870	T	A	0.15873	1008
1	rs12074660	T	C	0.202381	1008
1	rs11805838	G	A	0.939484	1008
1	rs10926982	G	A	0.737103	1008
1	rs12079656	G	T	0.203373	1008
1	rs143755285	T	G	0.0168651	1008
1	rs12091558	C	T	0.202381	1008
1	rs10803133	G	A	0.737103	1008
1	rs10754800	G	A	0.939484	1008
1	rs11807162	G	A	0.0595238	1008
1	rs4658555	G	A	0.0367063	1008
1	rs145402854	T	C	0.0297619	1008
1	rs146950336	C	T	0.0218254	1008
1	rs3943093	C	T	0.205357	1008
1	rs2490395	A	G	0.732143	1008
1	rs76473275	T	C	0.0605159	1008
1	rs149097301	C	A	0.102183	1008
1	rs10926984	T	G	0.0615079	1008
1	rs2484639	G	A	0.733135	1008
1	rs2484640	G	T	0.733135	1008
1	rs2490392	G	A	0.938492	1008
1	rs77827181	G	C	0.0208333	1008
1	rs2636321	A	G	0.733135	1008
1	rs141905181	G	A	0.0248016	1008
1	rs79413051	G	T	0.0208333	1008
1	rs12084733	G	A	0.200397	1008
1	rs10926986	G	T	0.0605159	1008
1	rs12085949	G	T	0.200397	1008
1	rs12759571	C	A	0.200397	1008
1	rs12758920	G	A	0.200397	1008
1	rs2490391	A	C	0.739087	1008
1	rs61833916	C	T	0.0605159	1008
1	rs2932634	T	C	0.739087	1008
1	rs953492	A	G	0.739087	1008
1	rs10926987	C	A	0.201389	1008
1	rs12061451	C	A	0.201389	1008
1	rs11809042	A	G	0.201389	1008
1	rs6429422	T	G	0.202381	1008
1	rs151220211	C	G	0.0248016	1008
1	rs2783971	A	C	0.738095	1008
1	rs4658392	T	C	0.940476	1008
1	rs2992633	T	G	0.939484	1008
1	rs2783972	A	G	0.739087	1008
1	rs2636323	C	G	0.738095	1008
1	rs10926988	A	T	0.19246	1008
1	rs2802727	C	T	0.939484	1008
1	rs12145004	T	G	0.0605159	1008
1	rs10926989	C	T	0.19246	1008
1	rs12145833	T	G	0.0605159	1008
1	rs68192516	T	G	0.196429	1008
1	rs2451668	T	C	0.737103	1008
1	rs12058508	G	A	0.111111	1008
1	rs10158537	C	G	0.210317	1008
1	rs2970546	C	T	0.735119	1008
1	rs10926991	A	G	0.193452	1008
1	rs2490400	C	T	0.928571	1008
1	rs78239548	G	C	0.0763889	1008
1	rs2451669	A	C	0.735119	1008
1	rs2636324	C	T	0.735119	1008
1	rs2275155	A	T	0.193452	1008
1	rs10926992	A	G	0.0615079	1008
1	rs2802726	T	C	0.737103	1008
1	rs2802725	G	A	0.736111	1008
1	rs5027879	C	T	0.0615079	1008
1	rs5027880	C	T	0.0615079	1008
1	rs12065580	G	A	0.193452	1008
1	rs2802723	T	C	0.736111	1008
1	rs2802722	G	A	0.735119	1008
1	rs2783968	C	G	0.736111	1008
1	rs2783967	T	C	0.736111	1008
1	rs2783966	T	C	0.736111	1008
1	rs189178533	G	A	0.0525794	1008
1	rs2783965	G	A	0.736111	1008
1	rs2783964	A	T	0.733135	1008
1	rs10926994	C	T	0.195437	1008
1	rs2636319	C	A	0.735119	1008
1	rs2636320	C	A	0.736111	1008
1	rs2783963	A	G	0.929563	1008
1	rs2802729	C	A	0.319444	1008
1	rs10926995	A	G	0.690476	1008
1	rs2992632	A	T	0.0277778	1008
1	rs2256126	A	G	0.0277778	1008
1	rs4146671	G	A	0.885913	1008
1	rs4658558	A	G	0.80754	1008
1	rs4658559	T	G	0.972222	1008
1	rs78425903	G	T	0.0843254	1008
1	rs75179745	T	C	0.104167	1008
1	rs80076701	G	C	0.0853175	1008
1	rs73118350	A	G	0.0863095	1008
1	rs10803136	A	C	0.00992063	1008
1	rs10754803	G	A	0.805556	1008
1	rs74666281	A	G	0.0793651	1008
1	rs78450135	A	G	0.0843254	1008
1	rs2802728	C	T	0.914683	1008
1	rs4658560	A	G	0.809524	1008
1	rs2970547	C	T	0.914683	1008
1	rs2932631	G	C	0.914683	1008
1	rs117872118	C	T	0.0714286	1008
1	rs2490393	A	G	0.974206	1008
1	rs74950259	T	C	0.0833333	1008
1	rs73118358	C	T	0.0823413	1008
1	rs61833945	G	A	0.0793651	1008
1	rs143072788	A	G	0.00793651	1008
1	rs1466656	A	T	0.0803571	1008
1	rs117055803	A	G	0.0357143	1008
1	rs76897123	A	G	0.0376984	1008
1	rs1467833	A	G	0.0863095	1008
1	rs4658395	A	G	0.0843254	1008
1	rs117714169	A	T	0.125	1008
1	rs72759841	T	A	0.0843254	1008
1	rs10927002	G	T	0.809524	1008
1	rs58693656	T	C	0.0843254	1008
1	rs12042959	A	G	0.077381	1008
1	rs6695785	T	C	0.803571	1008
1	rs77664724	A	C	0.0505952	1008
1	rs72759844	G	A	0.0922619	1008
1	rs58560561	T	G	0.888889	1008
1	rs57809797	A	G	0.0833333	1008
1	rs72759846	A	G	0.0833333	1008
1	rs11808637	G	A	0.0337302	1008
1	rs66691749	A	C	0.0833333	1008
1	rs4658561	A	G	0.0833333	1008
1	rs3753548	T	A	0.973214	1008
1	rs150371554	G	T	0.0347222	1008
1	rs138331400	A	G	0.0496032	1008
1	rs72759851	C	T	0.0843254	1008
1	rs1538774	C	G	0.973214	1008
1	rs10927003	C	T	0.811508	1008
1	rs4658562	A	G	0.0843254	1008
1	rs12239876	A	C	0.0843254	1008
1	rs72759853	C	G	0.0843254	1008
1	rs12023775	C	T	0.888889	1008
1	rs143626072	T	A	0.107143	1008
1	rs12239149	C	A	0.0833333	1008
1	rs72759855	G	A	0.0833333	1008
1	rs7531548	T	G	0.0833333	1008
1	rs12048498	G	A	0.078373	1008
1	rs72759858	C	T	0.0843254	1008
1	rs12116461	G	A	0.0793651	1008
1	rs367724703	C	A	0.0168651	1008
1	rs10803138	A	G	0.972222	1008
1	rs78200342	C	T	0.0248016	1008
1	rs10927006	T	C	0.078373	1008
1	rs58417768	T	C	0.0843254	1008
1	rs61833951	A	G	0.46131	1008
1	rs67807908	G	A	0.0833333	1008
1	rs12029086	G	T	0.078373	1008
1	rs79105724	A	G	0.0833333	1008
1	rs4658566	G	A	0.0833333	1008
1	rs72759861	G	A	0.0833333	1008
1	rs13374280	T	C	0.0843254	1008
1	rs13374290	A	T	0.0843254	1008
1	rs144613183	T	C	0.0238095	1008
1	rs10803140	C	G	0.786706	1008
1	rs60543345	C	T	0.0833333	1008
1	rs72759865	A	G	0.0833333	1008
1	rs12129652	G	A	0.786706	1008
1	rs72759866	T	C	0.0833333	1008
1	rs4658568	A	G	0.0843254	1008
1	rs72759867	T	C	0.0833333	1008
1	rs149049351	A	G	0.0267857	1008
1	rs10927010	G	A	0.077381	1008
1	rs10927011	G	A	0.784722	1008
1	rs72759870	T	C	0.0843254	1008
1	rs2039837	T	C	0.0843254	1008
1	rs2039838	G	A	0.0843254	1008
1	rs61270917	C	T	0.260913	1008
1	rs56394517	A	G	0.0843254	1008
1	rs55696172	A	G	0.0843254	1008
1	rs56179302	G	C	0.0843254	1008
1	rs4658569	G	C	0.0843254	1008
1	rs12035042	T	G	0.0882937	1008
1	rs12037698	G	A	0.077381	1008
1	rs72759872	T	C	0.0853175	1008
1	rs72759873	T	C	0.0853175	1008
1	rs12131952	G	C	0.00198413	1008
1	rs7513566	C	T	0.0813492	1008
1	rs139769505	C	A	0.00892857	1008
1	rs150055481	G	C	0.00892857	1008
1	rs10927013	G	T	0.785714	1008
1	rs7538558	G	A	0.0813492	1008
1	rs6429425	G	T	0.0793651	1008
1	rs72759875	G	T	0.0843254	1008
1	rs188926180	G	A	0.014881	1008
1	rs12136239	G	A	0.078373	1008
1	rs12132986	A	G	0.0793651	1008
1	rs10927014	T	C	0.078373	1008
1	rs6669127	A	G	0.078373	1008
1	rs12049318	C	A	0.0793651	1008
1	rs12138272	G	A	0.078373	1008
1	rs7537757	G	C	0.078373	1008
1	rs10927016	C	T	0.078373	1008
1	rs10927017	G	A	0.078373	1008
1	rs12140393	G	A	0.078373	1008
1	rs12140431	G	A	0.078373	1008
1	rs12140432	G	A	0.0793651	1008
1	rs12118439	C	T	0.078373	1008
1	rs80068158	A	G	0.0853175	1008
1	rs138800144	A	G	0.0238095	1008
1	rs12039979	G	A	0.078373	1008
1	rs10803142	G	A	0.78869	1008
1	rs2039839	A	G	0.786706	1008
1	rs75551888	G	A	0.0853175	1008
1	rs12049124	C	T	0.0793651	1008
1	rs10927018	G	A	0.078373	1008
1	rs72759878	C	A	0.0853175	1008
1	rs10927019	T	C	0.078373	1008
1	rs12117986	C	T	0.078373	1008
1	rs59653451	A	G	0.0793651	1008
1	rs12119001	C	T	0.078373	1008
1	rs10927020	G	A	0.47619	1008
1	rs7524530	C	G	0.078373	1008
1	rs6685276	A	G	0.078373	1008
1	rs11809721	T	C	0.078373	1008
1	rs61833161	C	G	0.078373	1008
1	rs12144227	G	C	0.078373	1008
1	rs7551067	T	A	0.078373	1008
1	rs12140679	G	T	0.078373	1008
1	rs116877980	G	A	0.130952	1008
1	rs77509857	T	C	0.0853175	1008
1	rs6702894	A	G	0.162698	1008
1	rs6702982	A	G	0.078373	1008
1	rs6665625	G	C	0.078373	1008
1	rs6703335	A	G	0.786706	1008
1	rs3006925	T	C	0.949405	1008
1	rs4403617	G	A	0.0793651	1008
1	rs4658570	C	T	0.0853175	1008
1	rs193184409	G	C	0.0238095	1008
1	rs4658571	T	C	0.0853175	1008
1	rs12022497	G	A	0.0634921	1008
1	rs11800122	G	A	0.0863095	1008
1	rs57753663	T	C	0.0873016	1008
1	rs2997490	T	C	0.0873016	1008
1	rs2997494	A	G	0.953373	1008
1	rs12127073	C	G	0.0873016	1008
1	rs12127169	C	T	0.0873016	1008
1	rs10803143	C	T	0.0873016	1008
1	rs148205587	T	C	0.0198413	1008
1	rs12028447	C	T	0.0882937	1008
1	rs12046990	A	C	0.0863095	1008
1	rs12022077	G	A	0.0863095	1008
1	rs10927022	G	A	0.0873016	1008
1	rs61833165	A	G	0.00595238	1008
1	rs148470799	G	A	0.030754	1008
1	rs72759886	A	G	0.0744048	1008
1	rs2226029	G	T	0.888889	1008
1	rs148842873	C	T	0.0128968	1008
1	rs77086762	G	C	0.0257937	1008
1	rs148029965	C	T	0.0178571	1008
1	rs946823	C	T	0.911706	1008
1	rs10927024	G	A	0.127976	1008
1	rs80180786	A	G	0.014881	1008
1	rs2994323	A	G	0.931548	1008
1	rs2994322	G	C	0.907738	1008
1	rs10927025	C	T	0.77877	1008
1	rs3006916	A	G	0.124008	1008
1	rs2994321	G	C	0.910714	1008
1	rs12748751	A	G	0.782738	1008
1	rs2994320	A	G	0.124008	1008
1	rs2994339	A	G	0.124008	1008
1	rs3006917	C	T	0.124008	1008
1	rs56020665	G	A	0.124008	1008
1	rs3006918	T	C	0.420635	1008
1	rs1008173	A	G	0.405754	1008
1	rs12125812	A	G	0.41369	1008
1	rs12751210	C	G	0.498016	1008
1	rs1005723	C	T	0.358135	1008
1	rs2994330	G	T	0.126984	1008
1	rs3006922	T	C	0.380952	1008
1	rs10927026	A	G	0.00595238	1008
1	rs2994329	C	T	0.366071	1008
1	rs72759890	C	G	0.41369	1008
1	rs10927027	A	C	0.603175	1008
1	rs139302348	C	T	0.0634921	1008
1	rs3006923	G	C	0.328373	1008
1	rs2994328	G	A	0.324405	1008
1	rs4658574	T	C	0.335317	1008
1	rs2994327	C	T	0.327381	1008
1	rs3006924	G	C	0.327381	1008
1	rs2994326	T	C	0.90377	1008
1	rs12042298	C	T	0.331349	1008
1	rs884808	C	T	0.334325	1008
1	rs884328	A	G	0.357143	1008
1	rs3006926	A	G	0.361111	1008
1	rs184095465	C	T	0.0753968	1008
1	rs3006927	C	T	0.803571	1008
1	rs3006928	A	G	0.885913	1008
1	rs3006933	A	G	0.352183	1008
1	rs55655818	G	T	0.257937	1008
1	rs10803144	C	T	0.00992063	1008
1	rs74777638	T	C	0.257937	1008
1	rs9428576	T	C	0.362103	1008
1	rs10927028	C	G	0.102183	1008
1	rs12406958	T	C	0.257937	1008
1	rs12134270	T	G	0.257937	1008
1	rs10927029	T	C	0.105159	1008
1	rs14403	C	T	0.256944	1008
1	rs60418621	T	G	0.093254	1008
1	rs1058305	A	G	0.267857	1008
1	rs1058304	C	T	0.267857	1008
1	rs70961725	A	C	0.0138889	1008
1	rs67027895	C	T	0.255952	1008
1	rs9428966	T	G	0.267857	1008
1	rs111667565	T	C	0.253968	1008
1	rs1417121	G	C	0.264881	1008
1	rs9803713	C	G	0.258929	1008
1	rs7523102	C	T	0.265873	1008
1	rs9803993	G	A	0.256944	1008
1	rs12045585	G	A	0.250992	1008
1	rs76243949	G	A	0.253968	1008
1	rs12140414	T	C	0.25496	1008
1	rs1538773	T	G	0.263889	1008
1	rs3006936	A	G	0.264881	1008
1	rs191429933	T	C	0.0138889	1008
1	rs79457418	A	G	0.047619	1008
1	rs3006939	G	A	0.264881	1008
1	rs118172368	G	A	0.0565476	1008
1	rs6704286	T	G	0.839286	1008
1	rs10737888	A	C	0.264881	1008
1	rs148330962	T	C	0.0218254	1008
1	rs12408951	A	G	0.256944	1008
1	rs1578275	G	C	0.255952	1008
1	rs144367893	C	T	0.0287698	1008
1	rs3006940	A	G	0.263889	1008
1	rs180837795	A	C	0.0297619	1008
1	rs946824	T	C	0.896825	1008
1	rs10927031	G	C	0.255952	1008
1	rs74390128	G	A	0.0585317	1008
1	rs4515770	T	C	0.263889	1008
1	rs79367267	C	A	0.25496	1008
1	rs73120396	A	G	0.00892857	1008
1	rs9428579	C	T	0.251984	1008
1	rs182803927	G	A	0.00496032	1008
1	rs13376709	T	C	0.574405	1008
1	rs73122359	T	A	0.00892857	1008
1	rs76451913	G	T	0.015873	1008
1	rs150446712	A	C	0.015873	1008
1	rs145806103	A	G	0.0218254	1008
1	rs3006942	G	C	0.843254	1008
1	rs10927033	C	A	0.250992	1008
1	rs7523198	C	T	0.767857	1008
1	rs59228876	T	C	0.00793651	1008
1	rs7538011	A	G	0.257937	1008
1	rs10927035	C	T	0.503968	1008
1	rs6656918	G	A	0.736111	1008
1	rs12065411	A	C	0.00793651	1008
1	rs73122363	G	A	0.00793651	1008
1	rs148507617	C	T	0.0178571	1008
1	rs10927036	G	C	0.257937	1008
1	rs10803146	T	G	0.237103	1008
1	rs7517340	T	C	0.765873	1008
1	rs1121276	T	C	0.191468	1008
1	rs117587483	T	C	0.0248016	1008
1	rs7549780	A	C	0.500992	1008
1	rs6694738	C	A	0.213294	1008
1	rs148560234	G	A	0.0406746	1008
1	rs2291410	A	C	0.763889	1008
1	rs60899765	T	C	0.143849	1008
1	rs2220276	A	T	0.500992	1008
1	rs1352162	A	G	0.502976	1008
1	rs3766673	T	C	0.243056	1008
1	rs10927039	T	C	0.240079	1008
1	rs3753549	T	C	0.277778	1008
1	rs12144559	C	A	0.5	1008
1	rs191185012	A	G	0.015873	1008
1	rs12041448	T	G	0.0565476	1008
1	rs35570502	T	C	0.27877	1008
1	rs12048730	C	A	0.0565476	1008
1	rs118032457	C	T	0.0634921	1008
1	rs10927040	T	C	0.244048	1008
1	rs10927041	T	C	0.244048	1008
1	rs2291409	G	A	0.5	1008
1	rs12744297	G	A	0.5	1008
1	rs1486474	G	A	0.00892857	1008
1	rs139515720	A	C	0.0248016	1008
1	rs7552982	T	C	0.263889	1008
1	rs117183265	A	C	0.0634921	1008
1	rs2345282	G	C	0.241071	1008
1	rs72761606	T	C	0.271825	1008
1	rs6681024	C	T	0.728175	1008
1	rs10158176	T	A	0.74504	1008
1	rs12408455	T	C	0.244048	1008
1	rs185724630	A	T	0.0248016	1008
1	rs12119594	C	G	0.5	1008
1	rs6688135	C	A	0.740079	1008
1	rs2085555	T	C	0.5	1008
1	rs12136847	A	G	0.500992	1008
1	rs12735854	G	C	0.500992	1008
1	rs2125233	C	T	0.499008	1008
1	rs320322	G	A	0.77381	1008
1	rs320323	T	C	0.277778	1008
1	rs320317	T	A	0.275794	1008
1	rs55778834	T	C	0.500992	1008
1	rs138645612	C	T	0.0595238	1008
1	rs75651676	A	T	0.030754	1008
1	rs2125232	C	T	0.499008	1008
1	rs2345284	C	T	0.725198	1008
1	rs74808852	C	T	0.0634921	1008
1	rs320302	A	G	0.277778	1008
1	rs10927043	C	T	0.224206	1008
1	rs2125231	T	C	0.500992	1008
1	rs116988079	C	A	0.078373	1008
1	rs10927044	G	A	0.499008	1008
1	rs12023642	T	G	0.236111	1008
1	rs3856231	T	C	0.499008	1008
1	rs9428581	A	G	0.277778	1008
1	rs10754806	A	C	0.739087	1008
1	rs11578459	A	G	0.501984	1008
1	rs112646892	C	T	0.241071	1008
1	rs426182	A	T	0.257937	1008
1	rs185660109	C	T	0.00694444	1008
1	rs35978510	T	C	0.501984	1008
1	rs2168812	G	A	0.223214	1008
1	rs61833200	C	G	0.500992	1008
1	rs6657813	T	A	0.275794	1008
1	rs320308	G	A	0.140873	1008
1	rs320309	A	G	0.275794	1008
1	rs79380843	A	G	0.077381	1008
1	rs7556516	G	A	0.22619	1008
1	rs77266914	G	C	0.0763889	1008
1	rs12037013	G	A	0.218254	1008
1	rs12034588	T	A	0.222222	1008
1	rs10927045	G	C	0.741071	1008
1	rs6675851	G	A	0.223214	1008
1	rs12032481	A	C	0.124008	1008
1	rs320313	A	G	0.722222	1008
1	rs320314	C	T	0.72123	1008
1	rs7528450	T	A	0.494048	1008
1	rs6671475	A	G	0.244048	1008
1	rs146779731	G	A	0.0277778	1008
1	rs320316	G	A	0.727183	1008
1	rs12739344	G	C	0.49504	1008
1	rs6660534	A	C	0.248016	1008
1	rs11585986	G	C	0.497024	1008
1	rs12749316	G	A	0.498016	1008
1	rs4658584	C	T	0.0763889	1008
1	rs12138753	G	A	0.496032	1008
1	rs147922713	A	G	0.0376984	1008
1	rs320332	C	A	0.72619	1008
1	rs320331	A	G	0.72619	1008
1	rs320330	G	T	0.725198	1008
1	rs28484641	C	T	0.00793651	1008
1	rs117787687	A	C	0.0218254	1008
1	rs10927046	T	C	0.241071	1008
1	rs12138722	T	A	0.497024	1008
1	rs7522883	C	T	0.218254	1008
1	rs10927047	T	A	0.218254	1008
1	rs1486472	G	A	0.496032	1008
1	rs4658585	G	A	0.496032	1008
1	rs4658401	G	T	0.496032	1008
1	rs10754807	G	A	0.22619	1008
1	rs73124169	T	C	0.322421	1008
1	rs117927207	G	A	0.0555556	1008
1	rs112110855	A	G	0.00892857	1008
1	rs2631039	T	C	0.0128968	1008
1	rs10927049	A	G	0.249008	1008
1	rs10927050	A	G	0.247024	1008
1	rs10927051	G	C	0.244048	1008
1	rs2290754	A	C	0.248016	1008
1	rs2290753	G	A	0.49504	1008
1	rs320334	A	T	0.743056	1008
1	rs10927052	C	A	0.736111	1008
1	rs74226418	A	C	0.0297619	1008
1	rs115754292	C	T	0.00496032	1008
1	rs7547861	C	T	0.740079	1008
1	rs10927053	A	T	0.214286	1008
1	rs12141946	T	G	0.5	1008
1	rs12145558	G	A	0.414683	1008
1	rs12723537	G	A	0.422619	1008
1	rs79197197	C	A	0.188492	1008
1	rs77030218	T	G	0.175595	1008
1	rs146358694	A	C	0.0188492	1008
1	rs74887645	C	G	0.422619	1008
1	rs184247153	G	C	0.015873	1008
1	rs320338	G	A	0.725198	1008
1	rs320337	A	G	0.30754	1008
1	rs10927055	A	G	0.422619	1008
1	rs4603115	T	C	0.422619	1008
1	rs11589907	T	C	0.422619	1008
1	rs12691547	A	G	0.422619	1008
1	rs78215385	C	A	0.0188492	1008
1	rs12691548	A	G	0.422619	1008
1	rs77629275	G	A	0.0198413	1008
1	rs7517732	T	C	0.729167	1008
1	rs10927056	T	C	0.422619	1008
1	rs10803150	C	T	0.299603	1008
1	rs201188949	T	C	0.0625	1008
1	rs79461924	T	C	0.0952381	1008
1	rs12117580	T	C	0.422619	1008
1	rs10803151	G	T	0.724206	1008
1	rs2087072	G	A	0.420635	1008
1	rs78808734	T	C	0.046627	1008
1	rs320318	T	G	0.725198	1008
1	rs4658403	C	T	0.739087	1008
1	rs79410507	G	T	0.0297619	1008
1	rs12028812	T	C	0.0565476	1008
1	rs10158245	A	C	0.422619	1008
1	rs12032342	G	A	0.294643	1008
1	rs6429430	T	G	0.31746	1008
1	rs320320	A	G	0.318452	1008
1	rs149770995	G	T	0.014881	1008
1	rs320321	G	T	0.723214	1008
1	rs1843655	C	T	0.299603	1008
1	rs142549010	A	T	0.0376984	1008
1	rs117277940	C	G	0.0605159	1008
1	rs10927058	T	C	0.423611	1008
1	rs406323	A	C	0.740079	1008
1	rs383701	G	A	0.650794	1008
1	rs75249463	A	C	0.0267857	1008
1	rs4478795	C	T	0.299603	1008
1	rs10803152	C	A	0.313492	1008
1	rs4658588	A	G	0.424603	1008
1	rs77204777	T	C	0.0694444	1008
1	rs12076373	G	C	0.316468	1008
1	rs10927059	T	C	0.31746	1008
1	rs1531243	T	C	0.741071	1008
1	rs6686591	C	T	0.72619	1008
1	rs7513049	A	G	0.732143	1008
1	rs6429431	G	C	0.729167	1008
1	rs7517921	T	C	0.31746	1008
1	rs1973284	A	G	0.410714	1008
1	rs6429433	C	T	0.303571	1008
1	rs320305	G	T	0.305556	1008
1	rs320304	C	T	0.741071	1008
1	rs320303	T	A	0.856151	1008
1	rs58594024	C	A	0.303571	1008
1	rs4658589	G	A	0.727183	1008
1	rs320345	A	G	0.729167	1008
1	rs320344	G	A	0.743056	1008
1	rs12038981	G	A	0.30754	1008
1	rs320342	T	C	0.759921	1008
1	rs1486475	T	C	0.422619	1008
1	rs79112494	A	C	0.077381	1008
1	rs320339	G	T	0.339286	1008
1	rs12140040	G	A	0.3125	1008
1	rs193013985	C	T	0.0248016	1008
1	rs117990813	C	T	0.0436508	1008
1	rs191907331	C	T	0.0257937	1008
1	rs12143245	G	A	0.191468	1008
1	rs6676779	C	T	0.759921	1008
1	rs10927060	A	G	0.420635	1008
1	rs2125229	C	A	0.747024	1008
1	rs2034915	A	G	0.424603	1008
1	rs6687181	C	T	0.338294	1008
1	rs149718205	A	G	0.0128968	1008
1	rs184238128	T	G	0.0208333	1008
1	rs559799596	T	C	0.0208333	1008
1	rs1809247	C	T	0.425595	1008
1	rs117380147	C	T	0.0406746	1008
1	rs12144546	T	G	0.425595	1008
1	rs117955616	G	C	0.0813492	1008
1	rs75474967	A	T	0.0208333	1008
1	rs2125230	G	A	0.31746	1008
1	rs1458022	C	T	0.744048	1008
1	rs1458023	T	C	0.31746	1008
1	rs10927062	A	G	0.33631	1008
1	rs7514510	A	G	0.760913	1008
1	rs7548254	C	T	0.426587	1008
1	rs9782883	A	G	0.33631	1008
1	rs140098118	T	A	0.0208333	1008
1	rs150309897	C	A	0.0555556	1008
1	rs9782958	G	C	0.343254	1008
1	rs148286614	C	T	0.0208333	1008
1	rs10803155	A	G	0.74504	1008
1	rs59953491	C	T	0.31746	1008
1	rs12073035	C	T	0.00694444	1008
1	rs897959	C	T	0.427579	1008
1	rs79472693	T	C	0.0565476	1008
1	rs4553169	G	A	0.318452	1008
1	rs1458021	C	T	0.744048	1008
1	rs12124113	A	G	0.33631	1008
1	rs4658590	A	T	0.427579	1008
1	rs1379700	T	C	0.427579	1008
1	rs11586029	C	T	0.427579	1008
1	rs150484838	C	T	0.0128968	1008
1	rs12125920	A	C	0.427579	1008
1	rs12139868	C	A	0.00496032	1008
1	rs10927065	C	A	0.316468	1008
1	rs1545654	A	T	0.748016	1008
1	rs61264637	A	C	0.030754	1008
1	rs12031994	T	C	0.310516	1008
1	rs10803156	G	C	0.310516	1008
1	rs4565696	C	T	0.316468	1008
1	rs2881275	G	C	0.315476	1008
1	rs73128276	T	C	0.00694444	1008
1	rs971285	G	A	0.425595	1008
1	rs2881274	G	C	0.760913	1008
1	rs118086219	C	T	0.0257937	1008
1	rs6674314	A	G	0.333333	1008
1	rs76856798	C	T	0.0396825	1008
1	rs12743000	G	A	0.427579	1008
1	rs10803158	A	G	0.333333	1008
1	rs10927067	G	A	0.333333	1008
1	rs10927068	C	T	0.333333	1008
1	rs1870272	T	A	0.426587	1008
1	rs76938173	T	C	0.0297619	1008
1	rs76999655	G	A	0.0962302	1008
1	rs57824597	C	T	0.33631	1008
1	rs9428970	T	A	0.755952	1008
1	rs2345994	T	C	0.420635	1008
1	rs897960	G	A	0.738095	1008
1	rs7545162	A	G	0.318452	1008
1	rs1458024	G	C	0.316468	1008
1	rs9287268	G	A	0.856151	1008
1	rs140375421	T	C	0.0128968	1008
1	rs1531244	A	G	0.422619	1008
1	rs12048930	C	T	0.315476	1008
1	rs6682456	C	A	0.756944	1008
1	rs4132509	C	A	0.31746	1008
1	rs7551241	A	G	0.422619	1008
1	rs6429435	T	C	0.422619	1008
1	rs4639743	G	A	0.420635	1008
1	rs4610997	T	A	0.420635	1008
1	rs4369213	G	A	0.188492	1008
1	rs138309077	G	A	0.0287698	1008
1	rs4372234	G	C	0.094246	1008
1	rs73128287	T	G	0.33631	1008
1	rs12142652	A	G	0.422619	1008
1	rs12047209	A	C	0.310516	1008
1	rs9287269	G	A	0.31746	1008
1	rs7553458	A	G	0.740079	1008
1	rs10927075	A	T	0.422619	1008
1	rs78631843	C	T	0.116071	1008
1	rs12403316	C	T	0.31746	1008
1	rs10733129	A	G	0.856151	1008
1	rs113113962	G	A	0.00694444	1008
1	rs10927076	A	G	0.310516	1008
1	rs12116882	G	A	0.31746	1008
1	rs6672195	T	C	0.422619	1008
1	rs12097127	A	G	0.740079	1008
1	rs114920270	T	C	0.00496032	1008
1	rs12746623	G	A	0.421627	1008
1	rs142913089	G	A	0.030754	1008
1	rs4658592	T	C	0.422619	1008
1	rs7534117	G	T	0.316468	1008
1	rs7512207	C	T	0.740079	1008
1	rs7514984	C	T	0.31746	1008
1	rs34477525	T	A	0.335317	1008
1	rs151287790	G	A	0.030754	1008
1	rs12744253	G	A	0.422619	1008
1	rs73117450	G	C	0.00793651	1008
1	rs7523822	C	T	0.334325	1008
1	rs111536894	T	C	0.757937	1008
1	rs193107782	G	A	0.318452	1008
1	rs6691020	T	C	0.424603	1008
1	rs145490615	T	A	0.0198413	1008
1	rs201621478	A	C	0.0198413	1008
1	rs12136727	C	A	0.422619	1008
1	rs6703013	G	A	0.756944	1008
1	rs144872229	T	C	0.00496032	1008
1	rs12136624	C	A	0.319444	1008
1	rs6681863	C	G	0.318452	1008
1	rs4484910	C	T	0.740079	1008
1	rs144153979	G	A	0.0833333	1008
1	rs7552659	T	C	0.422619	1008
1	rs10927078	C	T	0.310516	1008
1	rs7552820	T	C	0.422619	1008
1	rs113085028	C	G	0.31746	1008
1	rs28869008	C	A	0.315476	1008
1	rs6665170	T	C	0.756944	1008
1	rs112212692	C	T	0.00694444	1008
1	rs6429438	A	G	0.857143	1008
1	rs12127367	A	C	0.339286	1008
1	rs10803161	T	C	0.337302	1008
1	rs4518884	C	T	0.422619	1008
1	rs4313380	T	C	0.760913	1008
1	rs7519673	A	G	0.3125	1008
1	rs6429439	A	T	0.743056	1008
1	rs10927081	T	C	0.424603	1008
1	rs10157763	T	C	0.421627	1008
1	rs12049228	C	A	0.315476	1008
1	rs6659180	C	T	0.334325	1008
1	rs12021907	C	T	0.327381	1008
1	rs111967135	C	T	0.00694444	1008
1	rs10927082	C	A	0.729167	1008
1	rs4402112	A	T	0.755952	1008
1	rs9428981	T	A	0.756944	1008
1	rs6688737	A	G	0.740079	1008
1	rs6699821	G	A	0.740079	1008
1	rs4614244	C	T	0.858135	1008
1	rs4590656	C	T	0.422619	1008
1	rs10803162	C	T	0.332341	1008
1	rs148232822	T	G	0.0406746	1008
1	rs4593807	G	A	0.743056	1008
1	rs12138168	A	G	0.324405	1008
1	rs12045787	T	A	0.321429	1008
1	rs4322213	C	T	0.744048	1008
1	rs73117478	C	A	0.304563	1008
1	rs12752825	A	G	0.360119	1008
1	rs4430311	C	T	0.444444	1008
1	rs6658852	A	C	0.741071	1008
1	rs12753750	C	T	0.416667	1008
1	rs11579649	C	T	0.414683	1008
1	rs73117483	A	C	0.0168651	1008
1	rs75801945	G	A	0.0168651	1008
1	rs73117490	C	A	0.0168651	1008
1	rs73117492	G	A	0.0168651	1008
1	rs116364534	T	G	0.00496032	1008
1	rs3008657	G	A	0.415675	1008
1	rs2953328	C	T	0.434524	1008
1	rs3008658	T	A	0.433532	1008
1	rs3008659	G	C	0.433532	1008
1	rs2953330	G	T	0.416667	1008
1	rs73117497	A	G	0.0168651	1008
1	rs2953331	A	G	0.436508	1008
1	rs3008660	T	G	0.436508	1008
1	rs6680110	G	A	0.0168651	1008
1	rs6656374	C	G	0.0168651	1008
1	rs2953327	C	T	0.433532	1008
1	rs6659065	C	T	0.0168651	1008
1	rs2953329	G	A	0.411706	1008
1	rs144417894	G	A	0.0218254	1008
1	rs79997592	A	G	0.0198413	1008
1	rs6665865	C	T	0.0168651	1008
1	rs79399489	G	A	0.0188492	1008
1	rs80058855	G	T	0.015873	1008
1	rs112666778	T	G	0.015873	1008
1	rs10927084	C	T	0.705357	1008
1	rs559089847	G	C	0.00496032	1008
1	rs111530507	T	A	0.014881	1008
1	rs113094403	T	G	0.014881	1008
1	rs6672927	C	T	0.015873	1008
1	rs117789777	A	G	0.0138889	1008
1	rs4497192	C	T	0.724206	1008
1	rs7545692	G	A	0.724206	1008
1	rs12083813	C	T	0.708333	1008
1	rs4412578	C	T	0.724206	1008
1	rs75553018	G	A	0.0138889	1008
1	rs116923829	T	C	0.0138889	1008
1	rs78189304	G	C	0.0138889	1008
1	rs115548021	T	C	0.00496032	1008
1	rs75992683	C	A	0.0138889	1008
1	rs4266864	A	G	0.709325	1008
1	rs75866566	C	T	0.0396825	1008
1	rs141507173	A	G	0.0138889	1008
1	rs59182011	C	T	0.0138889	1008
1	rs117926710	A	G	0.0376984	1008
1	rs73119774	T	C	0.014881	1008
1	rs11581399	G	A	0.0138889	1008
1	rs117682843	A	G	0.0248016	1008
1	rs7553354	A	C	0.014881	1008
1	rs10737889	T	A	0.709325	1008
1	rs34179968	A	G	0.00198413	1008
1	rs79764855	T	C	0.0138889	1008
1	rs1914235	G	A	0.709325	1008
1	rs74495463	G	A	0.0138889	1008
1	rs4658597	A	G	0.724206	1008
1	rs117171322	A	G	0.0138889	1008
1	rs4658598	T	A	0.725198	1008
1	rs149520458	C	G	0.0138889	1008
1	rs6680504	G	A	0.724206	1008
1	rs75044503	C	T	0.0138889	1008
1	rs112340499	G	C	0.014881	1008
1	rs12128559	G	C	0.728175	1008
1	rs12136251	C	T	0.0972222	1008
1	rs10754812	G	C	0.71131	1008
1	rs10754813	C	T	0.730159	1008
1	rs4354528	C	T	0.0138889	1008
1	rs12090270	C	T	0.717262	1008
1	rs10803166	A	G	0.731151	1008
1	rs4658599	A	G	0.731151	1008
1	rs4658600	A	C	0.717262	1008
1	rs73119789	T	C	0.0138889	1008
1	rs4658601	C	T	0.731151	1008
1	rs149694087	A	G	0.00496032	1008
1	rs10927086	G	A	0.717262	1008
1	rs6670700	T	C	0.731151	1008
1	rs10927087	A	C	0.717262	1008
1	rs10803167	C	T	0.717262	1008
1	rs10803168	G	A	0.717262	1008
1	rs12044851	C	T	0.0208333	1008
1	rs4658405	A	G	0.731151	1008
1	rs4658406	A	G	0.730159	1008
1	rs950398	C	T	0.731151	1008
1	rs950399	T	C	0.731151	1008
1	rs7517940	T	A	0.731151	1008
1	rs2048864	C	T	0.717262	1008
1	rs10927088	A	G	0.731151	1008
1	rs117276058	T	C	0.0138889	1008
1	rs76698025	C	T	0.0406746	1008
1	rs10927089	G	C	0.72619	1008
1	rs145692653	A	G	0.0138889	1008
1	rs77246733	A	G	0.0595238	1008
1	rs79304732	A	T	0.0218254	1008
1	rs75318050	C	T	0.0218254	1008
1	rs2206	A	G	0.72619	1008
1	rs11584607	A	G	0.701389	1008
1	rs76811260	A	G	0.0218254	1008
1	rs79224321	G	T	0.0218254	1008
1	rs75178107	C	A	0.0218254	1008
1	rs10927090	A	G	0.708333	1008
1	rs10803169	T	A	0.728175	1008
1	rs60707695	G	A	0.0218254	1008
1	rs10927091	G	A	0.706349	1008
1	rs58548297	T	C	0.0218254	1008
1	rs58455293	C	T	0.0218254	1008
1	rs7512051	G	T	0.0218254	1008
1	rs6429441	T	C	0.729167	1008
1	rs73121419	T	G	0.0218254	1008
1	rs112429149	T	C	0.0218254	1008
1	rs58083940	A	G	0.0218254	1008
1	rs55765500	C	G	0.0218254	1008
1	rs60415843	G	A	0.0218254	1008
1	rs4658605	G	A	0.701389	1008
1	rs73121424	C	T	0.0218254	1008
1	rs74226431	A	G	0.110119	1008
1	rs73121425	G	C	0.0218254	1008
1	rs140910536	T	A	0.0456349	1008
1	rs118159431	C	G	0.00396825	1008
1	rs117201088	G	A	0.0406746	1008
1	rs139935220	C	T	0.0198413	1008
1	rs12123018	C	T	0.28869	1008
1	rs1568103	T	C	0.3125	1008
1	rs496927	G	A	0.308532	1008
1	rs150932231	T	C	0.0208333	1008
1	rs525234	T	C	0.3125	1008
1	rs78671804	A	G	0.0208333	1008
1	rs77031742	A	G	0.0585317	1008
1	rs559080	T	C	0.315476	1008
1	rs471567	T	G	0.294643	1008
1	rs75207906	A	G	0.0843254	1008
1	rs79143413	A	G	0.0208333	1008
1	rs1223872	A	G	0.311508	1008
1	rs117366052	A	T	0.0198413	1008
1	rs482261	T	C	0.294643	1008
1	rs524489	T	C	0.294643	1008
1	rs579388	T	C	0.298611	1008
1	rs543626	C	T	0.299603	1008
1	rs544739	T	C	0.298611	1008
1	rs545639	G	A	0.296627	1008
1	rs552372	G	T	0.295635	1008
1	rs143142552	T	C	0.0228175	1008
1	rs552510	C	G	0.296627	1008
1	rs571592	T	C	0.295635	1008
1	rs35657386	T	G	0.0357143	1008
1	rs990794	C	A	0.699405	1008
1	rs473129	T	A	0.970238	1008
1	rs472276	A	G	0.603175	1008
1	rs118004544	T	A	0.0257937	1008
1	rs12032571	T	G	0.0684524	1008
1	rs150389690	T	C	0.0188492	1008
1	rs519449	A	G	0.217262	1008
1	rs10927093	G	C	0.0704365	1008
1	rs73121439	G	A	0.0297619	1008
1	rs989993	C	A	0.272817	1008
1	rs73121442	C	T	0.0109127	1008
1	rs500202	T	C	0.282738	1008
1	rs12035268	T	C	0.0704365	1008
1	rs77209392	C	T	0.0426587	1008
1	rs2453191	A	G	0.181548	1008
1	rs80116665	G	A	0.230159	1008
1	rs73121445	C	T	0.030754	1008
1	rs484459	A	G	0.183532	1008
1	rs77932705	T	C	0.275794	1008
1	rs150773031	G	A	0.0198413	1008
1	rs475891	G	T	0.184524	1008
1	rs140775187	C	T	0.0198413	1008
1	rs61604664	G	A	0.0694444	1008
1	rs145340443	A	G	0.0208333	1008
1	rs73121452	C	T	0.0694444	1008
1	rs77910996	G	A	0.0694444	1008
1	rs495230	A	C	0.191468	1008
1	rs73121455	G	A	0.0694444	1008
1	rs139668567	G	A	0.0208333	1008
1	rs61833250	G	A	0.375	1008
1	rs76984578	C	T	0.0376984	1008
1	rs66868871	A	T	0.0734127	1008
1	rs57735477	G	C	0.0902778	1008
1	rs476426	A	G	0.353175	1008
1	rs117420129	T	C	0.0208333	1008
1	rs511659	C	T	0.189484	1008
1	rs190815511	G	A	0.0178571	1008
1	rs12025333	C	T	0.0734127	1008
1	rs145912317	C	T	0.270833	1008
1	rs200071002	T	C	0.0208333	1008
1	rs12046323	G	T	0.0734127	1008
1	rs150212810	T	C	0.0912698	1008
1	rs148764981	T	C	0.0208333	1008
1	rs150735844	T	G	0.00595238	1008
1	rs114625925	A	G	0.0208333	1008
1	rs2029742	G	A	0.0734127	1008
1	rs73121462	C	T	0.0654762	1008
1	rs145650664	C	A	0.0198413	1008
1	rs77966485	G	A	0.269841	1008
1	rs495843	A	T	0.345238	1008
1	rs12093569	C	T	0.0734127	1008
1	rs578085	T	C	0.186508	1008
1	rs10927094	A	C	0.385913	1008
1	rs60388284	G	A	0.0644841	1008
1	rs960091	T	C	0.0525794	1008
1	rs73121466	G	A	0.0644841	1008
1	rs1223870	C	T	0.233135	1008
1	rs139202779	T	A	0.0198413	1008
1	rs10803171	A	G	0.0734127	1008
1	rs73121471	T	C	0.0644841	1008
1	rs77751202	A	G	0.0644841	1008
1	rs12038927	A	G	0.0734127	1008
1	rs479829	T	C	0.259921	1008
1	rs59948059	C	A	0.0615079	1008
1	rs2131817	A	T	0.0734127	1008
1	rs59069758	G	T	0.0724206	1008
1	rs61833251	C	T	0.387897	1008
1	rs1223869	C	A	0.730159	1008
1	rs58391343	G	A	0.0664683	1008
1	rs56735818	C	A	0.139881	1008
1	rs150493723	A	C	0.047619	1008
1	rs2454224	T	A	0.318452	1008
1	rs2454223	G	C	0.12996	1008
1	rs7514607	G	A	0.21131	1008
1	rs12139617	T	C	0.159722	1008
1	rs572115	G	C	0.0386905	1008
1	rs57020958	C	T	0.0456349	1008
1	rs565235	G	C	0.0386905	1008
1	rs546296	C	T	0.239087	1008
1	rs12026107	C	G	0.15377	1008
1	rs539760	T	C	0.0367063	1008
1	rs61833253	G	A	0.0456349	1008
1	rs148941058	G	A	0.0615079	1008
1	rs6668711	G	A	0.760913	1008
1	rs143954462	A	G	0.0456349	1008
1	rs59479151	G	A	0.22123	1008
1	rs61833254	C	T	0.0456349	1008
1	rs505706	A	G	0.0843254	1008
1	rs57318119	C	T	0.0456349	1008
1	rs10927095	T	G	0.919643	1008
1	rs7521988	T	A	0.717262	1008
1	rs11586900	A	T	0.0456349	1008
1	rs59442416	G	A	0.0456349	1008
1	rs73121485	T	C	0.0456349	1008
1	rs472967	C	T	0.0833333	1008
1	rs77666727	C	T	0.0486111	1008
1	rs73121488	G	A	0.0456349	1008
1	rs7514764	C	A	0.718254	1008
1	rs59248657	G	A	0.0456349	1008
1	rs7514845	C	T	0.718254	1008
1	rs12144073	G	A	0.152778	1008
1	rs570540	T	A	0.0446429	1008
1	rs6691161	T	C	0.713294	1008
1	rs73121490	G	A	0.0456349	1008
1	rs73121493	G	A	0.0456349	1008
1	rs56046837	C	T	0.0456349	1008
1	rs55734541	C	T	0.0456349	1008
1	rs61833466	C	T	0.0456349	1008
1	rs12760840	G	C	0.713294	1008
1	rs788838	G	A	0.0426587	1008
1	rs71652502	G	A	0.713294	1008
1	rs67565855	C	T	0.713294	1008
1	rs117347520	T	C	0.0406746	1008
1	rs56266892	T	C	0.0456349	1008
1	rs4658609	G	T	0.152778	1008
1	rs7511723	T	C	0.715278	1008
1	rs34751500	A	T	0.0912698	1008
1	rs1223878	A	T	0.0416667	1008
1	rs60053485	T	A	0.0456349	1008
1	rs693795	T	C	0.801587	1008
1	rs530352	T	C	0.0863095	1008
1	rs73121502	G	T	0.0456349	1008
1	rs554067	G	A	0.78373	1008
1	rs6671359	G	A	0.1875	1008
1	rs58305168	T	C	0.480159	1008
1	rs72763622	G	A	0.0456349	1008
1	rs72763623	G	C	0.0456349	1008
1	rs11591052	G	A	0.0456349	1008
1	rs61833471	G	T	0.428571	1008
1	rs479338	G	A	0.742063	1008
1	rs61833472	G	A	0.0456349	1008
1	rs77197410	G	T	0.0922619	1008
1	rs536441	G	A	0.742063	1008
1	rs576682	C	T	0.262897	1008
1	rs563775	C	T	0.741071	1008
1	rs563904	C	T	0.261905	1008
1	rs12031498	C	T	0.0178571	1008
1	rs564887	A	G	0.124008	1008
1	rs117835008	C	A	0.0109127	1008
1	rs10927097	A	G	0.258929	1008
1	rs73123810	C	T	0.047619	1008
1	rs1711347	G	A	0.261905	1008
1	rs1690633	T	A	0.742063	1008
1	rs520971	T	C	0.741071	1008
1	rs500337	A	G	0.742063	1008
1	rs500341	T	C	0.742063	1008
1	rs523878	G	A	0.742063	1008
1	rs73123813	G	A	0.0168651	1008
1	rs117528879	T	C	0.0436508	1008
1	rs12172723	C	T	0.448413	1008
1	rs551361	A	T	0.741071	1008
1	rs4596868	T	G	0.661706	1008
1	rs4537536	T	C	0.661706	1008
1	rs12119867	T	C	0.449405	1008
1	rs1223875	G	A	0.154762	1008
1	rs692981	A	G	0.292659	1008
1	rs1995144	G	A	0.449405	1008
1	rs12131092	C	T	0.137897	1008
1	rs55669101	A	G	0.0456349	1008
1	rs504130	A	G	0.862103	1008
1	rs505173	C	T	0.604167	1008
1	rs1009375	T	C	0.0456349	1008
1	rs12126763	C	T	0.449405	1008
1	rs12126831	C	A	0.449405	1008
1	rs6673663	A	C	0.661706	1008
1	rs12119931	G	T	0.448413	1008
1	rs12127679	C	T	0.449405	1008
1	rs6679148	T	C	0.212302	1008
1	rs1319790	C	T	0.449405	1008
1	rs55704249	A	T	0.212302	1008
1	rs78359239	G	A	0.0267857	1008
1	rs11582480	C	A	0.0456349	1008
1	rs112224513	G	T	0.0109127	1008
1	rs28409015	A	G	0.0456349	1008
1	rs6683057	T	C	0.661706	1008
1	rs10927099	T	C	0.449405	1008
1	rs510280	C	T	0.154762	1008
1	rs512825	A	G	0.292659	1008
1	rs12122270	G	T	0.449405	1008
1	rs141448268	T	C	0.0436508	1008
1	rs570661	A	G	0.551587	1008
1	rs6429443	A	G	0.212302	1008
1	rs563745	C	G	0.342262	1008
1	rs11580734	G	C	0.256944	1008
1	rs12122824	T	C	0.65873	1008
1	rs150529501	C	G	0.0436508	1008
1	rs34995539	G	A	0.209325	1008
1	rs67327808	T	C	0.21131	1008
1	rs10927101	C	A	0.689484	1008
1	rs67020168	G	A	0.212302	1008
1	rs10927102	T	A	0.492063	1008
1	rs12029481	T	C	0.0625	1008
1	rs1996337	G	C	0.649802	1008
1	rs476141	G	T	0.210317	1008
1	rs535493	T	C	0.0892857	1008
1	rs7531050	C	T	0.742063	1008
1	rs61833501	C	A	0.0277778	1008
1	rs73123837	C	A	0.0367063	1008
1	rs61833502	C	T	0.0208333	1008
1	rs2063912	C	T	0.131944	1008
1	rs61833503	C	T	0.0208333	1008
1	rs60003191	G	A	0.244048	1008
1	rs473630	T	C	0.0952381	1008
1	rs486918	G	A	0.199405	1008
1	rs10803173	T	G	0.742063	1008
1	rs551296	C	T	0.237103	1008
1	rs10927105	G	A	0.131944	1008
1	rs10927106	T	C	0.134921	1008
1	rs12744242	G	T	0.742063	1008
1	rs522870	G	A	0.0674603	1008
1	rs6429444	C	T	0.740079	1008
1	rs6429445	C	G	0.740079	1008
1	rs580980	G	A	0.236111	1008
1	rs576514	G	A	0.0674603	1008
1	rs12041799	C	T	0.743056	1008
1	rs3002708	T	C	0.979167	1008
1	rs693150	C	T	0.236111	1008
1	rs12041895	C	T	0.743056	1008
1	rs12131509	G	A	0.742063	1008
1	rs10927108	C	T	0.132937	1008
1	rs12139851	C	G	0.743056	1008
1	rs140916299	C	T	0.0178571	1008
1	rs753496	C	G	0.259921	1008
1	rs12131048	T	C	0.747024	1008
1	rs73123848	G	A	0.0337302	1008
1	rs2014888	G	A	0.762897	1008
1	rs1000544	A	G	0.321429	1008
1	rs1000543	A	G	0.834325	1008
1	rs1000451	C	G	0.0714286	1008
1	rs1000452	T	C	0.117063	1008
1	rs11586962	C	T	0.0188492	1008
1	rs137904411	G	A	0.0168651	1008
1	rs9943265	G	A	0.0714286	1008
1	rs73123850	T	A	0.0714286	1008
1	rs78843720	G	A	0.112103	1008
1	rs113946659	C	T	0.0138889	1008
1	rs113091514	C	A	0.0337302	1008
1	rs111575955	A	G	0.0714286	1008
1	rs73123855	G	C	0.0347222	1008
1	rs73123860	T	G	0.0714286	1008
1	rs73123862	C	T	0.0138889	1008
1	rs74151275	A	G	0.0138889	1008
1	rs12566026	G	A	0.0922619	1008
1	rs73123864	G	A	0.0922619	1008
1	rs2454222	G	A	0.769841	1008
1	rs73123866	T	C	0.0138889	1008
1	rs73123869	G	A	0.0912698	1008
1	rs2486535	C	G	0.769841	1008
1	rs1874782	T	C	0.755952	1008
1	rs6663441	A	T	0.0138889	1008
1	rs2454221	C	T	0.769841	1008
1	rs34296453	T	A	0.0138889	1008
1	rs1472244	T	A	0.769841	1008
1	rs1967129	G	C	0.0912698	1008
1	rs73123875	A	G	0.0922619	1008
1	rs2047137	C	T	0.755952	1008
1	rs2500489	T	A	0.848214	1008
1	rs76171005	G	A	0.0922619	1008
1	rs73123876	C	T	0.0922619	1008
1	rs2039789	A	G	0.755952	1008
1	rs73125638	G	C	0.0922619	1008
1	rs59417641	C	T	0.0327381	1008
1	rs2453203	A	G	0.121032	1008
1	rs2500487	T	C	0.233135	1008
1	rs67854820	T	C	0.364087	1008
1	rs117059994	T	C	0.0714286	1008
1	rs12138959	G	C	0.0496032	1008
1	rs1494122	T	C	0.105159	1008
1	rs72635929	T	G	0.365079	1008
1	rs11588046	T	C	0.0238095	1008
1	rs6429446	T	C	0.792659	1008
1	rs12063742	C	T	0.00694444	1008
1	rs2131814	A	T	0.787698	1008
1	rs1948636	C	G	0.387897	1008
1	rs2220817	G	A	0.152778	1008
1	rs115730473	T	C	0.0376984	1008
1	rs12027747	C	T	0.737103	1008
1	rs1389622	G	A	0.0724206	1008
1	rs61833507	C	T	0.0416667	1008
1	rs35108413	G	A	0.0426587	1008
1	rs11590416	A	G	0.00297619	1008
1	rs58787003	G	A	0.4375	1008
1	rs12561872	T	C	0.435516	1008
1	rs2453188	G	T	0.260913	1008
1	rs73125648	T	A	0.00595238	1008
1	rs78986091	T	C	0.0486111	1008
1	rs59749311	C	T	0.436508	1008
1	rs59308862	A	C	0.441468	1008
1	rs1565824	A	G	0.552579	1008
1	rs146581662	A	G	0.0426587	1008
1	rs3123390	G	A	0.696429	1008
1	rs2353097	T	C	0.443452	1008
1	rs10927118	T	C	0.440476	1008
1	rs2486537	A	C	0.704365	1008
1	rs10927120	C	T	0.430556	1008
1	rs79103411	G	A	0.43254	1008
1	rs12068258	G	A	0.433532	1008
1	rs74390716	T	C	0.00892857	1008
1	rs2486538	C	T	0.257937	1008
1	rs12080257	C	T	0.433532	1008
1	rs143331248	G	A	0.00892857	1008
1	rs139334258	G	A	0.00595238	1008
1	rs2486540	C	T	0.25496	1008
1	rs12746634	G	A	0.293651	1008
1	rs12071089	C	T	0.428571	1008
1	rs11812032	T	C	0.418651	1008
1	rs2486541	C	T	0.624008	1008
1	rs77165625	A	C	0.368056	1008
1	rs77581475	G	A	0.367063	1008
1	rs112232952	G	A	0.362103	1008
1	rs1038973	G	C	0.264881	1008
1	rs2500488	C	T	0.603175	1008
1	rs6699951	A	G	0.396825	1008
1	rs35135921	A	G	0.401786	1008
1	rs2486542	A	G	0.638889	1008
1	rs79770737	C	A	0.00595238	1008
1	rs2486545	T	A	0.258929	1008
1	rs61833511	T	C	0.195437	1008
1	rs10927122	C	T	0.179563	1008
1	rs2500490	C	T	0.625	1008
1	rs2454228	T	C	0.654762	1008
1	rs2454230	C	G	0.599206	1008
1	rs75832599	G	A	0.143849	1008
1	rs75534199	A	G	0.145833	1008
1	rs2454231	G	C	0.743056	1008
1	rs76586149	G	A	0.00496032	1008
1	rs6667665	G	A	0.255952	1008
1	rs12743199	A	G	0.144841	1008
1	rs1494120	G	A	0.49504	1008
1	rs1494121	C	A	0.496032	1008
1	rs923903	T	A	0.265873	1008
1	rs1014647	A	G	0.746032	1008
1	rs10927123	G	T	0.257937	1008
1	rs2454238	C	T	0.599206	1008
1	rs2500491	T	C	0.74504	1008
1	rs2454237	G	C	0.74504	1008
1	rs2454235	C	T	0.598214	1008
1	rs10803174	T	G	0.259921	1008
1	rs10927124	G	A	0.258929	1008
1	rs12041654	C	T	0.256944	1008
1	rs2500496	T	C	0.74504	1008
1	rs2500497	G	T	0.598214	1008
1	rs141565468	C	T	0.0277778	1008
1	rs2453198	A	T	0.0962302	1008
1	rs4658409	C	T	0.241071	1008
1	rs2454234	C	G	0.74504	1008
1	rs2453200	G	A	0.744048	1008
1	rs7544966	C	T	0.235119	1008
1	rs2015399	T	C	0.247024	1008
1	rs80122316	T	G	0.0337302	1008
1	rs60599295	C	T	0.177579	1008
1	rs4658613	G	T	0.705357	1008
1	rs12405642	A	C	0.349206	1008
1	rs10927125	T	C	0.0347222	1008
1	rs12405933	T	C	0.0347222	1008
1	rs72635930	A	C	0.3125	1008
1	rs72635931	C	T	0.310516	1008
1	rs12409359	C	A	0.0347222	1008
1	rs12406798	G	C	0.0347222	1008
1	rs72635932	C	T	0.310516	1008
1	rs117978546	T	C	0.047619	1008
1	rs869362	T	C	0.434524	1008
1	rs60518830	T	C	0.401786	1008
1	rs6668219	T	A	0.321429	1008
1	rs7523944	A	T	0.318452	1008
1	rs7536719	G	A	0.396825	1008
1	rs12035375	T	C	0.0347222	1008
1	rs73127661	C	T	0.0734127	1008
1	rs6663169	C	A	0.357143	1008
1	rs6663470	C	G	0.431548	1008
1	rs12723037	A	G	0.0347222	1008
1	rs12727192	T	C	0.0347222	1008
1	rs56688484	C	T	0.0734127	1008
1	rs58061158	C	T	0.0734127	1008
1	rs67041905	T	C	0.324405	1008
1	rs12727340	A	C	0.108135	1008
1	rs61180762	T	C	0.0734127	1008
1	rs57516958	C	T	0.108135	1008
1	rs144276155	T	G	0.0376984	1008
1	rs2500499	G	A	0.131944	1008
1	rs58359112	C	A	0.0654762	1008
1	rs10927129	T	C	0.0357143	1008
1	rs12040319	T	G	0.0337302	1008
1	rs2883247	A	G	0.103175	1008
1	rs12040489	A	C	0.0337302	1008
1	rs72635933	G	A	0.327381	1008
1	rs12044590	G	A	0.0337302	1008
1	rs35942240	G	A	0.0337302	1008
1	rs35346993	T	A	0.103175	1008
1	rs12042441	A	G	0.0337302	1008
1	rs12745698	C	T	0.0337302	1008
1	rs12409046	A	T	0.0109127	1008
1	rs12039862	T	C	0.102183	1008
1	rs2253775	T	C	0.186508	1008
1	rs72635934	T	C	0.327381	1008
1	rs73127684	G	T	0.0684524	1008
1	rs10927130	C	T	0.0337302	1008
1	rs73127686	G	A	0.0684524	1008
1	rs75579241	G	A	0.143849	1008
1	rs12041959	T	G	0.0337302	1008
1	rs12044381	G	A	0.0337302	1008
1	rs12732758	G	A	0.0337302	1008
1	rs12732913	G	C	0.0337302	1008
1	rs35676606	A	G	0.0337302	1008
1	rs112107203	T	A	0.0684524	1008
1	rs112311587	C	A	0.0684524	1008
1	rs10927131	G	A	0.0337302	1008
1	rs10927132	A	G	0.102183	1008
1	rs10803175	G	T	0.429563	1008
1	rs10927133	A	T	0.0337302	1008
1	rs10927134	A	T	0.0337302	1008
1	rs73127700	C	T	0.0684524	1008
1	rs78145394	C	T	0.0684524	1008
1	rs12042243	A	G	0.0337302	1008
1	rs56991739	A	T	0.0684524	1008
1	rs12725594	A	G	0.0337302	1008
1	rs12729736	T	C	0.0337302	1008
1	rs12743170	G	A	0.0337302	1008
1	rs12043120	A	G	0.0337302	1008
1	rs12410479	G	T	0.0376984	1008
1	rs73129208	G	A	0.0684524	1008
1	rs73129212	G	T	0.0684524	1008
1	rs12026600	C	T	0.0376984	1008
1	rs12410876	G	A	0.430556	1008
1	rs56095447	C	G	0.0684524	1008
1	rs56406118	G	A	0.0684524	1008
1	rs10927135	A	G	0.43254	1008
1	rs1981226	G	T	0.43254	1008
1	rs1981225	A	G	0.43254	1008
1	rs77139147	T	C	0.144841	1008
1	rs141745825	A	T	0.0188492	1008
1	rs138223185	A	G	0.0426587	1008
1	rs12070476	C	G	0.813492	1008
1	rs60162896	T	A	0.327381	1008
1	rs4612613	A	G	0.814484	1008
1	rs72765804	C	T	0.0376984	1008
1	rs12562984	C	T	0.326389	1008
1	rs12044493	T	G	0.814484	1008
1	rs10927136	C	T	0.815476	1008
1	rs12044753	T	C	0.815476	1008
1	rs72635936	T	A	0.326389	1008
1	rs10927137	G	A	0.382937	1008
1	rs72635937	C	T	0.326389	1008
1	rs6695842	C	T	0.815476	1008
1	rs55649171	A	C	0.241071	1008
1	rs77780176	A	G	0.0684524	1008
1	rs10803176	T	A	0.381944	1008
1	rs10803177	A	G	0.383929	1008
1	rs12123617	C	T	0.241071	1008
1	rs56039735	C	T	0.239087	1008
1	rs56184170	A	G	0.242063	1008
1	rs1974297	C	T	0.326389	1008
1	rs72635938	A	G	0.327381	1008
1	rs59412115	G	C	0.326389	1008
1	rs4111373	C	T	0.0376984	1008
1	rs1416787	G	A	0.813492	1008
1	rs72635939	G	A	0.326389	1008
1	rs7512683	T	A	0.0684524	1008
1	rs74322327	A	C	0.146825	1008
```
