## Supplementary material for "Characterization of shared and ancestry-specific signals driving complex traits using multi-ancestry fine-mapping": s2_ref.bim

```
1	rs1333691	0	243005986	T	C
1	rs12023105	0	243006334	C	A
1	rs72770771	0	243006680	C	T
1	rs10127533	0	243006696	T	C
1	rs12143316	0	243007084	C	T
1	rs12047031	0	243007433	C	A
1	rs6672937	0	243008087	C	T
1	rs12737815	0	243008648	A	T
1	rs1413199	0	243008850	C	G
1	rs950125	0	243009389	G	A
1	rs6429382	0	243009528	C	G
1	rs1413217	0	243009592	C	T
1	rs10737885	0	243010342	A	G
1	rs12043537	0	243010887	G	T
1	rs12117732	0	243010907	C	T
1	rs12137258	0	243011162	T	C
1	rs12139866	0	243011309	G	A
1	rs4511097	0	243011382	G	A
1	rs4291486	0	243011511	C	T
1	rs1333708	0	243012270	C	T
1	rs1333707	0	243012275	C	A
1	rs59772375	0	243012561	C	A
1	rs1333706	0	243012631	T	C
1	rs10926885	0	243012683	G	C
1	rs139403974	0	243013010	T	C
1	rs12139379	0	243013241	T	C
1	rs55774246	0	243013251	A	G
1	rs34903326	0	243013943	G	C
1	rs4658864	0	243014647	A	T
1	rs4658865	0	243014705	A	G
1	rs77735060	0	243014940	G	T
1	rs112244112	0	243014957	T	C
1	rs113228828	0	243015222	T	C
1	rs12141580	0	243015352	T	G
1	rs12752166	0	243015605	C	G
1	rs10926886	0	243015897	A	G
1	rs1855370	0	243015908	T	C
1	rs13376286	0	243016115	A	C
1	rs147669163	0	243016268	C	A
1	rs12045572	0	243016469	A	T
1	rs10926887	0	243016906	G	A
1	rs6429383	0	243017226	C	T
1	rs4658500	0	243017513	G	C
1	rs10926889	0	243018129	C	T
1	rs1960825	0	243018626	A	G
1	rs4658866	0	243019391	C	G
1	rs4658867	0	243019476	C	T
1	rs10926890	0	243019720	C	T
1	rs4658868	0	243019840	C	G
1	rs12143822	0	243020412	G	C
1	rs7549075	0	243021165	T	G
1	rs10926892	0	243021168	G	A
1	rs4350190	0	243021237	C	T
1	rs4364863	0	243021355	T	A
1	rs12143306	0	243022186	T	C
1	rs10926893	0	243022218	C	T
1	rs12144177	0	243022677	T	C
1	rs111706742	0	243022925	C	T
1	rs12747159	0	243022965	A	G
1	rs10926894	0	243023288	C	T
1	rs10926895	0	243023342	T	G
1	rs10926896	0	243023397	T	A
1	rs6429385	0	243024869	G	A
1	rs12024116	0	243025065	G	A
1	rs12024121	0	243025115	G	T
1	rs7349072	0	243025431	A	T
1	rs7349105	0	243025537	G	A
1	rs7349160	0	243025640	C	T
1	rs2502298	0	243025677	A	G
1	rs114804014	0	243026823	G	A
1	rs149456252	0	243027388	G	C
1	rs10926897	0	243027762	A	G
1	rs10803094	0	243027790	T	C
1	rs10926898	0	243027814	G	T
1	rs12047740	0	243028607	T	C
1	rs12048485	0	243028652	T	A
1	rs12048486	0	243028653	T	A
1	rs12022794	0	243028780	G	T
1	rs4658501	0	243030477	C	G
1	rs59050309	0	243030559	G	A
1	rs4658502	0	243031215	A	G
1	rs4658503	0	243031274	T	G
1	rs12074294	0	243032018	C	G
1	rs12034258	0	243033273	C	T
1	rs4535989	0	243033446	A	G
1	rs4465187	0	243034481	C	A
1	rs4639742	0	243034593	T	C
1	rs4233436	0	243034750	G	A
1	rs5028617	0	243035879	A	G
1	rs4539121	0	243035927	A	C
1	rs6679275	0	243036667	A	G
1	rs12027916	0	243036800	C	G
1	rs4233437	0	243038470	A	G
1	rs4488014	0	243039292	C	T
1	rs10926901	0	243039768	C	T
1	rs12023627	0	243040122	G	A
1	rs7547883	0	243040279	T	G
1	rs4658370	0	243040780	G	A
1	rs12032023	0	243040970	C	T
1	rs4658504	0	243041047	T	C
1	rs4271198	0	243042891	C	T
1	rs7526395	0	243043086	C	G
1	rs6687165	0	243043167	T	G
1	rs34335749	0	243043748	A	G
1	rs10158147	0	243043764	G	C
1	rs10754788	0	243043895	C	T
1	rs10157714	0	243044002	T	C
1	rs6429388	0	243044281	A	C
1	rs185876773	0	243045275	G	A
1	rs79837786	0	243046088	G	T
1	rs75369732	0	243046648	G	A
1	rs56334592	0	243047354	A	C
1	rs113665130	0	243047439	C	T
1	rs10926903	0	243047863	C	T
1	rs10803095	0	243047889	T	C
1	rs140999716	0	243048067	G	A
1	rs10926904	0	243048125	T	G
1	rs10803096	0	243048251	A	G
1	rs4658505	0	243048701	C	T
1	rs10926905	0	243049130	A	G
1	rs12028291	0	243049643	G	A
1	rs10926906	0	243049874	C	G
1	rs10926907	0	243049956	T	C
1	rs10926908	0	243049968	G	C
1	rs10803097	0	243050350	C	T
1	rs55882067	0	243050504	C	T
1	rs60678430	0	243050760	T	C
1	rs7531247	0	243051420	A	G
1	rs7533752	0	243051489	T	A
1	rs7519728	0	243051570	C	A
1	rs7541983	0	243051919	G	A
1	rs10399641	0	243052126	C	T
1	rs28661485	0	243052368	A	G
1	rs143363088	0	243053005	G	A
1	rs4526599	0	243053038	C	T
1	rs4278360	0	243053057	A	G
1	rs77251079	0	243053490	C	T
1	rs12031588	0	243053531	G	C
1	rs2491825	0	243053546	C	T
1	rs2491826	0	243054702	A	G
1	rs111774268	0	243055660	T	C
1	rs79591964	0	243055985	G	A
1	rs4658507	0	243056401	G	A
1	rs2491827	0	243056772	C	A
1	rs2491828	0	243056785	C	T
1	rs2491829	0	243057461	T	C
1	rs111592205	0	243057979	C	T
1	rs112681049	0	243058293	C	A
1	rs11802974	0	243058900	T	C
1	rs2502328	0	243059225	A	G
1	rs75836965	0	243059439	T	A
1	rs77098332	0	243059451	T	C
1	rs112416095	0	243059517	G	C
1	rs12074188	0	243060064	G	T
1	rs12069613	0	243060066	A	T
1	rs2491831	0	243060097	C	A
1	rs2491832	0	243060254	T	C
1	rs10926914	0	243061046	C	T
1	rs12075717	0	243061422	G	T
1	rs12072337	0	243061602	T	A
1	rs35072399	0	243061737	C	T
1	rs12087532	0	243061935	C	A
1	rs12073551	0	243062059	T	A
1	rs56678006	0	243062446	G	A
1	rs148011120	0	243062861	G	A
1	rs12078494	0	243063070	G	A
1	rs12078540	0	243063145	G	A
1	rs12075066	0	243063397	T	C
1	rs2491833	0	243063749	T	C
1	rs6429389	0	243063909	C	T
1	rs6429390	0	243064156	G	T
1	rs6429391	0	243064428	T	G
1	rs9725721	0	243065073	G	A
1	rs12077950	0	243065369	T	C
1	rs79346268	0	243065575	G	C
1	rs2491834	0	243065930	T	C
1	rs150302768	0	243066428	T	G
1	rs9428549	0	243066807	C	G
1	rs10926915	0	243066828	C	A
1	rs2502331	0	243067438	T	G
1	rs146989622	0	243068711	G	A
1	rs75337867	0	243070092	G	A
1	rs2502341	0	243070420	T	A
1	rs2502342	0	243070467	C	T
1	rs2502345	0	243070765	A	G
1	rs180929517	0	243070962	T	G
1	rs147764178	0	243070992	C	T
1	rs2502346	0	243071277	G	A
1	rs2502347	0	243071390	T	C
1	rs146947303	0	243071579	T	C
1	rs9428555	0	243071634	A	G
1	rs2502349	0	243071698	G	A
1	rs2502350	0	243071916	A	G
1	rs112228827	0	243071978	G	A
1	rs76045733	0	243071999	A	T
1	rs76587768	0	243072137	C	T
1	rs74550685	0	243072216	C	A
1	rs2502351	0	243072569	T	G
1	rs12410668	0	243072712	C	T
1	rs2502352	0	243073108	A	G
1	rs2502353	0	243073112	C	T
1	rs2502354	0	243073332	A	T
1	rs3003536	0	243073435	C	T
1	rs2502355	0	243073909	C	T
1	rs10926919	0	243074818	T	C
1	rs2491837	0	243074967	T	C
1	rs2491838	0	243075037	T	G
1	rs76713886	0	243075179	T	C
1	rs2491839	0	243075259	G	C
1	rs2502357	0	243075291	G	T
1	rs2502358	0	243075294	A	G
1	rs3013381	0	243075375	A	T
1	rs2998667	0	243075470	G	A
1	rs3013382	0	243075490	G	C
1	rs3003537	0	243075551	A	G
1	rs2998669	0	243075774	T	C
1	rs4658512	0	243075981	T	C
1	rs2491840	0	243076098	A	C
1	rs2502303	0	243076302	G	C
1	rs12094078	0	243077400	C	T
1	rs12083626	0	243077438	G	A
1	rs12078920	0	243077509	A	G
1	rs2491842	0	243077775	A	G
1	rs12095436	0	243078184	C	T
1	rs12144075	0	243078227	C	T
1	rs58437742	0	243078231	T	C
1	rs2502307	0	243078517	T	G
1	rs2502308	0	243078995	C	A
1	rs12566283	0	243079216	A	C
1	rs12566301	0	243079435	A	G
1	rs12145244	0	243079505	C	T
1	rs55971751	0	243079910	A	G
1	rs6702710	0	243080405	G	A
1	rs6679417	0	243080523	C	A
1	rs6691818	0	243080547	A	G
1	rs6694599	0	243080684	T	A
1	rs11576569	0	243080833	C	T
1	rs2491844	0	243080972	C	A
1	rs11588023	0	243081627	G	A
1	rs34096042	0	243081689	A	C
1	rs6680828	0	243082674	A	G
1	rs80156699	0	243083367	G	A
1	rs4520405	0	243083639	T	G
1	rs139293243	0	243084204	G	A
1	rs2502310	0	243084386	G	A
1	rs3003538	0	243084903	G	C
1	rs77268054	0	243084928	C	A
1	rs3003539	0	243084994	G	C
1	rs3013383	0	243085116	G	A
1	rs2998670	0	243085170	C	T
1	rs3003541	0	243085518	T	C
1	rs2491845	0	243085890	C	T
1	rs2502312	0	243086004	G	A
1	rs6681494	0	243086179	C	T
1	rs2502313	0	243086195	C	T
1	rs12046058	0	243086533	T	C
1	rs7512379	0	243086570	G	A
1	rs3003542	0	243087106	T	C
1	rs3003543	0	243087223	T	C
1	rs3003544	0	243087282	T	C
1	rs2998671	0	243087345	C	G
1	rs3003545	0	243087391	T	A
1	rs3013384	0	243087578	T	G
1	rs2491846	0	243087880	C	T
1	rs10926925	0	243088615	G	A
1	rs58220185	0	243088642	T	C
1	rs34416956	0	243088653	G	A
1	rs10754789	0	243089232	A	G
1	rs2491850	0	243089264	C	G
1	rs6658433	0	243089466	T	C
1	rs35620910	0	243089529	G	A
1	rs2491852	0	243089536	G	A
1	rs2491853	0	243090417	C	G
1	rs71652450	0	243090419	G	A
1	rs58720427	0	243090823	C	T
1	rs6429397	0	243090961	G	A
1	rs77973801	0	243091108	C	T
1	rs71652451	0	243091301	G	C
1	rs35524051	0	243091365	T	C
1	rs79773388	0	243091386	T	A
1	rs6429398	0	243091877	A	C
1	rs6683933	0	243092232	C	T
1	rs6699089	0	243092435	T	C
1	rs10926926	0	243092654	G	C
1	rs10926927	0	243092716	G	A
1	rs2491855	0	243093303	C	T
1	rs2491857	0	243093514	T	C
1	rs72772631	0	243093784	G	A
1	rs144531297	0	243093802	T	C
1	rs74402706	0	243093905	C	A
1	rs186406339	0	243094052	G	A
1	rs6690593	0	243094146	C	T
1	rs2491858	0	243095222	C	A
1	rs2998673	0	243095386	C	G
1	rs34138643	0	243095620	T	C
1	rs3003546	0	243095645	A	G
1	rs12119914	0	243095781	G	A
1	rs2998675	0	243095927	T	C
1	rs188216534	0	243096036	C	T
1	rs78388498	0	243096037	G	A
1	rs4338338	0	243096987	G	A
1	rs4314871	0	243097132	C	T
1	rs2491859	0	243098453	T	G
1	rs12568565	0	243098559	A	G
1	rs79357580	0	243098722	G	A
1	rs4658376	0	243099227	C	T
1	rs4658515	0	243099230	G	A
1	rs4658377	0	243099374	C	G
1	rs12564053	0	243099420	C	A
1	rs57056445	0	243099589	C	T
1	rs138357720	0	243100236	G	A
1	rs12402042	0	243100265	G	A
1	rs7414276	0	243100712	A	G
1	rs147183510	0	243100923	C	T
1	rs2502318	0	243101047	G	C
1	rs139687745	0	243101993	C	T
1	rs117484274	0	243102062	A	C
1	rs114614373	0	243102315	C	T
1	rs76817921	0	243102351	C	T
1	rs78976339	0	243102471	G	A
1	rs6675229	0	243102543	G	C
1	rs2998676	0	243102869	C	T
1	rs12405634	0	243102900	C	T
1	rs12405646	0	243103025	C	T
1	rs12402193	0	243103046	T	C
1	rs12402194	0	243103055	T	C
1	rs12401960	0	243103218	A	G
1	rs77603906	0	243103476	C	T
1	rs10926930	0	243103746	C	T
1	rs4658517	0	243103899	C	T
1	rs2502319	0	243103969	A	C
1	rs142033918	0	243104292	G	A
1	rs144606656	0	243105627	C	T
1	rs116234895	0	243105843	A	G
1	rs78117169	0	243105927	G	A
1	rs56705517	0	243106209	T	C
1	rs2491862	0	243106784	C	T
1	rs4658518	0	243107289	T	G
1	rs77685864	0	243107810	T	G
1	rs2502322	0	243108296	T	A
1	rs2502323	0	243108324	A	T
1	rs10926932	0	243109607	T	A
1	rs116426668	0	243109792	A	G
1	rs115212257	0	243109841	G	A
1	rs2502324	0	243109848	G	A
1	rs2502325	0	243109944	G	C
1	rs74400568	0	243110124	C	G
1	rs4658519	0	243110266	C	T
1	rs7546962	0	243110335	T	C
1	rs78734676	0	243110606	G	A
1	rs12121901	0	243110639	T	C
1	rs55984498	0	243111427	G	A
1	rs61842473	0	243112024	C	T
1	rs58674081	0	243112096	T	C
1	rs4373743	0	243113130	G	A
1	rs56319236	0	243113363	G	A
1	rs6694874	0	243113532	G	A
1	rs6694974	0	243113618	G	A
1	rs6695381	0	243114034	G	A
1	rs10803101	0	243114533	C	A
1	rs10803102	0	243114662	G	A
1	rs115158764	0	243114769	A	T
1	rs61331651	0	243115086	C	T
1	rs6693271	0	243115471	T	G
1	rs4658520	0	243115891	T	A
1	rs12137513	0	243115943	C	T
1	rs4658521	0	243116015	A	C
1	rs4658379	0	243116053	C	A
1	rs12408389	0	243116450	C	T
1	rs12125307	0	243116669	G	C
1	rs73113538	0	243116818	G	A
1	rs7549760	0	243117131	A	G
1	rs78024256	0	243117136	A	G
1	rs7515153	0	243117343	G	A
1	rs3013386	0	243117502	A	T
1	rs75940789	0	243117520	C	T
1	rs4488015	0	243117663	G	A
1	rs12756973	0	243118097	A	G
1	rs112008915	0	243118409	G	A
1	rs35302264	0	243118828	A	G
1	rs12741729	0	243119242	G	T
1	rs4607871	0	243119539	A	C
1	rs138298061	0	243120008	C	T
1	rs184094176	0	243120203	C	T
1	rs12125270	0	243120310	A	C
1	rs28495771	0	243120385	G	A
1	rs1081093	0	243121012	A	G
1	rs1081091	0	243121042	G	C
1	rs6429401	0	243121572	C	T
1	rs6429402	0	243121594	G	A
1	rs6429403	0	243121641	C	T
1	rs10926937	0	243122602	A	G
1	rs77975015	0	243122635	C	T
1	rs10803103	0	243123093	C	T
1	rs75239857	0	243123151	T	C
1	rs116792448	0	243123172	G	A
1	rs7540707	0	243123360	C	T
1	rs143347964	0	243123375	A	C
1	rs12128441	0	243123520	A	C
1	rs4454532	0	243123664	G	A
1	rs76497544	0	243124203	C	A
1	rs6657349	0	243124511	T	G
1	rs10754793	0	243124760	A	T
1	rs74371521	0	243124839	T	C
1	rs4658380	0	243125354	C	G
1	rs10754794	0	243125897	G	A
1	rs10803104	0	243126037	T	C
1	rs6697552	0	243126352	C	T
1	rs6672908	0	243126730	G	A
1	rs12755613	0	243126755	G	A
1	rs10803105	0	243127008	C	A
1	rs4437860	0	243127071	A	G
1	rs200255435	0	243127200	T	C
1	rs2344124	0	243127644	A	G
1	rs7533316	0	243128212	G	A
1	rs59632995	0	243129259	G	A
1	rs59664819	0	243129515	G	A
1	rs61841073	0	243129519	A	G
1	rs10926938	0	243129559	G	A
1	rs34737235	0	243129658	T	C
1	rs10803106	0	243129841	G	T
1	rs117330834	0	243130296	G	T
1	rs61841077	0	243130765	C	T
1	rs113984469	0	243130856	T	C
1	rs140475466	0	243131730	T	A
1	rs4504875	0	243131798	G	T
1	rs147429540	0	243133418	C	T
1	rs3890401	0	243134490	C	T
1	rs1985630	0	243134694	T	C
1	rs10926939	0	243134745	C	T
1	rs10926940	0	243135255	G	A
1	rs59538793	0	243135499	C	T
1	rs72770173	0	243136032	T	C
1	rs143801015	0	243136068	G	A
1	rs372220256	0	243136751	C	A
1	rs6681095	0	243136981	T	C
1	rs6689454	0	243137027	G	A
1	rs3963804	0	243137227	G	C
1	rs3125015	0	243138335	C	T
1	rs12131267	0	243138336	G	A
1	rs12127896	0	243138354	A	G
1	rs2907188	0	243138839	C	T
1	rs2907186	0	243138911	A	G
1	rs370842604	0	243139248	C	T
1	rs78757146	0	243140671	A	C
1	rs2907176	0	243140736	G	A
1	rs71537307	0	243141011	A	G
1	rs112269685	0	243141562	A	G
1	rs71537308	0	243141739	G	A
1	rs3013394	0	243141745	C	T
1	rs3125019	0	243142120	G	A
1	rs71537309	0	243142186	C	A
1	rs2907167	0	243142242	G	A
1	rs2907166	0	243142498	G	A
1	rs7417508	0	243143385	G	A
1	rs6687553	0	243144828	A	G
1	rs138564411	0	243145701	T	C
1	rs3095111	0	243146356	C	T
1	rs2907152	0	243146536	G	A
1	rs149136579	0	243146566	G	A
1	rs34760728	0	243146979	G	A
1	rs12039141	0	243147031	G	A
1	rs2907147	0	243147089	A	T
1	rs2907145	0	243147151	T	C
1	rs56388369	0	243147310	G	A
1	rs146009169	0	243148450	T	C
1	rs3013414	0	243148809	C	A
1	rs2024149	0	243150243	C	A
1	rs2024145	0	243150965	T	C
1	rs41378953	0	243151503	G	A
1	rs10926942	0	243151679	C	G
1	rs2907127	0	243152761	G	A
1	rs10926943	0	243153239	A	G
1	rs141739893	0	243157390	A	G
1	rs1766022	0	243162264	C	T
1	rs1638373	0	243162545	T	C
1	rs806236	0	243166200	G	A
1	rs192938247	0	243167197	C	T
1	rs145109264	0	243170327	C	G
1	rs61833087	0	243171980	C	T
1	rs145003961	0	243172250	G	A
1	rs115885274	0	243172466	G	T
1	rs147359825	0	243173849	G	A
1	rs61833092	0	243177094	G	C
1	rs76233823	0	243178820	G	A
1	rs12122221	0	243179060	G	A
1	rs12354168	0	243181293	C	T
1	rs12124446	0	243181378	G	A
1	rs4098386	0	243181599	T	G
1	rs61833099	0	243185123	G	A
1	rs138586147	0	243186231	C	T
1	rs199620327	0	243186251	C	T
1	rs147447783	0	243187538	C	T
1	rs76216874	0	243189385	C	T
1	rs150343073	0	243189976	C	A
1	rs61833102	0	243190906	G	A
1	rs9661810	0	243191591	T	G
1	rs144503462	0	243193272	T	C
1	rs12093457	0	243207082	C	T
1	rs9661960	0	243213761	G	A
1	rs539849227	0	243213802	C	T
1	rs139385756	0	243214326	G	A
1	rs9793444	0	243218685	T	G
1	rs61833113	0	243218882	G	A
1	rs142668256	0	243230591	T	C
1	rs9793014	0	243232760	T	C
1	rs12071912	0	243241614	C	T
1	rs6693895	0	243243738	G	A
1	rs142959096	0	243243979	C	T
1	rs9724830	0	243251189	C	T
1	rs144008029	0	243255821	G	A
1	rs186899935	0	243257325	C	T
1	rs9728539	0	243258419	G	A
1	rs61833143	0	243261619	C	T
1	rs4083922	0	243263656	T	A
1	rs12080277	0	243264751	G	A
1	rs2065994	0	243265536	A	G
1	rs4658536	0	243271453	T	C
1	rs4658385	0	243271580	A	G
1	rs12131732	0	243272243	A	G
1	rs4658537	0	243277476	G	T
1	rs7531635	0	243280885	C	G
1	rs1796844	0	243281617	T	C
1	rs4658387	0	243281818	T	C
1	rs12043646	0	243281992	G	A
1	rs13373876	0	243282326	C	T
1	rs12023816	0	243283186	C	A
1	rs12139539	0	243284556	T	G
1	rs139574325	0	243284594	T	C
1	rs6429410	0	243286060	G	A
1	rs6701379	0	243288447	T	C
1	rs55716084	0	243290642	G	A
1	rs182359900	0	243291863	T	C
1	rs1766014	0	243293176	A	G
1	rs10803118	0	243297283	A	G
1	rs55945220	0	243297397	T	C
1	rs12123491	0	243297924	C	G
1	rs147842193	0	243298602	G	A
1	rs149141747	0	243298646	C	T
1	rs12143199	0	243298830	A	G
1	rs118040227	0	243302888	T	C
1	rs3753544	0	243303698	T	C
1	rs12239096	0	243303788	T	C
1	rs3753542	0	243304012	T	C
1	rs111310772	0	243304666	A	T
1	rs67686929	0	243306451	G	T
1	rs2787232	0	243306475	G	C
1	rs1796846	0	243306924	G	A
1	rs1796847	0	243308258	C	T
1	rs75388769	0	243308404	T	G
1	rs74651335	0	243308408	A	C
1	rs1766026	0	243308895	G	A
1	rs4658538	0	243309191	A	G
1	rs10754798	0	243309958	G	A
1	rs74150943	0	243310363	C	T
1	rs4658539	0	243311783	C	T
1	rs79564830	0	243312412	T	C
1	rs3766666	0	243312641	T	A
1	rs200639442	0	243313205	G	T
1	rs141826657	0	243313458	T	C
1	rs117914446	0	243313908	C	T
1	rs12403784	0	243314017	A	T
1	rs1766030	0	243314577	T	C
1	rs201664760	0	243314856	T	C
1	rs11585421	0	243319151	C	T
1	rs12068328	0	243319255	T	C
1	rs12404805	0	243319288	G	A
1	rs73116143	0	243322381	A	C
1	rs73116145	0	243322544	C	T
1	rs147189619	0	243323311	G	A
1	rs3015157	0	243324168	C	A
1	rs150645877	0	243325550	A	T
1	rs146929801	0	243326378	A	G
1	rs138051001	0	243326411	A	C
1	rs143531955	0	243326412	G	C
1	rs146569733	0	243327272	A	G
1	rs149539044	0	243329576	T	C
1	rs4658541	0	243331515	T	C
1	rs4658542	0	243331741	G	A
1	rs4658543	0	243331765	T	C
1	rs12039211	0	243332619	G	A
1	rs138785235	0	243334890	T	C
1	rs141395992	0	243335644	A	G
1	rs80029414	0	243336384	C	T
1	rs12136664	0	243336555	T	A
1	rs10926958	0	243338216	A	C
1	rs141503707	0	243339168	G	A
1	rs10803121	0	243340558	A	T
1	rs12061907	0	243342123	C	T
1	rs12402785	0	243343328	C	T
1	rs11811155	0	243344101	G	C
1	rs150528795	0	243345408	T	C
1	rs145715683	0	243346084	C	T
1	rs117405224	0	243346571	C	T
1	rs10803122	0	243348854	A	T
1	rs189160238	0	243350856	C	T
1	rs138563657	0	243351916	A	T
1	rs149061415	0	243353826	G	A
1	rs9969992	0	243353892	T	C
1	rs10926961	0	243355204	G	A
1	rs145451020	0	243355467	C	T
1	rs10926962	0	243355772	T	C
1	rs75148356	0	243358680	C	T
1	rs12049443	0	243358925	T	C
1	rs149574017	0	243359028	C	T
1	rs10926964	0	243359347	G	A
1	rs200690860	0	243359681	C	T
1	rs9970736	0	243359762	C	A
1	rs150363459	0	243360954	C	G
1	rs10436951	0	243362680	A	G
1	rs61377372	0	243364917	G	A
1	rs4469702	0	243365196	T	C
1	rs12026408	0	243366805	G	A
1	rs35214822	0	243366930	C	T
1	rs12406654	0	243369928	C	T
1	rs10926965	0	243370305	A	G
1	rs10926966	0	243370312	G	A
1	rs61833879	0	243371761	T	C
1	rs4546902	0	243372723	A	T
1	rs12039659	0	243372744	C	T
1	rs4614242	0	243372778	T	G
1	rs3932662	0	243374177	A	G
1	rs115151779	0	243374815	T	G
1	rs151302646	0	243374847	T	C
1	rs145395289	0	243375240	C	T
1	rs12124014	0	243376757	T	C
1	rs61833880	0	243377201	T	C
1	rs6688838	0	243377219	C	T
1	rs12135263	0	243377707	C	G
1	rs10803123	0	243377892	T	A
1	rs187658563	0	243378755	T	C
1	rs10926969	0	243378918	G	A
1	rs4565697	0	243378987	A	C
1	rs6659484	0	243379136	A	G
1	rs4408135	0	243379142	C	G
1	rs374267597	0	243379654	C	A
1	rs10803125	0	243380376	G	C
1	rs7528764	0	243380482	G	A
1	rs7518350	0	243380513	A	G
1	rs10926971	0	243381354	T	C
1	rs2171974	0	243383635	G	T
1	rs2171973	0	243383636	A	T
1	rs2171972	0	243383661	A	G
1	rs7516586	0	243384390	T	C
1	rs181868125	0	243384524	A	T
1	rs6662118	0	243385307	A	G
1	rs10926972	0	243385636	A	G
1	rs12079702	0	243385960	A	G
1	rs12080886	0	243386036	T	C
1	rs1565440	0	243387788	G	A
1	rs10926973	0	243388370	A	T
1	rs146631609	0	243389178	G	C
1	rs148129822	0	243389929	T	G
1	rs4634890	0	243390825	A	C
1	rs4658547	0	243391131	T	G
1	rs9803701	0	243391634	T	C
1	rs10803128	0	243393842	T	C
1	rs4658548	0	243394093	C	T
1	rs146182869	0	243395884	T	C
1	rs6669104	0	243396119	C	T
1	rs10926974	0	243396326	C	T
1	rs61833885	0	243397188	C	A
1	rs10926975	0	243397782	C	T
1	rs4658551	0	243401997	C	A
1	rs10926976	0	243402721	G	A
1	rs12744216	0	243403293	G	A
1	rs144481121	0	243406393	C	T
1	rs6689352	0	243407782	C	T
1	rs117324416	0	243407863	G	A
1	rs12749004	0	243409152	C	T
1	rs12749011	0	243409163	C	T
1	rs6662991	0	243410208	A	G
1	rs2046846	0	243410818	A	G
1	rs10926977	0	243411367	T	G
1	rs12097743	0	243411386	G	C
1	rs12145759	0	243411405	G	C
1	rs4658552	0	243412936	T	C
1	rs12732083	0	243413125	C	T
1	rs3896337	0	243414066	C	T
1	rs12723863	0	243414691	A	G
1	rs3904685	0	243414712	A	G
1	rs3904683	0	243416525	T	C
1	rs6668649	0	243416792	T	C
1	rs2087563	0	243418063	C	A
1	rs3904682	0	243419429	T	A
1	rs61833906	0	243419706	T	C
1	rs3897821	0	243420388	A	G
1	rs10803130	0	243421404	A	G
1	rs78871868	0	243422322	C	T
1	rs4146968	0	243423552	G	A
1	rs10737887	0	243424146	T	C
1	rs148023945	0	243424287	A	G
1	rs7535162	0	243425689	T	G
1	rs140986104	0	243427405	G	A
1	rs117576876	0	243427610	T	A
1	rs12122573	0	243427848	G	A
1	rs12741781	0	243428152	T	G
1	rs1060643	0	243429976	G	C
1	rs28599724	0	243430818	C	T
1	rs10926978	0	243431654	T	C
1	rs10926979	0	243433141	C	G
1	rs2275154	0	243433654	A	G
1	rs12755452	0	243434927	C	G
1	rs75598609	0	243435072	T	C
1	rs76222756	0	243435527	C	T
1	rs10803131	0	243435622	A	G
1	rs10803132	0	243437266	T	C
1	rs7412259	0	243437397	G	A
1	rs3926866	0	243437632	G	C
1	rs7525348	0	243439386	G	A
1	rs61833913	0	243440028	C	G
1	rs61833914	0	243440047	T	C
1	rs12026068	0	243440352	A	G
1	rs7521079	0	243443304	G	C
1	rs58823746	0	243444176	T	C
1	rs12740033	0	243445116	T	C
1	rs2171975	0	243446994	T	C
1	rs116904519	0	243447520	G	A
1	rs12134228	0	243447618	C	T
1	rs3818802	0	243449881	G	A
1	rs6682448	0	243450955	T	G
1	rs10926981	0	243451405	A	C
1	rs12748870	0	243451853	T	A
1	rs12074660	0	243451974	T	C
1	rs11805838	0	243452013	G	A
1	rs10926982	0	243452864	G	A
1	rs12079656	0	243453119	G	T
1	rs143755285	0	243453615	T	G
1	rs12091558	0	243453910	C	T
1	rs10803133	0	243454014	G	A
1	rs10754800	0	243454083	G	A
1	rs11807162	0	243454680	G	A
1	rs4658555	0	243456289	G	A
1	rs145402854	0	243456802	T	C
1	rs146950336	0	243457583	C	T
1	rs3943093	0	243458502	C	T
1	rs2490395	0	243458922	A	G
1	rs76473275	0	243460555	T	C
1	rs149097301	0	243461647	C	A
1	rs10926984	0	243462153	T	G
1	rs2484639	0	243462367	G	A
1	rs2484640	0	243462417	G	T
1	rs2490392	0	243462523	G	A
1	rs77827181	0	243463813	G	C
1	rs2636321	0	243464416	A	G
1	rs141905181	0	243464929	G	A
1	rs79413051	0	243466179	G	T
1	rs12084733	0	243467236	G	A
1	rs10926986	0	243467611	G	T
1	rs12085949	0	243467689	G	T
1	rs12759571	0	243468694	C	A
1	rs12758920	0	243469029	G	A
1	rs2490391	0	243469669	A	C
1	rs61833916	0	243469946	C	T
1	rs2932634	0	243470453	T	C
1	rs953492	0	243471192	A	G
1	rs10926987	0	243471949	C	A
1	rs12061451	0	243472187	C	A
1	rs11809042	0	243472664	A	G
1	rs6429422	0	243472801	T	G
1	rs151220211	0	243473964	C	G
1	rs2783971	0	243474536	A	C
1	rs4658392	0	243475976	T	C
1	rs2992633	0	243476028	T	G
1	rs2783972	0	243481431	A	G
1	rs2636323	0	243481556	C	G
1	rs10926988	0	243483279	A	T
1	rs2802727	0	243483326	C	T
1	rs12145004	0	243483365	T	G
1	rs10926989	0	243483368	C	T
1	rs12145833	0	243483754	T	G
1	rs68192516	0	243485126	T	G
1	rs2451668	0	243486252	T	C
1	rs12058508	0	243487861	G	A
1	rs10158537	0	243488186	C	G
1	rs2970546	0	243491353	C	T
1	rs10926991	0	243492567	A	G
1	rs2490400	0	243492643	C	T
1	rs78239548	0	243492870	G	C
1	rs2451669	0	243493124	A	C
1	rs2636324	0	243493484	C	T
1	rs2275155	0	243493907	A	T
1	rs10926992	0	243494739	A	G
1	rs2802726	0	243495444	T	C
1	rs2802725	0	243495595	G	A
1	rs5027879	0	243495986	C	T
1	rs5027880	0	243496034	C	T
1	rs12065580	0	243498108	G	A
1	rs2802723	0	243498312	T	C
1	rs2802722	0	243498533	G	A
1	rs2783968	0	243499744	C	G
1	rs2783967	0	243499758	T	C
1	rs2783966	0	243499947	T	C
1	rs189178533	0	243500010	G	A
1	rs2783965	0	243500397	G	A
1	rs2783964	0	243500664	A	T
1	rs10926994	0	243500994	C	T
1	rs2636319	0	243501047	C	A
1	rs2636320	0	243501056	C	A
1	rs2783963	0	243501583	A	G
1	rs2802729	0	243501763	C	A
1	rs10926995	0	243502623	A	G
1	rs2992632	0	243503764	A	T
1	rs2256126	0	243504108	A	G
1	rs4146671	0	243505047	G	A
1	rs4658558	0	243505841	A	G
1	rs4658559	0	243505950	T	G
1	rs78425903	0	243506630	G	T
1	rs75179745	0	243510769	T	C
1	rs80076701	0	243511901	G	C
1	rs73118350	0	243512243	A	G
1	rs10803136	0	243512317	A	C
1	rs10754803	0	243513047	G	A
1	rs74666281	0	243515980	A	G
1	rs78450135	0	243517825	A	G
1	rs2802728	0	243518151	C	T
1	rs4658560	0	243518691	A	G
1	rs2970547	0	243521042	C	T
1	rs2932631	0	243521055	G	C
1	rs117872118	0	243522887	C	T
1	rs2490393	0	243522906	A	G
1	rs74950259	0	243522955	T	C
1	rs73118358	0	243523840	C	T
1	rs61833945	0	243525311	G	A
1	rs143072788	0	243526377	A	G
1	rs1466656	0	243526476	A	T
1	rs117055803	0	243527431	A	G
1	rs76897123	0	243527678	A	G
1	rs1467833	0	243528365	A	G
1	rs4658395	0	243529105	A	G
1	rs117714169	0	243531048	A	T
1	rs72759841	0	243531450	T	A
1	rs10927002	0	243531649	G	T
1	rs58693656	0	243533232	T	C
1	rs12042959	0	243533273	A	G
1	rs6695785	0	243535260	T	C
1	rs77664724	0	243535650	A	C
1	rs72759844	0	243536488	G	A
1	rs58560561	0	243537729	T	G
1	rs57809797	0	243537914	A	G
1	rs72759846	0	243537921	A	G
1	rs11808637	0	243539011	G	A
1	rs66691749	0	243539532	A	C
1	rs4658561	0	243539911	A	G
1	rs3753548	0	243541698	T	A
1	rs150371554	0	243542500	G	T
1	rs138331400	0	243544010	A	G
1	rs72759851	0	243544330	C	T
1	rs1538774	0	243544827	C	G
1	rs10927003	0	243544850	C	T
1	rs4658562	0	243546516	A	G
1	rs12239876	0	243546954	A	C
1	rs72759853	0	243547098	C	G
1	rs12023775	0	243547345	C	T
1	rs143626072	0	243547752	T	A
1	rs12239149	0	243548722	C	A
1	rs72759855	0	243548994	G	A
1	rs7531548	0	243549522	T	G
1	rs12048498	0	243550647	G	A
1	rs72759858	0	243551844	C	T
1	rs12116461	0	243552335	G	A
1	rs367724703	0	243552459	C	A
1	rs10803138	0	243555219	A	G
1	rs78200342	0	243556780	C	T
1	rs10927006	0	243557659	T	C
1	rs58417768	0	243558394	T	C
1	rs61833951	0	243558785	A	G
1	rs67807908	0	243562546	G	A
1	rs12029086	0	243564722	G	T
1	rs79105724	0	243566645	A	G
1	rs4658566	0	243566904	G	A
1	rs72759861	0	243567609	G	A
1	rs13374280	0	243570531	T	C
1	rs13374290	0	243571001	A	T
1	rs144613183	0	243572480	T	C
1	rs10803140	0	243573389	C	G
1	rs60543345	0	243574576	C	T
1	rs72759865	0	243574754	A	G
1	rs12129652	0	243575469	G	A
1	rs72759866	0	243575944	T	C
1	rs4658568	0	243577313	A	G
1	rs72759867	0	243578188	T	C
1	rs149049351	0	243578315	A	G
1	rs10927010	0	243578812	G	A
1	rs10927011	0	243579112	G	A
1	rs72759870	0	243580572	T	C
1	rs2039837	0	243582224	T	C
1	rs2039838	0	243582314	G	A
1	rs61270917	0	243582464	C	T
1	rs56394517	0	243582753	A	G
1	rs55696172	0	243582771	A	G
1	rs56179302	0	243582806	G	C
1	rs4658569	0	243583274	G	C
1	rs12035042	0	243583899	T	G
1	rs12037698	0	243584345	G	A
1	rs72759872	0	243586585	T	C
1	rs72759873	0	243586821	T	C
1	rs12131952	0	243587887	G	C
1	rs7513566	0	243588601	C	T
1	rs139769505	0	243588698	C	A
1	rs150055481	0	243588802	G	C
1	rs10927013	0	243589156	G	T
1	rs7538558	0	243589513	G	A
1	rs6429425	0	243590990	G	T
1	rs72759875	0	243591020	G	T
1	rs188926180	0	243591738	G	A
1	rs12136239	0	243592380	G	A
1	rs12132986	0	243592597	A	G
1	rs10927014	0	243592676	T	C
1	rs6669127	0	243593143	A	G
1	rs12049318	0	243593660	C	A
1	rs12138272	0	243594202	G	A
1	rs7537757	0	243594664	G	C
1	rs10927016	0	243595136	C	T
1	rs10927017	0	243595813	G	A
1	rs12140393	0	243596231	G	A
1	rs12140431	0	243596284	G	A
1	rs12140432	0	243596287	G	A
1	rs12118439	0	243596371	C	T
1	rs80068158	0	243596752	A	G
1	rs138800144	0	243596781	A	G
1	rs12039979	0	243597228	G	A
1	rs10803142	0	243598234	G	A
1	rs2039839	0	243598670	A	G
1	rs75551888	0	243598811	G	A
1	rs12049124	0	243598993	C	T
1	rs10927018	0	243600201	G	A
1	rs72759878	0	243600718	C	A
1	rs10927019	0	243600734	T	C
1	rs12117986	0	243600963	C	T
1	rs59653451	0	243601590	A	G
1	rs12119001	0	243601935	C	T
1	rs10927020	0	243602390	G	A
1	rs7524530	0	243602650	C	G
1	rs6685276	0	243603132	A	G
1	rs11809721	0	243603874	T	C
1	rs61833161	0	243604733	C	G
1	rs12144227	0	243604964	G	C
1	rs7551067	0	243606579	T	A
1	rs12140679	0	243606691	G	T
1	rs116877980	0	243607050	G	A
1	rs77509857	0	243607157	T	C
1	rs6702894	0	243608642	A	G
1	rs6702982	0	243608667	A	G
1	rs6665625	0	243608833	G	C
1	rs6703335	0	243608967	A	G
1	rs3006925	0	243609927	T	C
1	rs4403617	0	243611266	G	A
1	rs4658570	0	243611301	C	T
1	rs193184409	0	243611422	G	C
1	rs4658571	0	243611946	T	C
1	rs12022497	0	243613397	G	A
1	rs11800122	0	243613748	G	A
1	rs57753663	0	243613834	T	C
1	rs2997490	0	243614180	T	C
1	rs2997494	0	243614681	A	G
1	rs12127073	0	243614705	C	G
1	rs12127169	0	243615023	C	T
1	rs10803143	0	243615589	C	T
1	rs148205587	0	243616152	T	C
1	rs12028447	0	243617092	C	T
1	rs12046990	0	243617847	A	C
1	rs12022077	0	243617848	G	A
1	rs10927022	0	243618064	G	A
1	rs61833165	0	243618350	A	G
1	rs148470799	0	243618673	G	A
1	rs72759886	0	243619233	A	G
1	rs2226029	0	243623023	G	T
1	rs148842873	0	243626802	C	T
1	rs77086762	0	243627522	G	C
1	rs148029965	0	243627539	C	T
1	rs946823	0	243629164	C	T
1	rs10927024	0	243630145	G	A
1	rs80180786	0	243633379	A	G
1	rs2994323	0	243637748	A	G
1	rs2994322	0	243639018	G	C
1	rs10927025	0	243639218	C	T
1	rs3006916	0	243639859	A	G
1	rs2994321	0	243640337	G	C
1	rs12748751	0	243640881	A	G
1	rs2994320	0	243641247	A	G
1	rs2994339	0	243641420	A	G
1	rs3006917	0	243641971	C	T
1	rs56020665	0	243642121	G	A
1	rs3006918	0	243643403	T	C
1	rs1008173	0	243644497	A	G
1	rs12125812	0	243645076	A	G
1	rs12751210	0	243645203	C	G
1	rs1005723	0	243646251	C	T
1	rs2994330	0	243647208	G	T
1	rs3006922	0	243647354	T	C
1	rs10927026	0	243647497	A	G
1	rs2994329	0	243647921	C	T
1	rs72759890	0	243648068	C	G
1	rs10927027	0	243648125	A	C
1	rs139302348	0	243648216	C	T
1	rs3006923	0	243648757	G	C
1	rs2994328	0	243649330	G	A
1	rs4658574	0	243650716	T	C
1	rs2994327	0	243650858	C	T
1	rs3006924	0	243650986	G	C
1	rs2994326	0	243651026	T	C
1	rs12042298	0	243651806	C	T
1	rs884808	0	243653439	C	T
1	rs884328	0	243654278	A	G
1	rs3006926	0	243655452	A	G
1	rs184095465	0	243655864	C	T
1	rs3006927	0	243657399	C	T
1	rs3006928	0	243658030	A	G
1	rs3006933	0	243659727	A	G
1	rs55655818	0	243661222	G	T
1	rs10803144	0	243661518	C	T
1	rs74777638	0	243661742	T	C
1	rs9428576	0	243662027	T	C
1	rs10927028	0	243662087	C	G
1	rs12406958	0	243662190	T	C
1	rs12134270	0	243662668	T	G
1	rs10927029	0	243662773	T	C
1	rs14403	0	243663893	C	T
1	rs60418621	0	243664164	T	G
1	rs1058305	0	243664642	A	G
1	rs1058304	0	243664857	C	T
1	rs70961725	0	243667048	A	C
1	rs67027895	0	243667216	C	T
1	rs9428966	0	243667900	T	G
1	rs111667565	0	243669012	T	C
1	rs1417121	0	243669350	G	C
1	rs9803713	0	243672000	C	G
1	rs7523102	0	243672074	C	T
1	rs9803993	0	243672125	G	A
1	rs12045585	0	243673099	G	A
1	rs76243949	0	243674094	G	A
1	rs12140414	0	243674387	T	C
1	rs1538773	0	243674682	T	G
1	rs3006936	0	243674772	A	G
1	rs191429933	0	243677134	T	C
1	rs79457418	0	243677182	A	G
1	rs3006939	0	243677834	G	A
1	rs118172368	0	243678035	G	A
1	rs6704286	0	243678389	T	G
1	rs10737888	0	243678483	A	C
1	rs148330962	0	243678633	T	C
1	rs12408951	0	243679364	A	G
1	rs1578275	0	243680442	G	C
1	rs144367893	0	243680856	C	T
1	rs3006940	0	243683001	A	G
1	rs180837795	0	243683675	A	C
1	rs946824	0	243684019	T	C
1	rs10927031	0	243685760	G	C
1	rs74390128	0	243686038	G	A
1	rs4515770	0	243686913	T	C
1	rs79367267	0	243689543	C	A
1	rs73120396	0	243689904	A	G
1	rs9428579	0	243690034	C	T
1	rs182803927	0	243690207	G	A
1	rs13376709	0	243690491	T	C
1	rs73122359	0	243691341	T	A
1	rs76451913	0	243691388	G	T
1	rs150446712	0	243693718	A	C
1	rs145806103	0	243694578	A	G
1	rs3006942	0	243694783	G	C
1	rs10927033	0	243695539	C	A
1	rs7523198	0	243702266	C	T
1	rs59228876	0	243702435	T	C
1	rs7538011	0	243703344	A	G
1	rs10927035	0	243703982	C	T
1	rs6656918	0	243706224	G	A
1	rs12065411	0	243707210	A	C
1	rs73122363	0	243707664	G	A
1	rs148507617	0	243708293	C	T
1	rs10927036	0	243708470	G	C
1	rs10803146	0	243709454	T	G
1	rs7517340	0	243710190	T	C
1	rs1121276	0	243710407	T	C
1	rs117587483	0	243710996	T	C
1	rs7549780	0	243712455	A	C
1	rs6694738	0	243715210	C	A
1	rs148560234	0	243715358	G	A
1	rs2291410	0	243716654	A	C
1	rs60899765	0	243716824	T	C
1	rs2220276	0	243717592	A	T
1	rs1352162	0	243717682	A	G
1	rs3766673	0	243720473	T	C
1	rs10927039	0	243721726	T	C
1	rs3753549	0	243722892	T	C
1	rs12144559	0	243723214	C	A
1	rs191185012	0	243725461	A	G
1	rs12041448	0	243726312	T	G
1	rs35570502	0	243728212	T	C
1	rs12048730	0	243728914	C	A
1	rs118032457	0	243730746	C	T
1	rs10927040	0	243731693	T	C
1	rs10927041	0	243731890	T	C
1	rs2291409	0	243732197	G	A
1	rs12744297	0	243734296	G	A
1	rs1486474	0	243736793	G	A
1	rs139515720	0	243736867	A	C
1	rs7552982	0	243737428	T	C
1	rs117183265	0	243739473	A	C
1	rs2345282	0	243739970	G	C
1	rs72761606	0	243740445	T	C
1	rs6681024	0	243741246	C	T
1	rs10158176	0	243741754	T	A
1	rs12408455	0	243741941	T	C
1	rs185724630	0	243742378	A	T
1	rs12119594	0	243743379	C	G
1	rs6688135	0	243743474	C	A
1	rs2085555	0	243744321	T	C
1	rs12136847	0	243747358	A	G
1	rs12735854	0	243748184	G	C
1	rs2125233	0	243748629	C	T
1	rs320322	0	243750755	G	A
1	rs320323	0	243752002	T	C
1	rs320317	0	243753153	T	A
1	rs55778834	0	243753910	T	C
1	rs138645612	0	243755433	C	T
1	rs75651676	0	243756458	A	T
1	rs2125232	0	243759210	C	T
1	rs2345284	0	243760328	C	T
1	rs74808852	0	243761351	C	T
1	rs320302	0	243761735	A	G
1	rs10927043	0	243762208	C	T
1	rs2125231	0	243762299	T	C
1	rs116988079	0	243764945	C	A
1	rs10927044	0	243767493	G	A
1	rs12023642	0	243767826	T	G
1	rs3856231	0	243768906	T	C
1	rs9428581	0	243769312	A	G
1	rs10754806	0	243770135	A	C
1	rs11578459	0	243770727	A	G
1	rs112646892	0	243772302	C	T
1	rs426182	0	243775450	A	T
1	rs185660109	0	243775752	C	T
1	rs35978510	0	243776117	T	C
1	rs2168812	0	243777066	G	A
1	rs61833200	0	243779250	C	G
1	rs6657813	0	243779266	T	A
1	rs320308	0	243780198	G	A
1	rs320309	0	243781174	A	G
1	rs79380843	0	243781484	A	G
1	rs7556516	0	243782009	G	A
1	rs77266914	0	243782546	G	C
1	rs12037013	0	243784207	G	A
1	rs12034588	0	243784392	T	A
1	rs10927045	0	243786335	G	C
1	rs6675851	0	243787494	G	A
1	rs12032481	0	243788009	A	C
1	rs320313	0	243788577	A	G
1	rs320314	0	243788605	C	T
1	rs7528450	0	243789305	T	A
1	rs6671475	0	243789342	A	G
1	rs146779731	0	243789620	G	A
1	rs320316	0	243790947	G	A
1	rs12739344	0	243791312	G	C
1	rs6660534	0	243791642	A	C
1	rs11585986	0	243792591	G	C
1	rs12749316	0	243792781	G	A
1	rs4658584	0	243794915	C	T
1	rs12138753	0	243795607	G	A
1	rs147922713	0	243795670	A	G
1	rs320332	0	243797799	C	A
1	rs320331	0	243797817	A	G
1	rs320330	0	243798208	G	T
1	rs28484641	0	243799671	C	T
1	rs117787687	0	243800464	A	C
1	rs10927046	0	243801190	T	C
1	rs12138722	0	243802639	T	A
1	rs7522883	0	243803022	C	T
1	rs10927047	0	243803677	T	A
1	rs1486472	0	243803714	G	A
1	rs4658585	0	243803922	G	A
1	rs4658401	0	243803979	G	T
1	rs10754807	0	243804158	G	A
1	rs73124169	0	243804939	T	C
1	rs117927207	0	243805407	G	A
1	rs112110855	0	243805660	A	G
1	rs2631039	0	243805846	T	C
1	rs10927049	0	243805901	A	G
1	rs10927050	0	243805907	A	G
1	rs10927051	0	243805936	G	C
1	rs2290754	0	243806268	A	C
1	rs2290753	0	243806438	G	A
1	rs320334	0	243808032	A	T
1	rs10927052	0	243808483	C	A
1	rs74226418	0	243808894	A	C
1	rs115754292	0	243809488	C	T
1	rs7547861	0	243810582	C	T
1	rs10927053	0	243811321	A	T
1	rs12141946	0	243811634	T	G
1	rs12145558	0	243812617	G	A
1	rs12723537	0	243812680	G	A
1	rs79197197	0	243812718	C	A
1	rs77030218	0	243813097	T	G
1	rs146358694	0	243813853	A	C
1	rs74887645	0	243814039	C	G
1	rs184247153	0	243814173	G	C
1	rs320338	0	243814489	G	A
1	rs320337	0	243814548	A	G
1	rs10927055	0	243815781	A	G
1	rs4603115	0	243816636	T	C
1	rs11589907	0	243818260	T	C
1	rs12691547	0	243819070	A	G
1	rs78215385	0	243819608	C	A
1	rs12691548	0	243820128	A	G
1	rs77629275	0	243821172	G	A
1	rs7517732	0	243821364	T	C
1	rs10927056	0	243822570	T	C
1	rs10803150	0	243822600	C	T
1	rs201188949	0	243823469	T	C
1	rs79461924	0	243826124	T	C
1	rs12117580	0	243826674	T	C
1	rs10803151	0	243827672	G	T
1	rs2087072	0	243829549	G	A
1	rs78808734	0	243831957	T	C
1	rs320318	0	243832330	T	G
1	rs4658403	0	243832560	C	T
1	rs79410507	0	243833225	G	T
1	rs12028812	0	243833269	T	C
1	rs10158245	0	243833397	A	C
1	rs12032342	0	243834360	G	A
1	rs6429430	0	243834477	T	G
1	rs320320	0	243835186	A	G
1	rs149770995	0	243836002	G	T
1	rs320321	0	243837049	G	T
1	rs1843655	0	243837150	C	T
1	rs142549010	0	243837546	A	T
1	rs117277940	0	243837674	C	G
1	rs10927058	0	243838630	T	C
1	rs406323	0	243839798	A	C
1	rs383701	0	243842288	G	A
1	rs75249463	0	243844157	A	C
1	rs4478795	0	243844576	C	T
1	rs10803152	0	243846167	C	A
1	rs4658588	0	243846271	A	G
1	rs77204777	0	243850601	T	C
1	rs12076373	0	243851947	G	C
1	rs10927059	0	243852079	T	C
1	rs1531243	0	243852498	T	C
1	rs6686591	0	243853830	C	T
1	rs7513049	0	243855995	A	G
1	rs6429431	0	243856018	G	C
1	rs7517921	0	243856420	T	C
1	rs1973284	0	243856681	A	G
1	rs6429433	0	243857994	C	T
1	rs320305	0	243859909	G	T
1	rs320304	0	243861642	C	T
1	rs320303	0	243861740	T	A
1	rs58594024	0	243862702	C	A
1	rs4658589	0	243862980	G	A
1	rs320345	0	243865303	A	G
1	rs320344	0	243866036	G	A
1	rs12038981	0	243866855	G	A
1	rs320342	0	243867832	T	C
1	rs1486475	0	243868398	T	C
1	rs79112494	0	243870739	A	C
1	rs320339	0	243870910	G	T
1	rs12140040	0	243871922	G	A
1	rs193013985	0	243873379	C	T
1	rs117990813	0	243874427	C	T
1	rs191907331	0	243874705	C	T
1	rs12143245	0	243874901	G	A
1	rs6676779	0	243875486	C	T
1	rs10927060	0	243875989	A	G
1	rs2125229	0	243877648	C	A
1	rs2034915	0	243878503	A	G
1	rs6687181	0	243878518	C	T
1	rs149718205	0	243878899	A	G
1	rs184238128	0	243879604	T	G
1	rs559799596	0	243881461	T	C
1	rs1809247	0	243882064	C	T
1	rs117380147	0	243883129	C	T
1	rs12144546	0	243883877	T	G
1	rs117955616	0	243884026	G	C
1	rs75474967	0	243884146	A	T
1	rs2125230	0	243885848	G	A
1	rs1458022	0	243886295	C	T
1	rs1458023	0	243886673	T	C
1	rs10927062	0	243889364	A	G
1	rs7514510	0	243891327	A	G
1	rs7548254	0	243891570	C	T
1	rs9782883	0	243892532	A	G
1	rs140098118	0	243892660	T	A
1	rs150309897	0	243892825	C	A
1	rs9782958	0	243892972	G	C
1	rs148286614	0	243893701	C	T
1	rs10803155	0	243894782	A	G
1	rs59953491	0	243894953	C	T
1	rs12073035	0	243897442	C	T
1	rs897959	0	243897774	C	T
1	rs79472693	0	243899405	T	C
1	rs4553169	0	243900640	G	A
1	rs1458021	0	243901970	C	T
1	rs12124113	0	243904366	A	G
1	rs4658590	0	243908796	A	T
1	rs1379700	0	243909402	T	C
1	rs11586029	0	243910067	C	T
1	rs150484838	0	243910182	C	T
1	rs12125920	0	243911397	A	C
1	rs12139868	0	243913975	C	A
1	rs10927065	0	243914611	C	A
1	rs1545654	0	243916478	A	T
1	rs61264637	0	243916937	A	C
1	rs12031994	0	243917309	T	C
1	rs10803156	0	243917776	G	C
1	rs4565696	0	243918083	C	T
1	rs2881275	0	243918313	G	C
1	rs73128276	0	243918382	T	C
1	rs971285	0	243919773	G	A
1	rs2881274	0	243920382	G	C
1	rs118086219	0	243920794	C	T
1	rs6674314	0	243920895	A	G
1	rs76856798	0	243922215	C	T
1	rs12743000	0	243922374	G	A
1	rs10803158	0	243923229	A	G
1	rs10927067	0	243923244	G	A
1	rs10927068	0	243923452	C	T
1	rs1870272	0	243924743	T	A
1	rs76938173	0	243925955	T	C
1	rs76999655	0	243927798	G	A
1	rs57824597	0	243930399	C	T
1	rs9428970	0	243930449	T	A
1	rs2345994	0	243932275	T	C
1	rs897960	0	243933568	G	A
1	rs7545162	0	243936136	A	G
1	rs1458024	0	243937445	G	C
1	rs9287268	0	243938088	G	A
1	rs140375421	0	243938405	T	C
1	rs1531244	0	243939970	A	G
1	rs12048930	0	243940076	C	T
1	rs6682456	0	243942463	C	A
1	rs4132509	0	243943084	C	A
1	rs7551241	0	243943907	A	G
1	rs6429435	0	243945131	T	C
1	rs4639743	0	243946072	G	A
1	rs4610997	0	243946917	T	A
1	rs4369213	0	243946949	G	A
1	rs138309077	0	243948436	G	A
1	rs4372234	0	243949466	G	C
1	rs73128287	0	243952150	T	G
1	rs12142652	0	243953583	A	G
1	rs12047209	0	243954407	A	C
1	rs9287269	0	243954551	G	A
1	rs7553458	0	243954652	A	G
1	rs10927075	0	243956120	A	T
1	rs78631843	0	243956683	C	T
1	rs12403316	0	243956903	C	T
1	rs10733129	0	243957150	A	G
1	rs113113962	0	243957743	G	A
1	rs10927076	0	243958293	A	G
1	rs12116882	0	243959106	G	A
1	rs6672195	0	243959543	T	C
1	rs12097127	0	243961216	A	G
1	rs114920270	0	243962833	T	C
1	rs12746623	0	243963175	G	A
1	rs142913089	0	243963804	G	A
1	rs4658592	0	243963896	T	C
1	rs7534117	0	243964902	G	T
1	rs7512207	0	243964992	C	T
1	rs7514984	0	243965623	C	T
1	rs34477525	0	243966454	T	A
1	rs151287790	0	243966652	G	A
1	rs12744253	0	243967674	G	A
1	rs73117450	0	243969361	G	C
1	rs7523822	0	243973752	C	T
1	rs111536894	0	243974229	T	C
1	rs193107782	0	243974813	G	A
1	rs6691020	0	243975753	T	C
1	rs145490615	0	243975773	T	A
1	rs201621478	0	243975787	A	C
1	rs12136727	0	243976035	C	A
1	rs6703013	0	243976837	G	A
1	rs144872229	0	243979132	T	C
1	rs12136624	0	243981611	C	A
1	rs6681863	0	243982709	C	G
1	rs4484910	0	243983166	C	T
1	rs144153979	0	243983501	G	A
1	rs7552659	0	243983723	T	C
1	rs10927078	0	243983830	C	T
1	rs7552820	0	243983877	T	C
1	rs113085028	0	243985979	C	G
1	rs28869008	0	243986344	C	A
1	rs6665170	0	243987379	T	C
1	rs112212692	0	243987529	C	T
1	rs6429438	0	243987674	A	G
1	rs12127367	0	243988316	A	C
1	rs10803161	0	243990770	T	C
1	rs4518884	0	243990833	C	T
1	rs4313380	0	243990955	T	C
1	rs7519673	0	243993123	A	G
1	rs6429439	0	243993530	A	T
1	rs10927081	0	243994216	T	C
1	rs10157763	0	243995041	T	C
1	rs12049228	0	243995271	C	A
1	rs6659180	0	243995348	C	T
1	rs12021907	0	243995640	C	T
1	rs111967135	0	243996639	C	T
1	rs10927082	0	243997019	C	A
1	rs4402112	0	243997793	A	T
1	rs9428981	0	243999124	T	A
1	rs6688737	0	244000069	A	G
1	rs6699821	0	244000200	G	A
1	rs4614244	0	244000874	C	T
1	rs4590656	0	244002773	C	T
1	rs10803162	0	244003446	C	T
1	rs148232822	0	244004083	T	G
1	rs4593807	0	244004392	G	A
1	rs12138168	0	244009113	A	G
1	rs12045787	0	244011843	T	A
1	rs4322213	0	244011942	C	T
1	rs73117478	0	244014490	C	A
1	rs12752825	0	244015295	A	G
1	rs4430311	0	244015993	C	T
1	rs6658852	0	244016360	A	C
1	rs12753750	0	244017365	C	T
1	rs11579649	0	244017865	C	T
1	rs73117483	0	244019006	A	C
1	rs75801945	0	244020280	G	A
1	rs73117490	0	244020303	C	A
1	rs73117492	0	244022526	G	A
1	rs116364534	0	244023403	T	G
1	rs3008657	0	244023667	G	A
1	rs2953328	0	244023680	C	T
1	rs3008658	0	244023793	T	A
1	rs3008659	0	244023962	G	C
1	rs2953330	0	244024121	G	T
1	rs73117497	0	244024173	A	G
1	rs2953331	0	244024268	A	G
1	rs3008660	0	244024703	T	G
1	rs6680110	0	244025018	G	A
1	rs6656374	0	244025055	C	G
1	rs2953327	0	244025317	C	T
1	rs6659065	0	244025328	C	T
1	rs2953329	0	244025999	G	A
1	rs144417894	0	244026119	G	A
1	rs79997592	0	244026323	A	G
1	rs6665865	0	244027105	C	T
1	rs79399489	0	244027106	G	A
1	rs80058855	0	244028723	G	T
1	rs112666778	0	244028773	T	G
1	rs10927084	0	244028907	C	T
1	rs559089847	0	244029008	G	C
1	rs111530507	0	244029136	T	A
1	rs113094403	0	244029137	T	G
1	rs6672927	0	244029425	C	T
1	rs117789777	0	244031878	A	G
1	rs4497192	0	244032908	C	T
1	rs7545692	0	244034005	G	A
1	rs12083813	0	244034805	C	T
1	rs4412578	0	244034962	C	T
1	rs75553018	0	244035464	G	A
1	rs116923829	0	244036263	T	C
1	rs78189304	0	244037860	G	C
1	rs115548021	0	244038393	T	C
1	rs75992683	0	244038607	C	A
1	rs4266864	0	244038620	A	G
1	rs75866566	0	244038718	C	T
1	rs141507173	0	244039229	A	G
1	rs59182011	0	244041975	C	T
1	rs117926710	0	244043333	A	G
1	rs73119774	0	244043482	T	C
1	rs11581399	0	244043918	G	A
1	rs117682843	0	244044361	A	G
1	rs7553354	0	244044810	A	C
1	rs10737889	0	244044980	T	A
1	rs34179968	0	244045687	A	G
1	rs79764855	0	244046273	T	C
1	rs1914235	0	244047324	G	A
1	rs74495463	0	244048476	G	A
1	rs4658597	0	244048656	A	G
1	rs117171322	0	244048814	A	G
1	rs4658598	0	244048936	T	A
1	rs149520458	0	244049279	C	G
1	rs6680504	0	244049513	G	A
1	rs75044503	0	244050648	C	T
1	rs112340499	0	244050923	G	C
1	rs12128559	0	244051162	G	C
1	rs12136251	0	244051339	C	T
1	rs10754812	0	244051533	G	C
1	rs10754813	0	244052058	C	T
1	rs4354528	0	244054952	C	T
1	rs12090270	0	244055001	C	T
1	rs10803166	0	244055659	A	G
1	rs4658599	0	244056346	A	G
1	rs4658600	0	244056379	A	C
1	rs73119789	0	244056392	T	C
1	rs4658601	0	244056489	C	T
1	rs149694087	0	244057068	A	G
1	rs10927086	0	244058747	G	A
1	rs6670700	0	244059095	T	C
1	rs10927087	0	244059124	A	C
1	rs10803167	0	244060608	C	T
1	rs10803168	0	244060651	G	A
1	rs12044851	0	244061044	C	T
1	rs4658405	0	244061500	A	G
1	rs4658406	0	244061723	A	G
1	rs950398	0	244061977	C	T
1	rs950399	0	244062106	T	C
1	rs7517940	0	244062177	T	A
1	rs2048864	0	244064309	C	T
1	rs10927088	0	244064564	A	G
1	rs117276058	0	244065001	T	C
1	rs76698025	0	244067060	C	T
1	rs10927089	0	244067794	G	C
1	rs145692653	0	244067927	A	G
1	rs77246733	0	244068340	A	G
1	rs79304732	0	244068385	A	T
1	rs75318050	0	244068432	C	T
1	rs2206	0	244068710	A	G
1	rs11584607	0	244069010	A	G
1	rs76811260	0	244069725	A	G
1	rs79224321	0	244072774	G	T
1	rs75178107	0	244073603	C	A
1	rs10927090	0	244073630	A	G
1	rs10803169	0	244075593	T	A
1	rs60707695	0	244075731	G	A
1	rs10927091	0	244076082	G	A
1	rs58548297	0	244076782	T	C
1	rs58455293	0	244076957	C	T
1	rs7512051	0	244077483	G	T
1	rs6429441	0	244077683	T	C
1	rs73121419	0	244077715	T	G
1	rs112429149	0	244077952	T	C
1	rs58083940	0	244078960	A	G
1	rs55765500	0	244078981	C	G
1	rs60415843	0	244079280	G	A
1	rs4658605	0	244080080	G	A
1	rs73121424	0	244080142	C	T
1	rs74226431	0	244080319	A	G
1	rs73121425	0	244080342	G	C
1	rs140910536	0	244081179	T	A
1	rs118159431	0	244082094	C	G
1	rs117201088	0	244083133	G	A
1	rs139935220	0	244084705	C	T
1	rs12123018	0	244087842	C	T
1	rs1568103	0	244091316	T	C
1	rs496927	0	244093867	G	A
1	rs150932231	0	244094060	T	C
1	rs525234	0	244094683	T	C
1	rs78671804	0	244095360	A	G
1	rs77031742	0	244095513	A	G
1	rs559080	0	244096047	T	C
1	rs471567	0	244096256	T	G
1	rs75207906	0	244096862	A	G
1	rs79143413	0	244096946	A	G
1	rs1223872	0	244098047	A	G
1	rs117366052	0	244098284	A	T
1	rs482261	0	244100097	T	C
1	rs524489	0	244100402	T	C
1	rs579388	0	244101789	T	C
1	rs543626	0	244102151	C	T
1	rs544739	0	244102322	T	C
1	rs545639	0	244102417	G	A
1	rs552372	0	244104549	G	T
1	rs143142552	0	244104579	T	C
1	rs552510	0	244104594	C	G
1	rs571592	0	244104634	T	C
1	rs35657386	0	244105053	T	G
1	rs990794	0	244106113	C	A
1	rs473129	0	244112515	T	A
1	rs472276	0	244112606	A	G
1	rs118004544	0	244113100	T	A
1	rs12032571	0	244113110	T	G
1	rs150389690	0	244114441	T	C
1	rs519449	0	244114918	A	G
1	rs10927093	0	244115791	G	C
1	rs73121439	0	244118298	G	A
1	rs989993	0	244119211	C	A
1	rs73121442	0	244119978	C	T
1	rs500202	0	244121341	T	C
1	rs12035268	0	244121429	T	C
1	rs77209392	0	244121801	C	T
1	rs2453191	0	244121961	A	G
1	rs80116665	0	244122296	G	A
1	rs73121445	0	244122649	C	T
1	rs484459	0	244123391	A	G
1	rs77932705	0	244124696	T	C
1	rs150773031	0	244125397	G	A
1	rs475891	0	244125726	G	T
1	rs140775187	0	244125762	C	T
1	rs61604664	0	244126893	G	A
1	rs145340443	0	244128415	A	G
1	rs73121452	0	244128502	C	T
1	rs77910996	0	244129353	G	A
1	rs495230	0	244129879	A	C
1	rs73121455	0	244129969	G	A
1	rs139668567	0	244130974	G	A
1	rs61833250	0	244131275	G	A
1	rs76984578	0	244132315	C	T
1	rs66868871	0	244132577	A	T
1	rs57735477	0	244132775	G	C
1	rs476426	0	244133004	A	G
1	rs117420129	0	244134165	T	C
1	rs511659	0	244134388	C	T
1	rs190815511	0	244135130	G	A
1	rs12025333	0	244135137	C	T
1	rs145912317	0	244135169	C	T
1	rs200071002	0	244135217	T	C
1	rs12046323	0	244135226	G	T
1	rs150212810	0	244135289	T	C
1	rs148764981	0	244135869	T	C
1	rs150735844	0	244136040	T	G
1	rs114625925	0	244136048	A	G
1	rs2029742	0	244136216	G	A
1	rs73121462	0	244136690	C	T
1	rs145650664	0	244137037	C	A
1	rs77966485	0	244137734	G	A
1	rs495843	0	244137855	A	T
1	rs12093569	0	244138337	C	T
1	rs578085	0	244138458	T	C
1	rs10927094	0	244138990	A	C
1	rs60388284	0	244139219	G	A
1	rs960091	0	244139478	T	C
1	rs73121466	0	244139874	G	A
1	rs1223870	0	244140051	C	T
1	rs139202779	0	244140179	T	A
1	rs10803171	0	244140225	A	G
1	rs73121471	0	244141021	T	C
1	rs77751202	0	244141158	A	G
1	rs12038927	0	244141178	A	G
1	rs479829	0	244141267	T	C
1	rs59948059	0	244141378	C	A
1	rs2131817	0	244141832	A	T
1	rs59069758	0	244142602	G	T
1	rs61833251	0	244142754	C	T
1	rs1223869	0	244142826	C	A
1	rs58391343	0	244143320	G	A
1	rs56735818	0	244143361	C	A
1	rs150493723	0	244143690	A	C
1	rs2454224	0	244143789	T	A
1	rs2454223	0	244144157	G	C
1	rs7514607	0	244144686	G	A
1	rs12139617	0	244144876	T	C
1	rs572115	0	244145149	G	C
1	rs57020958	0	244145543	C	T
1	rs565235	0	244145610	G	C
1	rs546296	0	244145679	C	T
1	rs12026107	0	244146047	C	G
1	rs539760	0	244146074	T	C
1	rs61833253	0	244146260	G	A
1	rs148941058	0	244146270	G	A
1	rs6668711	0	244146823	G	A
1	rs143954462	0	244146965	A	G
1	rs59479151	0	244147308	G	A
1	rs61833254	0	244147380	C	T
1	rs505706	0	244147535	A	G
1	rs57318119	0	244148228	C	T
1	rs10927095	0	244148330	T	G
1	rs7521988	0	244148850	T	A
1	rs11586900	0	244148851	A	T
1	rs59442416	0	244149080	G	A
1	rs73121485	0	244149818	T	C
1	rs472967	0	244150083	C	T
1	rs77666727	0	244150124	C	T
1	rs73121488	0	244151104	G	A
1	rs7514764	0	244151395	C	A
1	rs59248657	0	244151403	G	A
1	rs7514845	0	244151439	C	T
1	rs12144073	0	244152007	G	A
1	rs570540	0	244152140	T	A
1	rs6691161	0	244152210	T	C
1	rs73121490	0	244152665	G	A
1	rs73121493	0	244153354	G	A
1	rs56046837	0	244153386	C	T
1	rs55734541	0	244153539	C	T
1	rs61833466	0	244153677	C	T
1	rs12760840	0	244153736	G	C
1	rs788838	0	244153874	G	A
1	rs71652502	0	244153991	G	A
1	rs67565855	0	244154027	C	T
1	rs117347520	0	244154705	T	C
1	rs56266892	0	244155156	T	C
1	rs4658609	0	244155726	G	T
1	rs7511723	0	244155946	T	C
1	rs34751500	0	244156744	A	T
1	rs1223878	0	244156983	A	T
1	rs60053485	0	244157197	T	A
1	rs693795	0	244157309	T	C
1	rs530352	0	244157414	T	C
1	rs73121502	0	244157558	G	T
1	rs554067	0	244157646	G	A
1	rs6671359	0	244157930	G	A
1	rs58305168	0	244158051	T	C
1	rs72763622	0	244158180	G	A
1	rs72763623	0	244158352	G	C
1	rs11591052	0	244158772	G	A
1	rs61833471	0	244158812	G	T
1	rs479338	0	244159143	G	A
1	rs61833472	0	244159220	G	A
1	rs77197410	0	244159983	G	T
1	rs536441	0	244160904	G	A
1	rs576682	0	244161487	C	T
1	rs563775	0	244161539	C	T
1	rs563904	0	244161588	C	T
1	rs12031498	0	244161691	C	T
1	rs564887	0	244161728	A	G
1	rs117835008	0	244161736	C	A
1	rs10927097	0	244161794	A	G
1	rs73123810	0	244161876	C	T
1	rs1711347	0	244161982	G	A
1	rs1690633	0	244162437	T	A
1	rs520971	0	244162694	T	C
1	rs500337	0	244162831	A	G
1	rs500341	0	244162837	T	C
1	rs523878	0	244163092	G	A
1	rs73123813	0	244163449	G	A
1	rs117528879	0	244163638	T	C
1	rs12172723	0	244163717	C	T
1	rs551361	0	244163731	A	T
1	rs4596868	0	244164002	T	G
1	rs4537536	0	244164068	T	C
1	rs12119867	0	244164997	T	C
1	rs1223875	0	244165081	G	A
1	rs692981	0	244165607	A	G
1	rs1995144	0	244165616	G	A
1	rs12131092	0	244165641	C	T
1	rs55669101	0	244165783	A	G
1	rs504130	0	244166416	A	G
1	rs505173	0	244166560	C	T
1	rs1009375	0	244167131	T	C
1	rs12126763	0	244167170	C	T
1	rs12126831	0	244167389	C	A
1	rs6673663	0	244167596	A	C
1	rs12119931	0	244167665	G	T
1	rs12127679	0	244167801	C	T
1	rs6679148	0	244167821	T	C
1	rs1319790	0	244168236	C	T
1	rs55704249	0	244168388	A	T
1	rs78359239	0	244168846	G	A
1	rs11582480	0	244169011	C	A
1	rs112224513	0	244169038	G	T
1	rs28409015	0	244169288	A	G
1	rs6683057	0	244169330	T	C
1	rs10927099	0	244169756	T	C
1	rs510280	0	244169914	C	T
1	rs512825	0	244170194	A	G
1	rs12122270	0	244170455	G	T
1	rs141448268	0	244171276	T	C
1	rs570661	0	244171903	A	G
1	rs6429443	0	244171992	A	G
1	rs563745	0	244172912	C	G
1	rs11580734	0	244173339	G	C
1	rs12122824	0	244173426	T	C
1	rs150529501	0	244173551	C	G
1	rs34995539	0	244173650	G	A
1	rs67327808	0	244173813	T	C
1	rs10927101	0	244173872	C	A
1	rs67020168	0	244174148	G	A
1	rs10927102	0	244174161	T	A
1	rs12029481	0	244174921	T	C
1	rs1996337	0	244175734	G	C
1	rs476141	0	244176424	G	T
1	rs535493	0	244176648	T	C
1	rs7531050	0	244177037	C	T
1	rs61833501	0	244177122	C	A
1	rs73123837	0	244178128	C	A
1	rs61833502	0	244178206	C	T
1	rs2063912	0	244178273	C	T
1	rs61833503	0	244178343	C	T
1	rs60003191	0	244178367	G	A
1	rs473630	0	244178827	T	C
1	rs486918	0	244179074	G	A
1	rs10803173	0	244179803	T	G
1	rs551296	0	244180073	C	T
1	rs10927105	0	244180132	G	A
1	rs10927106	0	244180490	T	C
1	rs12744242	0	244180694	G	T
1	rs522870	0	244180875	G	A
1	rs6429444	0	244181171	C	T
1	rs6429445	0	244181378	C	G
1	rs580980	0	244182382	G	A
1	rs576514	0	244182441	G	A
1	rs12041799	0	244182973	C	T
1	rs3002708	0	244183104	T	C
1	rs693150	0	244183292	C	T
1	rs12041895	0	244183332	C	T
1	rs12131509	0	244184508	G	A
1	rs10927108	0	244184670	C	T
1	rs12139851	0	244184691	C	G
1	rs140916299	0	244185945	C	T
1	rs753496	0	244186136	C	G
1	rs12131048	0	244186620	T	C
1	rs73123848	0	244187227	G	A
1	rs2014888	0	244187532	G	A
1	rs1000544	0	244187533	A	G
1	rs1000543	0	244187600	A	G
1	rs1000451	0	244187847	C	G
1	rs1000452	0	244188049	T	C
1	rs11586962	0	244188155	C	T
1	rs137904411	0	244188357	G	A
1	rs9943265	0	244188415	G	A
1	rs73123850	0	244189045	T	A
1	rs78843720	0	244189171	G	A
1	rs113946659	0	244189466	C	T
1	rs113091514	0	244189643	C	A
1	rs111575955	0	244189647	A	G
1	rs73123855	0	244189778	G	C
1	rs73123860	0	244190340	T	G
1	rs73123862	0	244190585	C	T
1	rs74151275	0	244190798	A	G
1	rs12566026	0	244190914	G	A
1	rs73123864	0	244191735	G	A
1	rs2454222	0	244193100	G	A
1	rs73123866	0	244193548	T	C
1	rs73123869	0	244193838	G	A
1	rs2486535	0	244194239	C	G
1	rs1874782	0	244194425	T	C
1	rs6663441	0	244194655	A	T
1	rs2454221	0	244194842	C	T
1	rs34296453	0	244195351	T	A
1	rs1472244	0	244195359	T	A
1	rs1967129	0	244195599	G	C
1	rs73123875	0	244196107	A	G
1	rs2047137	0	244196410	C	T
1	rs2500489	0	244196827	T	A
1	rs76171005	0	244196932	G	A
1	rs73123876	0	244197106	C	T
1	rs2039789	0	244197500	A	G
1	rs73125638	0	244197846	G	C
1	rs59417641	0	244199512	C	T
1	rs2453203	0	244199659	A	G
1	rs2500487	0	244199872	T	C
1	rs67854820	0	244199953	T	C
1	rs117059994	0	244200713	T	C
1	rs12138959	0	244201813	G	C
1	rs1494122	0	244202434	T	C
1	rs72635929	0	244205005	T	G
1	rs11588046	0	244205351	T	C
1	rs6429446	0	244205583	T	C
1	rs12063742	0	244205652	C	T
1	rs2131814	0	244207024	A	T
1	rs1948636	0	244207910	C	G
1	rs2220817	0	244208122	G	A
1	rs115730473	0	244210092	T	C
1	rs12027747	0	244212866	C	T
1	rs1389622	0	244215864	G	A
1	rs61833507	0	244216257	C	T
1	rs35108413	0	244218402	G	A
1	rs11590416	0	244221036	A	G
1	rs58787003	0	244221966	G	A
1	rs12561872	0	244222511	T	C
1	rs2453188	0	244222723	G	T
1	rs73125648	0	244224801	T	A
1	rs78986091	0	244225181	T	C
1	rs59749311	0	244225315	C	T
1	rs59308862	0	244225376	A	C
1	rs1565824	0	244225402	A	G
1	rs146581662	0	244226279	A	G
1	rs3123390	0	244226640	G	A
1	rs2353097	0	244228699	T	C
1	rs10927118	0	244229199	T	C
1	rs2486537	0	244230644	A	C
1	rs10927120	0	244231694	C	T
1	rs79103411	0	244232100	G	A
1	rs12068258	0	244232160	G	A
1	rs74390716	0	244232305	T	C
1	rs2486538	0	244232976	C	T
1	rs12080257	0	244233570	C	T
1	rs143331248	0	244234303	G	A
1	rs139334258	0	244234498	G	A
1	rs2486540	0	244236035	C	T
1	rs12746634	0	244236422	G	A
1	rs12071089	0	244237014	C	T
1	rs11812032	0	244237605	T	C
1	rs2486541	0	244238657	C	T
1	rs77165625	0	244239708	A	C
1	rs77581475	0	244239751	G	A
1	rs112232952	0	244239914	G	A
1	rs1038973	0	244240283	G	C
1	rs2500488	0	244240448	C	T
1	rs6699951	0	244240555	A	G
1	rs35135921	0	244240644	A	G
1	rs2486542	0	244241949	A	G
1	rs79770737	0	244242714	C	A
1	rs2486545	0	244243575	T	A
1	rs61833511	0	244243894	T	C
1	rs10927122	0	244244117	C	T
1	rs2500490	0	244244187	C	T
1	rs2454228	0	244244542	T	C
1	rs2454230	0	244245879	C	G
1	rs75832599	0	244246053	G	A
1	rs75534199	0	244246241	A	G
1	rs2454231	0	244246319	G	C
1	rs76586149	0	244246608	G	A
1	rs6667665	0	244246884	G	A
1	rs12743199	0	244247438	A	G
1	rs1494120	0	244247520	G	A
1	rs1494121	0	244247521	C	A
1	rs923903	0	244248097	T	A
1	rs1014647	0	244249034	A	G
1	rs10927123	0	244249487	G	T
1	rs2454238	0	244250317	C	T
1	rs2500491	0	244250561	T	C
1	rs2454237	0	244251283	G	C
1	rs2454235	0	244251650	C	T
1	rs10803174	0	244252341	T	G
1	rs10927124	0	244252401	G	A
1	rs12041654	0	244253521	C	T
1	rs2500496	0	244254547	T	C
1	rs2500497	0	244254617	G	T
1	rs141565468	0	244255134	C	T
1	rs2453198	0	244255554	A	T
1	rs4658409	0	244256339	C	T
1	rs2454234	0	244256545	C	G
1	rs2453200	0	244256594	G	A
1	rs7544966	0	244256960	C	T
1	rs2015399	0	244258685	T	C
1	rs80122316	0	244260095	T	G
1	rs60599295	0	244260194	C	T
1	rs4658613	0	244260475	G	T
1	rs12405642	0	244261112	A	C
1	rs10927125	0	244261148	T	C
1	rs12405933	0	244261158	T	C
1	rs72635930	0	244261179	A	C
1	rs72635931	0	244261232	C	T
1	rs12409359	0	244261237	C	A
1	rs12406798	0	244261304	G	C
1	rs72635932	0	244261722	C	T
1	rs117978546	0	244262308	T	C
1	rs869362	0	244263440	T	C
1	rs60518830	0	244264513	T	C
1	rs6668219	0	244265385	T	A
1	rs7523944	0	244266533	A	T
1	rs7536719	0	244266817	G	A
1	rs12035375	0	244267292	T	C
1	rs73127661	0	244268060	C	T
1	rs6663169	0	244268142	C	A
1	rs6663470	0	244268472	C	G
1	rs12723037	0	244268516	A	G
1	rs12727192	0	244268608	T	C
1	rs56688484	0	244268677	C	T
1	rs58061158	0	244268682	C	T
1	rs67041905	0	244268781	T	C
1	rs12727340	0	244268866	A	C
1	rs61180762	0	244269069	T	C
1	rs57516958	0	244269210	C	T
1	rs144276155	0	244270547	T	G
1	rs2500499	0	244271051	G	A
1	rs58359112	0	244271642	C	A
1	rs10927129	0	244271696	T	C
1	rs12040319	0	244272321	T	G
1	rs2883247	0	244272338	A	G
1	rs12040489	0	244273096	A	C
1	rs72635933	0	244273836	G	A
1	rs12044590	0	244274033	G	A
1	rs35942240	0	244274556	G	A
1	rs35346993	0	244274560	T	A
1	rs12042441	0	244275252	A	G
1	rs12745698	0	244275998	C	T
1	rs12409046	0	244276069	A	T
1	rs12039862	0	244276722	T	C
1	rs2253775	0	244277887	T	C
1	rs72635934	0	244278304	T	C
1	rs73127684	0	244278311	G	T
1	rs10927130	0	244278368	C	T
1	rs73127686	0	244278402	G	A
1	rs75579241	0	244278462	G	A
1	rs12041959	0	244279242	T	G
1	rs12044381	0	244279375	G	A
1	rs12732758	0	244279432	G	A
1	rs12732913	0	244279458	G	C
1	rs35676606	0	244279681	A	G
1	rs112107203	0	244279765	T	A
1	rs112311587	0	244279769	C	A
1	rs10927131	0	244279956	G	A
1	rs10927132	0	244279976	A	G
1	rs10803175	0	244280081	G	T
1	rs10927133	0	244280322	A	T
1	rs10927134	0	244280359	A	T
1	rs73127700	0	244280381	C	T
1	rs78145394	0	244280582	C	T
1	rs12042243	0	244280592	A	G
1	rs56991739	0	244280797	A	T
1	rs12725594	0	244281000	A	G
1	rs12729736	0	244281046	T	C
1	rs12743170	0	244281047	G	A
1	rs12043120	0	244281223	A	G
1	rs12410479	0	244282054	G	T
1	rs73129208	0	244282440	G	A
1	rs73129212	0	244282467	G	T
1	rs12026600	0	244282482	C	T
1	rs12410876	0	244283404	G	A
1	rs56095447	0	244283742	C	G
1	rs56406118	0	244283989	G	A
1	rs10927135	0	244284219	A	G
1	rs1981226	0	244284494	G	T
1	rs1981225	0	244284528	A	G
1	rs77139147	0	244285470	T	C
1	rs141745825	0	244285654	A	T
1	rs138223185	0	244285956	A	G
1	rs12070476	0	244286030	C	G
1	rs60162896	0	244286208	T	A
1	rs4612613	0	244286365	A	G
1	rs72765804	0	244286574	C	T
1	rs12562984	0	244286776	C	T
1	rs12044493	0	244286906	T	G
1	rs10927136	0	244287517	C	T
1	rs12044753	0	244287611	T	C
1	rs72635936	0	244288460	T	A
1	rs10927137	0	244288473	G	A
1	rs72635937	0	244288512	C	T
1	rs6695842	0	244288525	C	T
1	rs55649171	0	244288739	A	C
1	rs77780176	0	244289131	A	G
1	rs10803176	0	244289152	T	A
1	rs10803177	0	244289247	A	G
1	rs12123617	0	244289448	C	T
1	rs56039735	0	244289622	C	T
1	rs56184170	0	244289623	A	G
1	rs1974297	0	244289626	C	T
1	rs72635938	0	244290756	A	G
1	rs59412115	0	244290858	G	C
1	rs4111373	0	244290899	C	T
1	rs1416787	0	244291248	G	A
1	rs72635939	0	244291303	G	A
1	rs7512683	0	244291789	T	A
1	rs74322327	0	244291796	A	C
```
