## Supplementary material for "Characterization of shared and ancestry-specific signals driving complex traits using multi-ancestry fine-mapping": susiex_nc3.cs80.cs

```
CS_ID	SNP	BP	REF_ALLELE	ALT_ALLELE	REF_FRQ	BETA	SE	-LOG10P	CS_PIP	OVRL_PIP
1	rs145071536	243793012	C,NA	T,NA	0.804175,NA	0.035333,NA	0.0049823,NA	11.8779,NA	0.862818	0.862821
2	rs2500491	244250561	C,C	T,T	0.253479,0.25496	-0.0152937,-0.0331426	0.00454514,0.00980793	3.11586,3.13842	0.115219	0.115219
2	rs2454231	244246319	C,C	G,G	0.230616,0.256944	-0.0144117,-0.0333414	0.00469379,0.00978302	2.67002,3.18429	0.11449	0.11449
2	rs6667665	244246884	A,A	G,G	0.770378,0.744048	0.0142895,0.0338577	0.0047009,0.00979543	2.62564,3.26178	0.112514	0.112514
2	rs10927123	244249487	T,T	G,G	0.763419,0.742063	0.0139559,0.0319342	0.0046523,0.00977071	2.56837,2.96588	0.0618139	0.0618139
2	rs1014647	244249034	G,G	A,A	0.235586,0.253968	-0.0139281,-0.0322002	0.00465908,0.00982053	2.55365,2.98203	0.057259	0.057259
2	rs2015399	244258685	C,C	T,T	0.697813,0.752976	0.00825073,0.0388628	0.00430558,0.00991158	1.25705,4.05453	0.0437674	0.0437674
2	rs2454237	244251283	C,C	G,G	0.238569,0.25496	-0.0135367,-0.0320919	0.00463892,0.00980793	2.45322,2.97152	0.0381971	0.0381971
2	rs923903	244248097	A,A	T,T	0.769384,0.734127	0.0142214,0.0306787	0.00469379,0.00967566	2.61139,2.81797	0.0368035	0.0368035
2	rs4658409	244256339	T,T	C,C	0.722664,0.758929	0.00669583,0.0364378	0.0044164,0.00999379	0.887775,3.57462	0.00973446	0.00973446
2	rs10803138	243555219	G,G	A,A	0.267396,0.027778	0.0248832,-0.0261959	0.00446712,0.0260118	7.59465,0.503213	0.00873033	0.00873033
2	rs7544966	244256960	T,T	C,C	0.719682,0.764881	0.00602564,0.0362368	0.00440194,0.01008	0.766896,3.48877	0.00720065	0.00720065
2	rs2206	244068710	G,G	A,A	0.559642,0.27381	-0.0123088,-0.0284189	0.00398274,0.00958635	2.69943,2.51833	0.00701985	0.00701985
2	rs10927089	244067794	C,C	G,G	0.553678,0.27381	-0.0129732,-0.0276447	0.00397729,0.00958635	2.95586,2.40565	0.00697551	0.00697551
2	rs3753548	243541698	A,A	T,T	0.26839,0.026786	0.0245191,-0.0245384	0.00446187,0.0264756	7.40879,0.450979	0.00642423	0.00642423
2	rs34788824	243618185	T,NA	C,NA	0.854871,NA	-0.0287295,NA	0.00561322,NA	6.51075,NA	0.00624545	0.00624545
2	rs1538774	243544827	G,G	C,C	0.267396,0.026786	0.0245012,-0.024235	0.00446712,0.0264756	7.38305,0.443703	0.00572858	0.00572858
2	rs72759884	243618209	T,NA	C,NA	0.853877,NA	-0.0286483,NA	0.00559735,NA	6.51075,NA	0.00568482	0.00568482
2	rs72759887	243620356	A,NA	C,NA	0.853877,NA	-0.0285161,NA	0.00559735,NA	6.45651,NA	0.00547979	0.00547979
2	rs10803169	244075593	A,A	T,T	0.557654,0.271825	-0.0126682,-0.0271993	0.00398085,0.00960817	2.83531,2.33325	0.00540851	0.00540851
2	rs6429441	244077683	C,C	T,T	0.557654,0.270833	-0.0124781,-0.0275304	0.00398085,0.0096192	2.76413,2.37577	0.00523113	0.00523113
2	rs10803174	244252341	G,G	T,T	0.72167,0.740079	0.00701365,0.0336322	0.00441154,0.00974638	0.951283,3.25255	0.0051091	0.0051091
2	rs2490393	243522906	G,G	A,A	0.269384,0.025794	0.0244246,-0.0218749	0.00445666,0.0269661	7.37244,0.379602	0.00496116	0.00496116
2	rs10927124	244252401	A,A	G,G	0.722664,0.741071	0.006743,0.0337767	0.0044164,0.0097585	0.896852,3.26951	0.00491149	0.00491149
2	rs2453200	244256594	A,A	G,G	0.298211,0.255952	-0.00699887,-0.0337671	0.0043219,0.00979543	0.977318,3.24691	0.00481284	0.00481284
2	rs2454234	244256545	G,G	C,C	0.298211,0.25496	-0.0069063,-0.0339166	0.0043219,0.00980793	0.958419,3.26436	0.0048077	0.0048077
2	rs2500496	244254547	C,C	T,T	0.300199,0.25496	-0.00745651,-0.0334312	0.00431368,0.00980793	1.07631,3.18508	0.00476802	0.00476802
2	rs12743377	243615786	A,NA	G,NA	0.854871,NA	-0.0282446,NA	0.00561322,NA	6.31347,NA	0.00467099	0.00467099
2	rs12743378	243615789	A,NA	G,NA	0.854871,NA	-0.028199,NA	0.00561322,NA	6.29507,NA	0.00454679	0.00454679
2	rs12739982	243615318	G,NA	C,NA	0.854871,NA	-0.0279792,NA	0.00561322,NA	6.20679,NA	0.00399659	0.00399659
2	rs12739983	243615319	A,NA	C,NA	0.854871,NA	-0.0279336,NA	0.00561322,NA	6.18855,NA	0.00389173	0.00389173
2	rs4658559	243505950	G,G	T,T	0.313121,0.027778	0.0238228,-0.0229593	0.00426327,0.0260118	7.63863,0.42317	0.00381813	0.00381813
2	rs12041654	244253521	T,T	C,C	0.720676,0.743056	0.00616849,0.0334066	0.00440672,0.00978302	0.791625,3.19491	0.00372125	0.00372125
2	rs58220185	243088642	NA,C	NA,T	NA,0.800595	NA,-0.0340011	NA,0.0106986	NA,2.82899	0.00342495	0.00342495
2	rs12128559	244051162	C,C	G,G	0.554672,0.271825	-0.0125234,-0.0253127	0.00397815,0.00960817	2.78417,2.07437	0.00319243	0.00319243
2	rs4412578	244034962	T,T	C,C	0.545726,0.275794	-0.0124036,-0.0272451	0.00397094,0.00956488	2.74798,2.35721	0.0029687	0.0029687
2	rs12131048	244186620	C,C	T,T	0.775348,0.252976	-0.0143422,-0.00827773	0.00473736,0.00983323	2.608,0.398056	0.00295002	0.00295002
2	rs4497192	244032908	T,T	C,C	0.545726,0.275794	-0.0122691,-0.0273988	0.00397094,0.00956488	2.69821,2.3792	0.00286602	0.00286602
2	rs10754813	244052058	T,T	C,C	0.55666,0.269841	-0.0124806,-0.0255659	0.00397994,0.00963031	2.76614,2.10034	0.00268803	0.00268803
2	rs2256126	243504108	G,G	A,A	0.686879,0.972222	-0.0232716,0.0217969	0.00426327,0.0260119	7.31888,0.395717	0.00261464	0.00261464
2	rs11584607	244069010	G,G	A,A	0.619284,0.298611	-0.00895931,-0.0290899	0.00407187,0.00934051	1.55617,2.7344	0.00255273	0.00255273
2	rs10737889	244044980	A,A	T,T	0.549702,0.290675	-0.0117003,-0.0273238	0.00397398,0.00941405	2.48978,2.43149	0.00254063	0.00254063
2	rs7545692	244034005	A,A	G,G	0.543738,0.275794	-0.0122213,-0.0273911	0.00396952,0.00956488	2.68225,2.3781	0.00252618	0.00252618
2	rs2992632	243503764	T,T	A,A	0.686879,0.972222	-0.0231367,0.0221196	0.00426327,0.0260119	7.24172,0.40327	0.00236771	0.00236771
2	rs10927088	244064564	G,G	A,A	0.554672,0.268849	-0.0121627,-0.0253807	0.00397815,0.00964152	2.65112,2.07173	0.00228718	0.00228718
2	rs139293243	243084204	NA,A	NA,G	NA,0.758929	NA,-0.0303281	NA,0.00999379	NA,2.61838	0.00225522	0.00225522
2	rs7517940	244062177	A,A	T,T	0.555666,0.268849	-0.0120736,-0.0253136	0.00397904,0.00964152	2.61782,2.06284	0.00223808	0.00223808
2	rs4658599	244056346	G,G	A,A	0.554672,0.268849	-0.0121142,-0.0253807	0.00397815,0.00964152	2.63352,2.07173	0.00222022	0.00222022
2	rs4658601	244056489	T,T	C,C	0.554672,0.268849	-0.0120702,-0.0253807	0.00397815,0.00964152	2.61757,2.07173	0.00216132	0.00216132
2	rs10803166	244055659	G,G	A,A	0.554672,0.268849	-0.0120702,-0.0253807	0.00397815,0.00964152	2.61757,2.07173	0.00216132	0.00216132
2	rs950398	244061977	T,T	C,C	0.554672,0.268849	-0.0120709,-0.0253136	0.00397815,0.00964152	2.61782,2.06284	0.00212545	0.00212545
2	rs4658405	244061500	G,G	A,A	0.554672,0.268849	-0.0119819,-0.0253136	0.00397815,0.00964152	2.58569,2.06284	0.00201361	0.00201361
2	rs950399	244062106	C,C	T,T	0.554672,0.268849	-0.0119329,-0.0252666	0.00397815,0.00964152	2.5681,2.05663	0.00193173	0.00193173
2	rs2454230	244245879	G,G	C,C	0.445328,0.400794	-0.00706433,-0.027631	0.00397815,0.00872277	1.12051,2.81345	0.00190021	0.00190021
2	rs4658406	244061723	G,G	A,A	0.554672,0.269841	-0.0119819,-0.0249415	0.00397815,0.00963031	2.58569,2.01771	0.00184579	0.00184579
2	rs10927091	244076082	A,A	G,G	0.615308,0.293651	-0.00943717,-0.0276324	0.00406384,0.00938594	1.69421,2.48948	0.00180197	0.00180197
2	rs11810833	243617188	G,NA	T,NA	0.83996,NA	-0.0262964,NA	0.00539257,NA	5.96643,NA	0.00178728	0.00178728
2	rs34297271	243616556	T,NA	C,NA	0.840954,NA	-0.0266744,NA	0.0054062,NA	6.09395,NA	0.0016911	0.0016911
2	rs6680504	244049513	A,A	G,G	0.539761,0.275794	-0.0122159,-0.0248574	0.00396686,0.00956488	2.68328,2.02898	0.00167727	0.00167727
2	rs34862954	243618183	C,NA	T,NA	0.840954,NA	-0.026631,NA	0.0054062,NA	6.07612,NA	0.00165089	0.00165089
2	rs11799609	243618317	T,NA	G,NA	0.840954,NA	-0.0266281,NA	0.0054062,NA	6.07491,NA	0.00164819	0.00164819
2	rs141803204	243923877	A,NA	G,NA	0.987078,NA	0.0373544,NA	0.0175062,NA	1.48333,NA	0.00164233	0.00164233
2	rs6670700	244059095	C,C	T,T	0.559642,0.268849	-0.0114977,-0.0252826	0.00398274,0.00964152	2.40996,2.05874	0.00160694	0.00160694
2	rs10927090	244073630	G,G	A,A	0.614314,0.291667	-0.00952101,-0.027295	0.00406188,0.00940461	1.71945,2.4313	0.00160544	0.00160544
2	rs67312095	243627135	A,NA	G,NA	0.848907,NA	-0.0260498,NA	0.00552061,NA	5.62449,NA	0.00156727	0.00156727
2	rs74394604	244015469	C,NA	T,NA	0.975149,NA	-0.00833131,NA	0.0127009,NA	0.29086,NA	0.00156701	0.00156701
2	rs146779731	243789620	NA,A	NA,G	NA,0.972222	NA,-0.075241	NA,0.0260119	NA,2.41781	0.00151899	0.00151899
2	rs4658597	244048656	G,G	A,A	0.540755,0.275794	-0.0117657,-0.0251526	0.0039675,0.00956488	2.51973,2.06821	0.00146738	0.00146738
2	rs1494120	244247520	A,A	G,G	0.774354,0.50496	-0.0106214,-0.0240833	0.00472994,0.00854977	1.60675,2.31426	0.00144893	0.00144893
2	rs4658598	244048936	A,A	T,T	0.539761,0.274802	-0.012036,-0.024645	0.00396686,0.00957558	2.61757,1.99737	0.00141983	0.00141983
2	rs4658605	244080080	A,A	G,G	0.607356,0.298611	-0.00902094,-0.0283968	0.00404873,0.00934051	1.58713,2.62627	0.00141888	0.00141888
2	rs12752868	244199794	T,NA	C,NA	0.934394,NA	-0.0166492,NA	0.00798549,NA	1.43092,NA	0.00140481	0.00140481
2	rs35488407	243619130	G,NA	C,NA	0.83996,NA	-0.0262964,NA	0.00539257,NA	5.96643,NA	0.00136907	0.00136907
2	rs1494121	244247521	A,A	C,C	0.774354,0.503968	-0.010581,-0.0238309	0.00472994,0.00854962	1.59714,2.27459	0.00131777	0.00131777
2	rs67807908	243562546	A,A	G,G	0.93837,0.916667	0.00797751,-0.0384334	0.00822159,0.0154664	0.479004,1.88752	0.00127072	0.00127072
2	rs2454238	244250317	T,T	C,C	0.455268,0.400794	-0.00707304,-0.0265701	0.00397022,0.00872277	1.12594,2.63477	0.00123706	0.00123706
2	rs9803993	243672125	A,A	G,G	0.793241,0.743056	-0.026485,-0.0186144	0.00488208,0.00978302	7.23679,1.24354	0.00121696	0.00121696
```
