## Supplementary material for "Characterization of shared and ancestry-specific signals driving complex traits using multi-ancestry fine-mapping": susiex_nc3.cs80.snp

```
BP	SNP	PIP(CS1)	LogBF(CS1,Pop1)	LogBF(CS1,Pop2)	PIP(CS2)	LogBF(CS2,Pop1)	LogBF(CS2,Pop2)
243005986	rs1333691	1.53239e-13	3.09713	-0.908399	0.000167894	1.22074	-0.896616
243006334	rs12023105	2.31855e-13	3.52169	-0.918849	0.000243167	1.60173	-0.907192
243006680	rs72770771	1.51576e-15	-1.89801	-0.529349	9.27211e-06	-1.91081	-0.661391
243006696	rs10127533	2.96353e-14	1.23334	-0.687643	2.77171e-05	-0.706988	-0.770173
243007084	rs12143316	3.75067e-14	1.47179	-0.690547	3.23921e-05	-0.555695	-0.765599
243007433	rs12047031	2.33009e-13	3.52169	-0.913882	0.000244393	1.60173	-0.902165
243008087	rs6672937	3.02252e-14	1.29361	-0.728205	2.79101e-05	-0.669046	-0.801174
243008648	rs12737815	1.85261e-13	3.26018	-0.881687	0.000204605	1.39146	-0.869588
243008850	rs1413199	3.02252e-14	1.29361	-0.728205	2.79101e-05	-0.669046	-0.801174
243009389	rs950125	1.63481e-15	-0.954706	-1.39704	3.80096e-05	0.232045	-1.39342
243009528	rs6429382	3.83061e-14	1.4656	-0.663266	3.19792e-05	-0.594333	-0.739792
243009592	rs1413217	2.36823e-13	3.52169	-0.897648	0.000248441	1.60173	-0.885737
243010342	rs10737885	3.09514e-14	1.3225	-0.733356	2.82867e-05	-0.650784	-0.806035
243010887	rs12043537	6.19037e-15	-1.96599e-10	-1.02028	4.66737e-05	-1.96599e-10	-0.95603
243010907	rs12117732	5.08866e-15	-0.288518	-0.927739	0.000115183	0.87976	-0.932449
243011162	rs12137258	4.45975e-15	-0.373992	-0.974188	9.88002e-05	0.768138	-0.974248
243011309	rs12139866	1.67347e-15	-0.931076	-1.3973	3.9315e-05	0.266789	-1.39439
243011382	rs4511097	3.18703e-14	1.26484	-0.646437	2.96116e-05	-0.687183	-0.72386
243011511	rs4291486	3.1949e-14	1.3225	-0.701635	2.91468e-05	-0.650784	-0.776079
243012270	rs1333708	2.96732e-14	1.20483	-0.657857	2.821e-05	-0.72486	-0.734673
243012275	rs1333707	1.46594e-13	3.00987	-0.865471	0.000175776	1.22318	-0.853185
243012561	rs59772375	4.64551e-15	-0.31694	-0.99043	0.000104754	0.842718	-0.990315
243012631	rs1333706	3.19246e-14	1.35152	-0.731415	2.82487e-05	-0.632397	-0.825766
243012683	rs10926885	5.76787e-15	-1.96599e-10	-1.09097	4.35653e-05	-1.96599e-10	-1.02495
243013010	rs139403974	1.55206e-15	-1.01102	-1.39266	3.53203e-05	0.148706	-1.38346
243013241	rs12139379	1.80965e-15	-0.856463	-1.39367	4.08521e-05	0.29781	-1.38706
243013251	rs55774246	2.12544e-13	3.34667	-0.830787	0.000235881	1.47797	-0.813848
243013943	rs34903326	2.80545e-14	1.47846	-0.98758	0.000110455	0.883745	-0.978343
243014647	rs4658864	2.49709e-13	3.53578	-0.858751	0.000258173	1.59665	-0.842232
243014705	rs4658865	2.26536e-13	3.42202	-0.842386	0.000247718	1.5387	-0.82562
243014940	rs77735060	4.71762e-14	1.67349	-0.662873	3.85163e-05	-0.402175	-0.745954
243014957	rs112244112	5.12326e-15	-0.169216	-1.04027	0.000109766	0.935393	-1.03626
243015222	rs113228828	1.94444e-15	-0.780977	-1.39732	4.51232e-05	0.405028	-1.39484
243015352	rs12141580	1.94463e-15	-0.780977	-1.39722	4.51419e-05	0.405028	-1.39443
243015605	rs12752166	3.22789e-13	3.80076	-0.86703	0.000312681	1.81052	-0.86455
243015897	rs10926886	4.40902e-14	1.64313	-0.70016	3.64558e-05	-0.422069	-0.78104
243015908	rs1855370	4.15837e-15	-0.555696	-0.862452	0.000124866	0.878647	-0.850615
243016115	rs13376286	2.19005e-13	3.42355	-0.877728	0.000228236	1.50644	-0.875273
243016268	rs147669163	4.54005e-15	-1.96599e-10	-1.33033	3.13187e-05	-1.96599e-10	-1.35499
243016469	rs12045572	5.90176e-15	-1.96599e-10	-1.06802	4.48584e-05	-1.96599e-10	-0.995698
243016906	rs10926887	1.88023e-15	-0.814745	-1.39713	4.30525e-05	0.357193	-1.39398
243017226	rs6429383	4.17899e-14	1.58277	-0.693385	3.52212e-05	-0.461481	-0.77608
243017513	rs4658500	3.24547e-14	1.3405	-0.703927	2.98266e-05	-0.617828	-0.785981
243017990	rs66464429	6.14605e-15	-1.02746	-2.80924e-10	1.97981e-05	-1.81363	-2.80924e-10
243018088	rs67544178	5.99037e-15	-1.05312	-2.80924e-10	1.95948e-05	-1.82395	-2.80924e-10
243018129	rs10926889	9.4417e-15	-0.323336	-0.274799	3.30536e-05	-1.04634	-0.254739
243018626	rs1960825	3.16942e-14	1.31153	-0.698666	2.94252e-05	-0.636318	-0.78104
243019391	rs4658866	3.37041e-14	1.3405	-0.666152	3.09045e-05	-0.617828	-0.75048
243019476	rs4658867	3.2174e-14	1.28268	-0.654792	3.01063e-05	-0.654682	-0.739793
243019720	rs10926890	3.20313e-14	1.31153	-0.688085	2.97191e-05	-0.636318	-0.7711
243019840	rs4658868	3.27872e-14	1.3405	-0.693733	2.99744e-05	-0.617828	-0.781038
243020284	rs4658869	2.40606e-15	-1.96528	-2.80924e-10	1.83147e-05	-1.89151	-2.80924e-10
243020412	rs12143822	8.66289e-15	-0.499039	-0.185185	3.13377e-05	-1.17666	-0.177727
243021165	rs7549075	3.57012e-14	1.43111	-0.699195	3.14408e-05	-0.559713	-0.791392
243021168	rs10926892	5.19336e-15	-0.317843	-0.878048	1.47415e-05	-1.14547	-0.963066
243021237	rs4350190	3.81286e-15	-0.631415	-0.873476	1.11581e-05	-1.42816	-0.958884
243021355	rs4364863	5.44152e-15	-0.256968	-0.892245	1.51932e-05	-1.10232	-0.976041
243021572	rs7535663	6.96445e-15	-0.902453	-2.80924e-10	2.04798e-05	-1.77977	-2.80924e-10
243021644	rs7535698	7.1017e-15	-0.882937	-2.80924e-10	2.10599e-05	-1.75184	-2.80924e-10
243022037	rs55700423	6.43711e-15	-0.981192	-2.80924e-10	2.04035e-05	-1.7835	-2.80924e-10
243022186	rs12143306	8.69427e-15	-0.442193	-0.238415	3.11789e-05	-1.13478	-0.224687
243022218	rs10926893	3.93468e-14	1.54978	-0.72064	3.32783e-05	-0.482944	-0.811359
243022677	rs12144177	3.03137e-14	1.25109	-0.682764	2.8457e-05	-0.674738	-0.776078
243022925	rs111706742	1.24263e-15	-1.22862	-1.39743	9.70885e-06	-1.1288	-1.39738
243022965	rs12747159	5.06208e-15	-0.39216	-0.829334	0.000118467	0.808804	-0.833376
243023066	rs57307702	6.78458e-15	-0.928619	-2.80924e-10	2.06396e-05	-1.772	-2.80924e-10
243023288	rs10926894	3.82828e-15	-0.595344	-0.905513	1.10887e-05	-1.40513	-0.988151
243023342	rs10926895	2.859e-14	1.28268	-0.772894	2.68309e-05	-0.654682	-0.854975
243023397	rs10926896	5.46881e-15	-0.215783	-0.928427	1.52015e-05	-1.07295	-1.00487
243023412	rs61149330	5.37303e-15	-1.16188	-2.80924e-10	1.88034e-05	-1.86517	-2.80924e-10
243024869	rs6429385	1.50386e-13	2.14587	0.0240656	0.000135269	0.190053	-0.0820006
243025065	rs12024116	1.76033e-14	0.917774	-0.892958	1.83653e-05	-0.934059	-0.95469
243025115	rs12024121	1.90922e-14	0.984939	-0.878928	1.99266e-05	-0.865615	-0.94154
243025431	rs7349072	1.83667e-14	0.964712	-0.897443	1.94624e-05	-0.871835	-0.958891
243025537	rs7349105	2.55992e-14	0.560719	-0.161429	3.45211e-05	-1.077	-0.18064
243025640	rs7349160	1.80334e-14	0.937421	-0.888469	1.93023e-05	-0.8885	-0.950483
243025677	rs2502298	2.50338e-15	-0.682127	-1.2435	4.89e-06	-1.96676	-1.24526
243026757	rs72770788	4.05896e-15	-1.44234	-2.80924e-10	1.75184e-05	-1.93596	-2.80924e-10
243026823	rs114804014	5.13687e-15	-1.96599e-10	-1.20683	3.62521e-05	-1.96599e-10	-1.20871
243027388	rs149456252	1.25297e-15	-1.28496	-1.3328	1.15474e-05	-1.01978	-1.33297
243027762	rs10926897	4.14697e-14	1.58589	-0.7042	3.67666e-05	-0.408985	-0.785635
243027790	rs10803094	3.63999e-14	1.43418	-0.682883	3.39429e-05	-0.508931	-0.765599
243027814	rs10926898	4.26619e-14	1.59778	-0.68775	3.6133e-05	-0.441828	-0.770176
243028607	rs12047740	8.43248e-15	-0.311687	-0.399495	2.98666e-05	-0.987888	-0.41458
243028652	rs12048485	3.36354e-14	1.52907	-0.856764	2.97917e-05	-0.476596	-0.928385
243028653	rs12048486	6.88237e-15	0.0649563	-0.979264	1.78864e-05	-0.867771	-1.0474
243028780	rs12022794	1.45382e-15	-1.22077	-1.24831	5.34773e-06	-1.90599	-1.21655
243028843	rs72770791	4.06504e-15	-1.44085	-2.80924e-10	1.76704e-05	-1.92732	-2.80924e-10
243030477	rs4658501	2.33763e-14	1.23475	-0.926303	2.44149e-05	-0.619918	-0.984098
243030536	rs113475622	2.40661e-15	-1.96505	-2.80924e-10	1.82662e-05	-1.89416	-2.80924e-10
243030559	rs59050309	7.43735e-15	0.321625	-1.15838	0.000206221	1.69564	-1.1659
243031215	rs4658502	5.24208e-15	-0.833794	-0.352759	1.53952e-05	-1.68639	-0.378758
243031274	rs4658503	5.5187e-15	-0.782372	-0.352759	1.57999e-05	-1.66045	-0.378758
243032018	rs12074294	1.52443e-14	0.858808	-0.977877	1.60605e-05	-0.990539	-1.03231
243032812	rs11801704	4.82097e-14	1.03229	-2.80924e-10	0.000180071	0.394144	-2.80924e-10
243033273	rs12034258	6.36838e-15	-1.96599e-10	-0.991927	4.6891e-05	-1.96599e-10	-0.951384
243033446	rs4535989	6.24312e-15	-0.737328	-0.274464	1.75496e-05	-1.64639	-0.287785
243033717	rs151146376	7.07363e-15	-0.886898	-2.80924e-10	0.000155947	0.250304	-2.80924e-10
243034481	rs4465187	5.10373e-15	-0.859691	-0.35361	1.89075e-05	-1.48089	-0.378759
243034593	rs4639742	5.63582e-15	-1.96599e-10	-1.11413	4.14626e-05	-1.96599e-10	-1.07442
243034750	rs4233436	4.14909e-15	-1.20642	-0.21396	1.43046e-05	-1.89314	-0.245485
243035639	rs28361423	2.90065e-15	-1.77834	-2.80924e-10	2.42519e-05	-1.61072	-2.80924e-10
243035660	rs12125155	1.64441e-14	-0.0433032	-2.80924e-10	0.000432547	1.27048	-2.80924e-10
243035879	rs5028617	7.56662e-14	1.69266	-0.209602	4.55943e-05	-0.604451	-0.374976
243035927	rs4539121	7.51794e-15	-0.699826	-0.126153	1.79901e-05	-1.71636	-0.193025
243036667	rs6679275	2.30921e-15	-0.776449	-1.22992	4.69001e-06	-1.9691	-1.28467
243036800	rs12027916	5.15848e-15	-1.96599e-10	-1.20263	3.77238e-05	-1.96599e-10	-1.16892
243038470	rs4233437	1.13531e-14	-0.188835	-0.224949	2.77033e-05	-1.19332	-0.284341
243038544	rs11576249	2.88258e-15	-1.78459	-2.80924e-10	2.40445e-05	-1.6193	-2.80924e-10
243039292	rs4488014	8.02139e-15	-0.666628	-0.094532	2.26302e-05	-1.52222	-0.157704
243039768	rs10926901	7.53157e-15	-0.738544	-0.085625	2.24915e-05	-1.53706	-0.149015
243040122	rs12023627	9.18148e-15	-0.577285	-0.0487983	2.57039e-05	-1.43948	-0.113083
243040279	rs7547883	7.01709e-15	-0.873746	-0.0211772	1.87739e-05	-1.78115	-0.0855879
243040780	rs4658370	1.40344e-14	-0.349902	0.148139	4.26977e-05	-1.12257	0.0775021
243040970	rs12032023	1.33e-14	-0.40365	0.148139	3.98446e-05	-1.19172	0.0775021
243041047	rs4658504	3.20306e-15	-0.451425	-1.22774	4.98112e-06	-1.91067	-1.28289
243042891	rs4271198	4.99304e-15	-1.96599e-10	-1.23523	3.63497e-05	-1.96599e-10	-1.20602
243043086	rs7526395	5.06137e-15	-1.96599e-10	-1.22163	3.67897e-05	-1.96599e-10	-1.19399
243043167	rs6687165	9.9011e-15	-0.583046	0.0324205	2.06581e-05	-1.70337	-0.0677291
243043748	rs34335749	1.67369e-15	-1.93206	-0.396182	1.94946e-05	-1.3377	-0.491377
243043764	rs10158147	7.03176e-15	0.305731	-1.19857	6.13985e-06	-1.72883	-1.25558
243043895	rs10754788	1.34749e-14	0.332728	-0.575169	1.91172e-05	-1.11874	-0.729881
243044002	rs10157714	4.11436e-15	-0.367284	-1.0615	6.41138e-06	-1.86398	-1.07716
243044281	rs6429388	4.81106e-15	-1.96599e-10	-1.27235	3.50099e-05	-1.96599e-10	-1.24358
243044951	rs77944505	5.75014e-15	-1.09405	-2.80924e-10	2.19042e-05	-1.71253	-2.80924e-10
243045275	rs185876773	4.33179e-15	-1.96599e-10	-1.37729	3.03819e-05	-1.96599e-10	-1.38536
243046088	rs79837786	9.57028e-15	-1.96599e-10	-0.584609	6.34478e-05	-1.96599e-10	-0.648992
243046648	rs75369732	4.25698e-15	-1.96599e-10	-1.39471	3.01573e-05	-1.96599e-10	-1.39278
243047354	rs56334592	1.31414e-15	-1.82902	-0.741069	1.79738e-05	-1.00182	-0.908478
243047439	rs113665130	6.82584e-16	-1.96099	-1.26415	6.2194e-06	-1.70056	-1.27098
243047863	rs10926903	8.09809e-15	-0.478802	-0.272842	3.13515e-05	-1.0328	-0.321145
243047889	rs10803095	8.04131e-15	-0.478802	-0.279877	3.11364e-05	-1.0328	-0.328028
243048067	rs140999716	4.27994e-15	-1.96599e-10	-1.38933	3.11025e-05	-1.96599e-10	-1.36192
243048125	rs10926904	8.74558e-15	-0.416725	-0.257998	3.44954e-05	-0.951759	-0.306623
243048251	rs10803096	8.90888e-15	-0.458666	-0.197557	3.3061e-05	-1.03413	-0.266719
243048701	rs4658505	1.31014e-14	-0.267014	-0.00353965	4.48829e-05	-0.882128	-0.113024
243049130	rs10926905	1.42078e-14	0.674283	-0.863765	2.37177e-05	-0.710975	-0.922012
243049643	rs12028291	1.3826e-14	-0.32597	0.10925	4.56572e-05	-0.965821	-0.012228
243049874	rs10926906	4.09312e-14	-0.346473	1.21509	0.000247534	-0.331386	1.04372
243049956	rs10926907	1.46866e-14	-0.270708	0.114375	4.90435e-05	-0.922539	0.0160362
243049968	rs10926908	3.87024e-14	-0.402464	1.21509	0.000233994	-0.387638	1.04372
243050350	rs10803097	1.37859e-14	-0.264879	0.045253	5.06135e-05	-0.891005	0.0160133
243050504	rs55882067	1.3082e-15	-1.89556	-0.679062	7.96189e-06	-1.96905	-0.755498
243050615	rs76712070	7.44414e-14	1.46674	-2.80924e-10	6.46626e-05	-0.630027	-2.80924e-10
243050760	rs60678430	3.93091e-15	-1.95569	0.481286	2.22674e-05	-1.90662	0.210535
243051420	rs7531247	1.51197e-14	0.67856	-0.805833	2.46693e-05	-0.739043	-0.854608
243051489	rs7533752	1.58581e-14	0.67856	-0.758149	2.58232e-05	-0.739043	-0.808894
243051570	rs7519728	1.33667e-15	-1.88623	-0.666858	8.29589e-06	-1.96852	-0.714931
243051919	rs7541983	1.6142e-14	0.632647	-0.694497	2.66071e-05	-0.770273	-0.747759
243052126	rs10399641	1.52322e-14	0.633222	-0.75308	2.46628e-05	-0.789882	-0.804029
243052368	rs28661485	1.28519e-14	1.02654	-1.31632	1.86278e-05	-0.499967	-1.37459
243053005	rs143363088	4.79241e-15	-1.96599e-10	-1.27624	3.53757e-05	-1.96599e-10	-1.23319
243053038	rs4526599	1.2197e-15	-1.89856	-0.7461	7.70719e-06	-1.9691	-0.787958
243053057	rs4278360	1.21425e-15	-1.90439	-0.744751	7.50302e-06	-1.96901	-0.814891
243053490	rs77251079	4.44791e-15	-1.85152	0.500681	2.25856e-05	-1.90258	0.220678
243053531	rs12031588	4.5675e-15	-1.96599e-10	-1.32431	3.25089e-05	-1.96599e-10	-1.3177
243053546	rs2491825	1.38172e-14	1.08712	-1.30448	2.23505e-05	-0.324246	-1.36811
243054557	rs112994375	2.42881e-15	-1.95587	-2.80924e-10	1.88495e-05	-1.86272	-2.80924e-10
243054702	rs2491826	1.03245e-14	0.808043	-1.3168	2.00967e-05	-0.423813	-1.37484
243055660	rs111774268	3.17461e-15	-1.96422	0.276129	1.85671e-05	-1.89171	0.0138906
243055985	rs79591964	4.09013e-15	-1.83314	0.398445	2.00235e-05	-1.92869	0.126392
243056401	rs4658507	1.62519e-14	-0.452503	0.397441	8.19839e-05	-0.589444	0.196757
243056772	rs2491827	1.92488e-14	0.743162	-0.628987	3.58067e-05	-0.624805	-0.596271
243056785	rs2491828	1.44403e-14	1.15004	-1.32329	2.5066e-05	-0.199484	-1.37821
243057354	rs78306812	3.65453e-15	-1.54731	-2.80924e-10	1.82896e-05	-1.89288	-2.80924e-10
243057461	rs2491829	9.24275e-15	0.699613	-1.31905	2.39187e-05	-0.248528	-1.37602
243057979	rs111592205	3.59319e-15	-1.96818	0.403949	1.99504e-05	-1.93742	0.131462
243058293	rs112681049	3.61207e-15	-1.96837	0.409385	2.00749e-05	-1.93621	0.136471
243058900	rs11802974	3.25298e-15	-1.88622	0.222518	1.65974e-05	-1.95466	-0.0353055
243059225	rs2502328	1.27049e-14	1.0225	-1.32379	2.27718e-05	-0.295221	-1.37847
243059439	rs75836965	3.13345e-15	-1.95377	0.252632	1.68501e-05	-1.96717	-0.00767987
243059451	rs77098332	3.1544e-15	-1.95555	0.261079	1.69932e-05	-1.96647	7.26499e-05
243059517	rs112416095	3.24336e-15	-1.88832	0.221661	1.65699e-05	-1.95553	-0.0360908
243060064	rs12074188	4.21488e-15	-1.83831	0.433657	2.06262e-05	-1.93149	0.158841
243060066	rs12069613	4.20127e-15	-1.83831	0.430422	2.05648e-05	-1.93149	0.155859
243060097	rs2491831	1.32817e-14	1.0225	-1.27939	2.28132e-05	-0.295221	-1.37665
243060254	rs2491832	1.72893e-14	0.693335	-0.686518	3.26015e-05	-0.659815	-0.655037
243061046	rs10926914	2.10568e-14	-0.34241	0.546364	0.000112271	-0.395637	0.317345
243061422	rs12075717	3.13625e-15	-1.94277	0.242527	1.95926e-05	-1.96907	0.145011
243061436	rs141433038	2.40786e-15	-1.96453	-2.80924e-10	2.18277e-05	-1.71603	-2.80924e-10
243061602	rs12072337	3.61201e-15	-1.83017	0.271164	1.78405e-05	-1.92707	0.00933172
243061737	rs35072399	3.6777e-15	-1.95333	0.412347	1.9046e-05	-1.96591	0.113557
243061935	rs12087532	2.75696e-15	-1.95815	0.129011	1.76207e-05	-1.96512	0.0349836
243062059	rs12073551	2.76154e-15	-1.95975	0.132272	1.76953e-05	-1.96405	0.0381424
243062446	rs56678006	3.50976e-15	-1.87528	0.287556	1.77024e-05	-1.94989	0.0243859
243062861	rs148011120	3.43005e-15	-1.94802	0.337324	1.81878e-05	-1.96859	0.0701325
243063070	rs12078494	3.3719e-15	-1.94802	0.320225	1.7904e-05	-1.96859	0.0544084
243063145	rs12078540	2.80649e-15	-1.96116	0.149825	1.80192e-05	-1.96292	0.055148
243063397	rs12075066	2.71678e-15	-1.96047	0.116647	1.74391e-05	-1.9635	0.0230069
243063749	rs2491833	1.85321e-14	0.767048	-0.690814	3.41858e-05	-0.607973	-0.659427
243063909	rs6429389	2.7662e-15	-1.95735	0.131551	1.76559e-05	-1.96558	0.0374442
243064156	rs6429390	2.80771e-15	-1.95565	0.144747	1.7868e-05	-1.96643	0.0502283
243064428	rs6429391	2.77533e-15	-1.95735	0.134844	1.77123e-05	-1.96558	0.0406344
243065073	rs9725721	2.7408e-15	-1.95815	0.123131	1.75206e-05	-1.96512	0.0292881
243065369	rs12077950	2.67172e-15	-1.96363	0.103079	1.72664e-05	-1.96031	0.00986641
243065410	rs146872804	9.52312e-15	-0.589549	-2.80924e-10	4.20991e-05	-1.05918	-2.80924e-10
243065575	rs79346268	3.05164e-15	-1.96906	0.241471	1.74292e-05	-1.92314	-0.0179214
243065930	rs2491834	1.56659e-14	1.25531	-1.3471	2.76831e-05	-0.0891836	-1.3892
243066428	rs150302768	1.2506e-14	-1.96599e-10	-0.317061	0.000103036	-1.96599e-10	-0.164127
243066807	rs9428549	1.88958e-14	1.38101	-1.28534	2.9937e-05	-0.0431411	-1.35697
243066828	rs10926915	2.41218e-14	0.982546	-0.6427	4.1229e-05	-0.469794	-0.610274
243067438	rs2502331	1.93061e-14	0.831731	-0.714584	4.72005e-05	-0.167748	-0.777057
243068711	rs146989622	4.42087e-15	-1.96599e-10	-1.35693	3.21975e-05	-1.96599e-10	-1.32732
243070092	rs75337867	1.12266e-14	-1.96599e-10	-0.424987	8.27223e-05	-1.96599e-10	-0.383721
243070420	rs2502341	2.63264e-14	1.75752	-1.33022	3.56527e-05	0.156271	-1.38166
243070467	rs2502342	2.81739e-15	-1.95411	0.146648	1.80705e-05	-1.957	0.0520702
243070765	rs2502345	1.66174e-15	-0.943169	-1.39224	1.29453e-05	-0.844845	-1.39363
243070962	rs180929517	5.81295e-15	-1.96599e-10	-1.08318	4.15946e-05	-1.96599e-10	-1.07124
243070992	rs147764178	7.50271e-16	-1.78409	-1.3465	4.36268e-06	-1.96841	-1.35772
243071277	rs2502346	3.33126e-15	-1.9687	0.328785	1.82305e-05	-1.95839	0.0622788
243071390	rs2502347	1.66157e-15	-0.939003	-1.3965	1.48702e-05	-0.713099	-1.38675
243071579	rs146947303	1.49301e-14	-1.96599e-10	-0.139891	8.29933e-05	-1.96599e-10	-0.380449
243071634	rs9428555	2.89684e-15	-1.94346	0.163806	1.55135e-05	-1.9684	-0.0890978
243071698	rs2502349	3.10631e-15	-1.94102	0.231183	1.65089e-05	-1.96795	-0.0273584
243071916	rs2502350	3.35914e-15	-1.96761	0.336021	1.843e-05	-1.95416	0.0689339
243071978	rs112228827	2.80784e-15	-1.96873	0.15787	1.56213e-05	-1.95605	-0.094531
243071999	rs76045733	2.84019e-15	-1.96873	0.169324	1.57859e-05	-1.95605	-0.0840464
243072137	rs76587768	2.74369e-15	-1.95326	0.119296	1.4885e-05	-1.96904	-0.129816
243072216	rs74550685	2.932e-15	-1.9524	0.184812	1.5804e-05	-1.96908	-0.069862
243072569	rs2502351	3.03456e-15	-1.92591	0.192705	1.57852e-05	-1.9636	-0.0765421
243072712	rs12410668	1.01321e-15	-1.70623	-1.12392	6.27957e-06	-1.77924	-1.18267
243073108	rs2502352	2.78869e-15	-1.94033	0.122628	1.49489e-05	-1.96781	-0.12677
243073112	rs2502353	2.82794e-15	-1.93915	0.135425	1.51288e-05	-1.96755	-0.115067
243073332	rs2502354	3.31797e-15	-1.96909	0.325168	1.81134e-05	-1.96151	0.0589535
243073435	rs3003536	2.57312e-15	-1.9524	0.0542435	1.40258e-05	-1.96908	-0.189226
243073909	rs2502355	2.87306e-15	-0.63234	-1.15555	1.94799e-05	-0.624578	-1.20525
243074818	rs10926919	4.72937e-15	-0.699012	-0.590468	2.1808e-05	-0.993884	-0.723049
243074967	rs2491837	2.55691e-15	-0.668397	-1.23608	1.74911e-05	-0.66074	-1.27678
243075037	rs2491838	2.45954e-15	-0.707223	-1.23608	1.6604e-05	-0.712789	-1.27678
243075179	rs76713886	8.66946e-16	-1.66844	-1.31762	4.5364e-06	-1.95149	-1.33558
243075259	rs2491839	2.63672e-15	-0.63234	-1.2414	1.80521e-05	-0.624578	-1.28137
243075291	rs2502357	2.70523e-15	-1.9524	0.104314	1.46819e-05	-1.96908	-0.14351
243075294	rs2502358	2.6758e-15	-0.615	-1.24403	1.83272e-05	-0.607187	-1.28364
243075375	rs3013381	2.5715e-15	-0.649571	-1.24921	1.76238e-05	-0.641858	-1.2881
243075470	rs2998667	2.96949e-15	-1.92236	0.16748	1.56613e-05	-1.96228	-0.0857339
243075490	rs3013382	2.55841e-15	-0.649571	-1.25431	1.75469e-05	-0.641858	-1.29247
243075551	rs3003537	2.39682e-15	-0.72118	-1.24795	1.80242e-05	-0.620482	-1.28701
243075774	rs2998669	1.61497e-15	-0.967328	-1.39663	1.39297e-05	-0.778867	-1.38632
243075848	rs115788614	2.46626e-15	-1.94057	-2.80924e-10	1.7313e-05	-1.94775	-2.80924e-10
243075981	rs4658512	3.1007e-15	-0.934633	-0.77701	2.15472e-05	-0.818806	-0.910156
243076098	rs2491840	2.47838e-15	-0.702285	-1.23338	1.69461e-05	-0.694728	-1.27445
243076302	rs2502303	2.51381e-15	-0.685396	-1.23608	1.71954e-05	-0.677789	-1.27678
243077400	rs12094078	8.0309e-16	-1.81144	-1.25112	5.29009e-06	-1.83962	-1.29375
243077438	rs12083626	7.95411e-16	-1.82105	-1.25112	5.2443e-06	-1.84831	-1.29375
243077509	rs12078920	7.89608e-16	-1.82574	-1.25375	5.2106e-06	-1.85255	-1.29597
243077775	rs2491842	2.56738e-15	-0.686415	-1.21397	1.77669e-05	-0.675415	-1.24646
243078184	rs12095436	1.41603e-15	-1.93591	-0.559507	8.12335e-06	-1.96703	-0.737439
243078227	rs12144075	6.8882e-15	-1.17696	0.263498	2.49937e-05	-1.58288	0.00229392
243078231	rs58437742	6.5226e-15	-1.2003	0.2323	2.38969e-05	-1.59913	-0.0263338
243078517	rs2502307	5.83004e-15	-1.46985	0.389606	2.71821e-05	-1.6149	0.11825
243078995	rs2502308	1.60254e-15	-0.979298	-1.39238	1.23271e-05	-0.893906	-1.3935
243079216	rs12566283	6.63469e-15	-1.96599e-10	-0.95096	4.58794e-05	-1.96599e-10	-0.973192
243079435	rs12566301	2.26742e-15	-1.54749	-0.477135	1.56355e-05	-1.45222	-0.597444
243079505	rs12145244	3.95252e-15	-1.56421	0.0952949	2.23748e-05	-1.6936	0.00232816
243079910	rs55971751	8.49813e-16	-1.765	-1.24101	5.50683e-06	-1.79725	-1.29597
243080405	rs6702710	3.88362e-15	-1.5818	0.0952949	2.20533e-05	-1.70807	0.00232816
243080523	rs6679417	3.69225e-15	-1.66908	0.132041	2.12934e-05	-1.77873	0.0379187
243080547	rs6691818	3.81903e-15	-1.60465	0.101375	2.17726e-05	-1.72677	0.00821565
243080684	rs6694599	3.64839e-15	-1.62681	0.0778263	2.0902e-05	-1.74478	-0.0145861
243080833	rs11576569	4.41681e-15	-1.79346	0.435611	2.93021e-05	-1.67602	0.254467
243080891	rs72772621	3.44432e-14	0.696041	-2.80924e-10	6.90305e-05	-0.564661	-2.80924e-10
243080972	rs2491844	3.66183e-15	-1.7322	0.186894	2.80394e-05	-1.67955	0.213957
243081627	rs11588023	9.88822e-16	-1.9668	-0.887708	9.00945e-06	-1.76411	-0.83683
243081689	rs34096042	8.81098e-14	-1.46591	3.10122	0.000352454	-1.89055	2.95626
243082185	rs111801696	5.67567e-14	1.1955	-2.80924e-10	7.49644e-05	-0.482197	-2.80924e-10
243082674	rs6680828	6.96978e-16	-1.84476	-1.35951	4.50689e-06	-1.95051	-1.3431
243083367	rs80156699	1.6627e-15	-1.62666	-0.708168	9.05207e-06	-1.82106	-0.775153
243083639	rs4520405	1.04886e-15	-1.93105	-0.864513	8.89649e-06	-1.80104	-0.812516
243084204	rs139293243	3.69959e-13	-1.96599e-10	3.07012	0.00225522	-1.96599e-10	2.92179
243084386	rs2502310	7.03293e-16	-1.94885	-1.2464	5.08553e-06	-1.96819	-1.20462
243084903	rs3003538	7.09153e-16	-1.95305	-1.23391	5.15406e-06	-1.96889	-1.19054
243084928	rs77268054	6.79342e-16	-1.84616	-1.38375	4.37184e-06	-1.94928	-1.37475
243084994	rs3003539	7.13672e-16	-1.95101	-1.22959	5.18062e-06	-1.9686	-1.18568
243085116	rs3013383	1.94507e-15	-1.85593	-0.322043	1.2305e-05	-1.90444	-0.384761
243085170	rs2998670	1.78538e-15	-1.94193	-0.32171	1.17522e-05	-1.95073	-0.384438
243085518	rs3003541	2.08124e-15	-1.85085	-0.259458	1.31263e-05	-1.90059	-0.324002
243085740	rs185210379	8.60012e-15	-0.691495	-2.80924e-10	4.45863e-05	-1.00178	-2.80924e-10
243085890	rs2491845	2.12308e-15	-1.84566	-0.244746	1.33682e-05	-1.89662	-0.309712
243086004	rs2502312	2.11208e-15	-1.85085	-0.244746	1.33153e-05	-1.90059	-0.309712
243086179	rs6681494	2.16791e-15	-1.84035	-0.229155	1.36277e-05	-1.89254	-0.294565
243086195	rs2502313	2.56214e-15	-1.42507	-0.477358	1.18609e-05	-1.75119	-0.574775
243086533	rs12046058	2.41651e-15	-1.47024	-0.490712	1.13861e-05	-1.77941	-0.5874
243086570	rs7512379	2.48857e-15	-1.53415	-0.397417	1.69969e-05	-1.51576	-0.450419
243087106	rs3003542	2.00921e-15	-1.8831	-0.262424	1.28972e-05	-1.92173	-0.320466
243087223	rs3003543	6.54476e-15	-1.95449	0.989879	4.37351e-05	-1.93882	0.917766
243087282	rs3003544	2.23628e-15	-1.87413	-0.164333	1.41915e-05	-1.91501	-0.231559
243087345	rs2998671	2.13697e-15	-1.90359	-0.180287	1.36749e-05	-1.93658	-0.247071
243087391	rs3003545	2.50596e-15	-1.90359	-0.0210049	1.59673e-05	-1.93658	-0.0920843
243087578	rs3013384	2.82441e-15	-1.90359	0.0986209	1.79413e-05	-1.93658	0.024477
243087880	rs2491846	6.27989e-16	-1.96168	-1.34683	4.94353e-06	-1.87956	-1.32157
243088615	rs10926925	8.18281e-15	-1.66846	0.927227	4.77801e-05	-1.87372	0.941123
243088642	rs58220185	5.01105e-13	-1.96599e-10	3.37354	0.00342495	-1.96599e-10	3.33963
243088653	rs34416956	8.84308e-16	-1.61522	-1.351	4.70144e-06	-1.91778	-1.33356
243088756	rs11809000	2.50093e-15	-1.92661	-2.80924e-10	2.07818e-05	-1.76513	-2.80924e-10
243088794	rs11810424	2.41e-15	-1.96364	-2.80924e-10	1.82655e-05	-1.89419	-2.80924e-10
243089232	rs10754789	6.46485e-15	-1.79875	0.821857	3.64655e-05	-1.96691	0.764072
243089264	rs2491850	1.29895e-14	-1.60593	1.3268	7.34956e-05	-1.86272	1.36073
243089466	rs6658433	1.39852e-14	-1.96893	1.76366	0.000107214	-1.91011	1.78573
243089529	rs35620910	8.65246e-16	-1.62917	-1.35884	4.64247e-06	-1.91947	-1.34449
243089536	rs2491852	1.27548e-14	-1.58487	1.28751	7.20648e-05	-1.84284	1.32119
243090417	rs2491853	2.95747e-14	-1.57792	2.12157	0.000144904	-1.83117	2.00803
243090419	rs71652450	8.59184e-16	-1.63494	-1.36011	4.62546e-06	-1.92166	-1.34598
243090823	rs58720427	1.94975e-15	-1.92021	-0.255363	1.38849e-05	-1.78507	-0.383335
243090961	rs6429397	1.16311e-14	-1.83472	1.44513	6.4246e-05	-1.96047	1.32398
243091108	rs77973801	3.1901e-14	-1.57867	2.19804	0.000166903	-1.83162	2.14982
243091301	rs71652451	8.42836e-16	-1.68894	-1.32532	4.69905e-06	-1.94319	-1.30866
243091365	rs35524051	8.29817e-16	-1.70451	-1.32532	4.67758e-06	-1.94777	-1.30866
243091386	rs79773388	8.26688e-16	-1.7096	-1.324	4.67771e-06	-1.9492	-1.3072
243091877	rs6429398	1.17981e-14	-1.84576	1.47043	6.23524e-05	-1.95737	1.29097
243092232	rs6683933	1.27238e-14	-1.72586	1.42607	5.90766e-05	-1.9684	1.24802
243092435	rs6699089	1.27238e-14	-1.72586	1.42607	5.90766e-05	-1.9684	1.24802
243092654	rs10926926	1.22868e-14	-1.73341	1.39866	6.03347e-05	-1.96875	1.26945
243092716	rs10926927	1.28488e-14	-1.72656	1.43654	5.97073e-05	-1.96792	1.25816
243093303	rs2491855	3.9975e-14	-1.52891	2.37389	0.000189502	-1.79292	2.23811
243093477	rs2491856	3.24349e-15	-1.66662	-2.80924e-10	2.36386e-05	-1.63633	-2.80924e-10
243093514	rs2491857	1.47162e-15	-1.96211	-0.494797	1.00463e-05	-1.88386	-0.608143
243093784	rs72772631	4.71093e-15	-1.3593	0.0659111	2.10167e-05	-1.74431	-0.00957695
243093802	rs144531297	4.28388e-15	-1.96599e-10	-1.38841	3.0274e-05	-1.96599e-10	-1.38892
243093905	rs74402706	4.53238e-15	-1.35927	0.0272505	1.99795e-05	-1.75728	-0.0472204
243094052	rs186406339	4.24769e-15	-1.96599e-10	-1.3969	3.00585e-05	-1.96599e-10	-1.39606
243094146	rs6690593	1.53739e-14	-1.65529	1.54469	6.69151e-05	-1.95867	1.36289
243095222	rs2491858	8.58382e-15	-1.0988	0.405407	4.43844e-05	-1.40007	0.393745
243095386	rs2998673	6.23094e-15	-0.958838	-0.0549059	2.88178e-05	-1.39802	-0.0401936
243095620	rs34138643	1.15529e-15	-1.85766	-0.841265	7.66134e-06	-1.96893	-0.794097
243095645	rs3003546	9.11416e-16	-1.84419	-1.09184	5.79027e-06	-1.95126	-1.09177
243095781	rs12119914	9.56425e-16	-1.54974	-1.33809	4.88897e-06	-1.84529	-1.36693
243095875	rs113844045	2.57431e-15	-1.89769	-2.80924e-10	4.1191e-05	-1.08099	-2.80924e-10
243095878	rs113719890	2.4745e-15	-1.93724	-2.80924e-10	3.51237e-05	-1.24033	-2.80924e-10
243095927	rs2998675	1.27449e-15	-1.51396	-1.08677	9.86737e-06	-1.46162	-1.04835
243096036	rs188216534	5.51483e-15	-1.96599e-10	-1.13583	3.86703e-05	-1.96599e-10	-1.14414
243096037	rs78388498	4.42187e-15	-1.96599e-10	-1.35671	3.14695e-05	-1.96599e-10	-1.35019
243096987	rs4338338	7.83331e-16	-1.93205	-1.15542	5.62562e-06	-1.96784	-1.10404
243097132	rs4314871	6.12224e-16	-1.93653	-1.3974	4.23419e-06	-1.96865	-1.38736
243097523	rs72772634	8.00754e-14	1.5397	-2.80924e-10	0.000151061	0.218473	-2.80924e-10
243098453	rs2491859	6.18719e-16	-1.94939	-1.37399	4.68811e-06	-1.92006	-1.33412
243098559	rs12568565	7.01393e-16	-1.92787	-1.27009	4.92249e-06	-1.96848	-1.23692
243098722	rs79357580	9.79733e-16	-1.91486	-0.948891	7.02291e-06	-1.89808	-0.951948
243099227	rs4658376	4.26344e-15	-1.96599e-10	-1.39319	3.03989e-05	-1.96599e-10	-1.3848
243099230	rs4658515	4.25536e-15	-1.96599e-10	-1.39509	3.02932e-05	-1.96599e-10	-1.38829
243099374	rs4658377	4.27919e-15	-1.96599e-10	-1.38951	3.05804e-05	-1.96599e-10	-1.37885
243099420	rs12564053	4.26998e-15	-1.96599e-10	-1.39166	3.04769e-05	-1.96599e-10	-1.38224
243099589	rs57056445	4.26744e-15	-1.96599e-10	-1.39226	3.04471e-05	-1.96599e-10	-1.38322
243100236	rs138357720	4.2845e-15	-1.96599e-10	-1.38827	3.00835e-05	-1.96599e-10	-1.39523
243100265	rs12402042	4.24969e-15	-1.96599e-10	-1.39643	3.02051e-05	-1.96599e-10	-1.3912
243100712	rs7414276	8.50767e-16	-1.96856	-1.03633	6.26484e-06	-1.9336	-1.03066
243100923	rs147183510	8.48174e-16	-1.96837	-1.03957	6.25349e-06	-1.93214	-1.03393
243101047	rs2502318	1.59693e-15	-1.17974	-1.19545	6.28518e-06	-1.85898	-1.10203
243101381	rs184146799	2.82703e-15	-1.80404	-2.80924e-10	1.72903e-05	-1.94907	-2.80924e-10
243101993	rs139687745	4.26643e-15	-1.96599e-10	-1.3925	3.04351e-05	-1.96599e-10	-1.38361
243102062	rs117484274	4.27558e-15	-1.96599e-10	-1.39035	3.05405e-05	-1.96599e-10	-1.38016
243102315	rs114614373	4.28078e-15	-1.96599e-10	-1.38914	3.05977e-05	-1.96599e-10	-1.37828
243102351	rs76817921	4.46753e-15	-1.96599e-10	-1.34644	3.16092e-05	-1.96599e-10	-1.34576
243102471	rs78976339	8.30156e-16	-1.96758	-1.06183	6.1436e-06	-1.92744	-1.05636
243102543	rs6675229	4.27813e-15	-1.96599e-10	-1.38976	3.05687e-05	-1.96599e-10	-1.37923
243102869	rs2998676	1.21071e-15	-1.30382	-1.34824	5.19356e-06	-1.8546	-1.29719
243102900	rs12405634	4.27214e-15	-1.96599e-10	-1.39116	3.05181e-05	-1.96599e-10	-1.38089
243103025	rs12405646	4.26845e-15	-1.96599e-10	-1.39202	3.0491e-05	-1.96599e-10	-1.38178
243103046	rs12402193	4.27304e-15	-1.96599e-10	-1.39095	3.05458e-05	-1.96599e-10	-1.37998
243103055	rs12402194	4.2755e-15	-1.96599e-10	-1.39037	3.05744e-05	-1.96599e-10	-1.37905
243103218	rs12401960	4.29127e-15	-1.96599e-10	-1.38669	3.07288e-05	-1.96599e-10	-1.37401
243103476	rs77603906	4.29127e-15	-1.96599e-10	-1.38669	3.07288e-05	-1.96599e-10	-1.37401
243103511	rs72772640	1.58737e-13	2.22398	-2.80924e-10	0.000244136	0.698514	-2.80924e-10
243103746	rs10926930	7.59591e-16	-1.86816	-1.25009	5.95493e-06	-1.8443	-1.17069
243103899	rs4658517	4.29127e-15	-1.96599e-10	-1.38669	3.07288e-05	-1.96599e-10	-1.37401
243103969	rs2502319	6.18662e-16	-1.93026	-1.3932	4.44686e-06	-1.93327	-1.37374
243104292	rs142033918	4.28352e-15	-1.96599e-10	-1.3885	3.02059e-05	-1.96599e-10	-1.39117
243105627	rs144606656	4.29769e-15	-1.96599e-10	-1.38519	3.0796e-05	-1.96599e-10	-1.37182
243105843	rs116234895	4.30814e-15	-1.96599e-10	-1.38277	3.09029e-05	-1.96599e-10	-1.36836
243105927	rs78117169	4.30814e-15	-1.96599e-10	-1.38277	3.09029e-05	-1.96599e-10	-1.36836
243106209	rs56705517	4.31184e-15	-1.96599e-10	-1.38191	3.09401e-05	-1.96599e-10	-1.36716
243106784	rs2491862	1.34997e-15	-1.22367	-1.31952	5.59346e-06	-1.82002	-1.25759
243107289	rs4658518	6.59996e-16	-1.92409	-1.33471	4.67414e-06	-1.88337	-1.37379
243107803	rs184334795	2.40227e-15	-1.96686	-2.80924e-10	1.70225e-05	-1.96468	-2.80924e-10
243107810	rs77685864	7.21104e-16	-1.96616	-1.20409	5.33163e-06	-1.92095	-1.2046
243108296	rs2502322	1.34286e-15	-1.2509	-1.29757	5.68936e-06	-1.83205	-1.22856
243108324	rs2502323	1.18091e-15	-1.34578	-1.3312	5.34347e-06	-1.84145	-1.28189
243109607	rs10926932	1.62407e-15	-1.17974	-1.1786	6.43453e-06	-1.85898	-1.07855
243109792	rs116426668	4.33648e-15	-1.96599e-10	-1.37621	3.1219e-05	-1.96599e-10	-1.35818
243109841	rs115212257	4.34095e-15	-1.96599e-10	-1.37518	3.12626e-05	-1.96599e-10	-1.35679
243109848	rs2502324	1.199e-15	-1.32301	-1.33878	5.28679e-06	-1.84203	-1.29196
243109944	rs2502325	6.29886e-16	-1.91368	-1.39181	4.43241e-06	-1.93825	-1.37202
243110124	rs74400568	4.32842e-15	-1.96599e-10	-1.37807	3.11082e-05	-1.96599e-10	-1.36174
243110266	rs4658519	7.62976e-16	-1.83962	-1.27418	7.2844e-06	-1.57413	-1.23935
243110335	rs7546962	1.37146e-15	-1.71029	-0.817109	1.17521e-05	-1.46179	-0.873388
243110606	rs78734676	4.39999e-15	-1.96599e-10	-1.36167	3.17985e-05	-1.96599e-10	-1.33979
243110639	rs12121901	7.66287e-16	-1.80663	-1.30284	7.37175e-06	-1.53388	-1.26767
243111427	rs55984498	8.23261e-16	-1.79396	-1.24379	7.94855e-06	-1.5133	-1.21292
243111945	rs112765836	6.32357e-14	1.3036	-2.80924e-10	0.000246518	0.708227	-2.80924e-10
243112024	rs61842473	4.68153e-15	-0.181707	-1.11794	4.7941e-05	0.216748	-1.14599
243112096	rs58674081	1.54846e-15	-1.70458	-0.701429	1.32262e-05	-1.45381	-0.763199
243113130	rs4373743	8.19963e-16	-1.80337	-1.23839	7.87456e-06	-1.52856	-1.20701
243113363	rs56319236	4.26187e-15	-0.181707	-1.21186	4.3281e-05	0.216748	-1.24824
243113532	rs6694874	8.22326e-16	-1.80337	-1.23552	7.89939e-06	-1.52856	-1.20386
243113618	rs6694974	8.35559e-16	-1.80798	-1.21494	8.018e-06	-1.53609	-1.18143
243114034	rs6695381	4.96822e-15	-0.140066	-1.10014	5.10542e-05	0.262771	-1.12909
243114533	rs10803101	8.4103e-16	-1.7987	-1.2177	8.11588e-06	-1.52096	-1.18442
243114662	rs10803102	8.20267e-16	-1.80798	-1.23342	7.91576e-06	-1.53609	-1.19426
243114769	rs115158764	4.36049e-15	-1.96599e-10	-1.37069	3.13343e-05	-1.96599e-10	-1.3545
243115086	rs61331651	6.87e-16	-1.95311	-1.26558	5.1212e-06	-1.89981	-1.26601
243115471	rs6693271	8.35559e-16	-1.80798	-1.21494	8.018e-06	-1.53609	-1.18143
243115891	rs4658520	4.36049e-15	-1.96599e-10	-1.37069	3.13343e-05	-1.96599e-10	-1.3545
243115943	rs12137513	8.88486e-16	-1.56663	-1.39487	8.72124e-06	-1.2558	-1.37764
243116015	rs4658521	4.35065e-15	-1.96599e-10	-1.37295	3.12442e-05	-1.96599e-10	-1.35737
243116053	rs4658379	4.35065e-15	-1.96599e-10	-1.37295	3.12442e-05	-1.96599e-10	-1.35737
243116450	rs12408389	1.6276e-14	1.25488	-1.30847	5.29154e-05	0.433199	-1.26371
243116669	rs12125307	8.08754e-16	-1.67397	-1.38156	7.91827e-06	-1.33697	-1.39307
243116818	rs73113538	1.67187e-14	1.28106	-1.3078	5.42679e-05	0.455802	-1.26108
243117131	rs7549760	2.59167e-15	-0.527736	-1.36323	2.90147e-05	-0.115744	-1.31566
243117136	rs78024256	4.38874e-15	-1.96599e-10	-1.36423	3.19985e-05	-1.96599e-10	-1.33352
243117343	rs7515153	2.62351e-15	-0.514864	-1.36389	3.022e-05	-0.0813618	-1.30934
243117502	rs3013386	1.02103e-15	-1.49868	-1.32377	4.54505e-06	-1.96697	-1.3182
243117520	rs75940789	1.01763e-15	-1.49868	-1.32711	4.52934e-06	-1.96697	-1.32166
243117663	rs4488015	1.84018e-15	-0.837371	-1.39604	6.96802e-06	-1.47411	-1.38377
243118097	rs12756973	1.80981e-15	-0.853605	-1.39644	6.88449e-06	-1.48482	-1.38512
243118409	rs112008915	6.2984e-16	-1.9088	-1.39676	4.19125e-06	-1.96899	-1.39722
243118828	rs35302264	1.8103e-15	-0.853365	-1.39641	6.75868e-06	-1.50336	-1.38502
243119242	rs12741729	1.81143e-15	-0.853365	-1.39579	6.77225e-06	-1.50336	-1.38301
243119539	rs4607871	6.23759e-16	-1.96035	-1.35491	6.48593e-06	-1.55146	-1.37812
243120008	rs138298061	2.62781e-14	1.76084	-1.33538	8.9876e-05	0.995833	-1.29661
243120203	rs184094176	4.29151e-15	-1.96599e-10	-1.38663	3.08206e-05	-1.96599e-10	-1.37103
243120310	rs12125270	2.72175e-15	-0.468184	-1.37381	2.72113e-05	-0.164921	-1.33066
243120385	rs28495771	2.55521e-15	-0.525123	-1.38002	2.7247e-05	-0.152855	-1.34141
243121012	rs1081093	5.97185e-16	-1.96541	-1.39339	5.94995e-06	-1.61905	-1.39678
243121042	rs1081091	9.94768e-16	-1.53287	-1.31565	4.59487e-06	-1.96878	-1.30549
243121572	rs6429401	6.00183e-16	-1.96125	-1.39254	6.15555e-06	-1.58527	-1.39658
243121594	rs6429402	2.96173e-15	-0.360709	-1.39679	2.91144e-05	-0.0472668	-1.38071
243121641	rs6429403	3.25281e-15	-0.266964	-1.39679	3.22522e-05	0.0550833	-1.38071
243122602	rs10926937	3.06961e-15	-0.32468	-1.39704	3.02291e-05	-0.00790133	-1.3825
243122635	rs77975015	7.68369e-16	-1.94755	-1.15921	6.49835e-06	-1.80455	-1.12311
243123093	rs10803103	3.18751e-15	-0.287943	-1.39609	3.24313e-05	0.0587251	-1.37881
243123151	rs75239857	7.62899e-16	-1.94973	-1.16417	6.42424e-06	-1.8107	-1.12843
243123172	rs116792448	7.67795e-16	-1.94865	-1.15885	6.48083e-06	-1.80764	-1.12272
243123360	rs7540707	2.55365e-15	-0.531277	-1.37447	9.49533e-06	-1.15416	-1.39425
243123375	rs143347964	7.6407e-16	-1.95078	-1.16158	6.4226e-06	-1.81373	-1.12566
243123520	rs12128441	3.12978e-15	-0.305554	-1.39676	3.08943e-05	0.0129808	-1.38162
243123664	rs4454532	4.24562e-15	-1.96599e-10	-1.39738	3.01139e-05	-1.96599e-10	-1.39422
243123861	rs78579981	4.19926e-15	-1.40836	-2.80924e-10	1.836e-05	-1.88904	-2.80924e-10
243124203	rs76497544	7.56615e-16	-1.9564	-1.16577	6.28387e-06	-1.83107	-1.13015
243124511	rs6657349	2.96345e-15	-0.360145	-1.39677	2.91039e-05	-0.0466502	-1.38169
243124760	rs10754793	3.18849e-15	-0.286315	-1.39741	3.13922e-05	0.0339757	-1.38663
243124839	rs74371521	4.38044e-15	-1.96599e-10	-1.36612	3.09558e-05	-1.96599e-10	-1.36665
243125354	rs4658380	4.24562e-15	-1.96599e-10	-1.39738	3.01139e-05	-1.96599e-10	-1.39422
243125897	rs10754794	1.10889e-15	-1.46393	-1.27598	4.82207e-06	-1.96234	-1.26367
243126037	rs10803104	3.30831e-15	-0.249451	-1.39738	3.26109e-05	0.0741767	-1.38874
243126352	rs6697552	3.37366e-15	-0.229886	-1.39739	3.33167e-05	0.0954987	-1.38865
243126730	rs6672908	3.37368e-15	-0.229886	-1.39738	3.33137e-05	0.0954987	-1.38874
243126755	rs12755613	2.60996e-15	-0.508705	-1.37523	9.65558e-06	-1.13715	-1.39453
243127008	rs10803105	3.37385e-15	-0.229886	-1.39733	3.32947e-05	0.0954987	-1.38931
243127071	rs4437860	6.0361e-16	-1.96347	-1.38463	6.0843e-06	-1.60192	-1.39157
243127200	rs200255435	4.28354e-15	-1.96599e-10	-1.38849	3.0098e-05	-1.96599e-10	-1.39475
243127644	rs2344124	4.01071e-15	-0.05967	-1.39463	4.06785e-05	0.280599	-1.37411
243128212	rs7533316	1.23908e-15	-1.23176	-1.39714	5.05243e-06	-1.79458	-1.38476
243129259	rs59632995	7.77833e-16	-1.9528	-1.14172	6.52178e-06	-1.8197	-1.10436
243129515	rs59664819	7.61336e-16	-1.95469	-1.16126	6.34931e-06	-1.82555	-1.12531
243129519	rs61841073	3.60956e-15	-0.16303	-1.39666	3.48484e-05	0.144023	-1.39223
243129559	rs10926938	6.04117e-16	-1.96347	-1.38379	6.08778e-06	-1.60192	-1.391
243129658	rs34737235	3.5399e-15	-0.182969	-1.39621	3.40711e-05	0.122451	-1.39321
243129705	rs59667422	7.95907e-14	1.53363	-2.80924e-10	0.000303647	0.916655	-2.80924e-10
243129841	rs10803106	3.60831e-15	-0.16303	-1.397	3.48863e-05	0.144023	-1.39114
243130296	rs117330834	4.25456e-15	-1.96599e-10	-1.39528	3.0117e-05	-1.96599e-10	-1.39412
243130765	rs61841077	3.47745e-15	-0.199547	-1.39743	2.99698e-05	-0.0116634	-1.38736
243130856	rs113984469	7.78146e-16	-1.95059	-1.14352	6.55258e-06	-1.80556	-1.11379
243131730	rs140475466	4.2517e-15	-1.96599e-10	-1.39595	3.02533e-05	-1.96599e-10	-1.3896
243131798	rs4504875	1.04949e-15	-1.55967	-1.2353	4.99781e-06	-1.96909	-1.22112
243132716	rs2344127	3.31368e-15	-1.64521	-2.80924e-10	1.6959e-05	-1.96841	-2.80924e-10
243133418	rs147429540	7.6221e-16	-1.95806	-1.15675	6.30965e-06	-1.83666	-1.12047
243134036	rs142863791	1.48112e-14	-0.147888	-2.80924e-10	3.23354e-05	-1.32305	-2.80924e-10
243134490	rs3890401	3.31745e-15	-0.249451	-1.39462	3.24001e-05	0.0741767	-1.39522
243134694	rs1985630	3.31876e-15	-0.249451	-1.39423	3.23896e-05	0.0741767	-1.39555
243134745	rs10926939	4.24878e-15	-1.96599e-10	-1.39664	3.02347e-05	-1.96599e-10	-1.39022
243135255	rs10926940	3.38433e-15	-0.229886	-1.39423	3.30876e-05	0.0954987	-1.39555
243135499	rs59538793	3.33803e-15	-0.263954	-1.37394	1.01454e-05	-1.08814	-1.39405
243136032	rs72770173	2.66788e-15	-0.491134	-1.37085	9.80134e-06	-1.12387	-1.39282
243136068	rs143801015	7.65776e-16	-1.95274	-1.15739	6.41417e-06	-1.81954	-1.12116
243136751	rs372220256	5.56127e-15	-1.96599e-10	-1.12745	4.04675e-05	-1.96599e-10	-1.09871
243136981	rs6681095	1.8356e-14	1.44204	-1.37536	5.64699e-05	0.595116	-1.36062
243137027	rs6689454	4.26416e-15	-1.96599e-10	-1.39303	3.04271e-05	-1.96599e-10	-1.38388
243137227	rs3963804	3.08769e-15	-0.323404	-1.39244	2.98544e-05	-0.00650851	-1.39637
243138335	rs3125015	4.7815e-15	-1.96599e-10	-1.27852	3.25653e-05	-1.96599e-10	-1.31596
243138336	rs12131267	2.8723e-15	-0.40934	-1.37882	2.629e-05	-0.133889	-1.39613
243138354	rs12127896	5.95722e-16	-1.9639	-1.39735	5.24297e-06	-1.74679	-1.39553
243138839	rs2907188	6.52173e-15	0.228962	-1.19709	1.7874e-05	-0.766258	-1.14961
243138911	rs2907186	6.77032e-15	0.320134	-1.25086	1.88084e-05	-0.660307	-1.2046
243139248	rs370842604	3.59308e-14	-1.96599e-10	0.738322	0.00025762	-1.96599e-10	0.752275
243140671	rs78757146	4.24646e-15	-1.96599e-10	-1.39719	3.00552e-05	-1.96599e-10	-1.39617
243140736	rs2907176	1.76551e-15	-1.2273	-1.04754	6.27704e-06	-1.93547	-1.02684
243140814	rs16849072	9.76616e-14	1.73824	-2.80924e-10	0.000442543	1.29333	-2.80924e-10
243140953	rs59685357	8.68424e-14	1.62082	-2.80924e-10	0.000396411	1.18324	-2.80924e-10
243141011	rs71537307	2.92658e-15	-0.43113	-1.33831	9.25675e-06	-1.20053	-1.37332
243141207	rs7541014	8.94591e-14	1.65051	-2.80924e-10	0.000407596	1.21107	-2.80924e-10
243141511	rs192819534	2.6631e-15	-1.86378	-2.80924e-10	2.30065e-05	-1.66343	-2.80924e-10
243141562	rs112269685	3.23095e-15	-0.31496	-1.35554	1.02368e-05	-1.08943	-1.38379
243141624	rs142015555	2.84263e-15	-1.79854	-2.80924e-10	2.3331e-05	-1.64943	-2.80924e-10
243141739	rs71537308	3.34708e-15	-0.27792	-1.35726	1.05074e-05	-1.06236	-1.38477
243141745	rs3013394	3.24765e-14	2.02418	-1.38694	5.03561e-05	0.517281	-1.39737
243142120	rs3125019	3.17531e-14	2.00165	-1.38694	4.82007e-05	0.473535	-1.39737
243142186	rs71537309	3.32899e-15	-0.27792	-1.36268	1.04764e-05	-1.06236	-1.38772
243142242	rs2907167	3.04935e-14	1.96335	-1.38911	4.79966e-05	0.469332	-1.39741
243142498	rs2907166	2.97144e-14	1.93605	-1.38769	4.69762e-05	0.447844	-1.39741
243143385	rs7417508	3.00919e-15	-0.548984	-1.19262	3.63491e-05	0.0560682	-1.26211
243143543	rs150037191	8.38941e-14	1.58628	-2.80924e-10	0.000383789	1.15088	-2.80924e-10
243143864	rs116331668	1.12679e-14	-0.421318	-2.80924e-10	3.24511e-05	-1.31948	-2.80924e-10
243144828	rs6687553	1.92531e-14	1.4087	-1.2943	3.95279e-05	0.223084	-1.34529
243144997	rs6698688	8.32797e-14	1.57893	-2.80924e-10	0.000381155	1.144	-2.80924e-10
243145701	rs138564411	4.24708e-15	-1.96599e-10	-1.39704	3.00417e-05	-1.96599e-10	-1.39662
243146356	rs3095111	1.78128e-15	-1.25083	-1.01512	6.51696e-06	-1.94033	-0.984471
243146536	rs2907152	1.83884e-15	-1.25083	-0.983311	6.73581e-06	-1.94033	-0.951441
243146566	rs149136579	4.24607e-15	-1.96599e-10	-1.39728	3.01263e-05	-1.96599e-10	-1.39381
243146979	rs34760728	1.99831e-14	1.45055	-1.29893	3.83558e-05	0.196265	-1.34857
243147031	rs12039141	1.11957e-15	-1.50316	-1.22716	4.85645e-06	-1.96505	-1.25385
243147089	rs2907147	1.14988e-15	-1.46451	-1.2391	4.82432e-06	-1.96075	-1.26479
243147151	rs2907145	1.17956e-15	-1.45658	-1.22155	4.88069e-06	-1.96286	-1.25106
243147310	rs56388369	6.90281e-16	-1.96617	-1.24776	6.26546e-06	-1.69145	-1.27271
243148450	rs146009169	4.24649e-15	-1.96599e-10	-1.39718	3.01395e-05	-1.96599e-10	-1.39337
243148809	rs3013414	3.03906e-14	1.85742	-1.28656	6.23357e-05	0.673074	-1.33975
243149424	rs377288051	2.46022e-15	-1.94302	-2.80924e-10	2.00824e-05	-1.79937	-2.80924e-10
243150243	rs2024149	9.64005e-16	-1.49706	-1.38287	4.7377e-06	-1.86937	-1.37429
243150965	rs2024145	4.58264e-15	-0.126571	-1.19443	1.46754e-05	-0.850691	-1.26234
243151503	rs41378953	4.24848e-15	-1.96599e-10	-1.39671	3.00807e-05	-1.96599e-10	-1.39533
243151679	rs10926942	1.16741e-15	-1.4809	-1.20758	8.17325e-06	-1.4087	-1.28964
243152115	rs145491467	3.54924e-15	-1.57654	-2.80924e-10	1.70143e-05	-1.96516	-2.80924e-10
243152761	rs2907127	1.09008e-15	-1.36871	-1.38831	4.93371e-06	-1.82052	-1.3826
243153239	rs10926943	1.21578e-15	-1.45136	-1.19652	8.96608e-06	-1.32667	-1.27909
243157390	rs141739893	2.35163e-15	-1.95176	-0.0364081	1.71892e-05	-1.96868	0.0137454
243162264	rs1766022	3.6225e-15	-0.237446	-1.31866	1.54357e-05	-0.714023	-1.3485
243162545	rs1638373	3.77706e-15	-0.210518	-1.30381	1.64764e-05	-0.660622	-1.33666
243163780	rs4492598	2.43788e-15	-1.95214	-2.80924e-10	1.94951e-05	-1.82905	-2.80924e-10
243166200	rs806236	2.27736e-14	0.0811627	0.201165	9.41083e-05	-0.678065	0.423302
243167197	rs192938247	5.04018e-15	-1.96599e-10	-1.22583	3.38552e-05	-1.96599e-10	-1.27712
243167351	rs806235	2.48671e-15	-1.93231	-2.80924e-10	1.71611e-05	-1.95657	-2.80924e-10
243170327	rs145109264	4.52889e-15	-1.96599e-10	-1.33279	3.08993e-05	-1.96599e-10	-1.36848
243171980	rs61833087	2.04959e-15	-0.96233	-1.1633	1.25131e-05	-1.10366	-1.16877
243172250	rs145003961	4.57977e-15	-1.96599e-10	-1.32162	3.11358e-05	-1.96599e-10	-1.36085
243172466	rs115885274	4.498e-15	-1.96599e-10	-1.33964	3.076e-05	-1.96599e-10	-1.37299
243173849	rs147359825	1.06519e-14	-1.96599e-10	-0.477531	5.96806e-05	-1.96599e-10	-0.710203
243177094	rs61833092	4.17873e-15	-0.207855	-1.20541	1.69785e-05	-0.756901	-1.21036
243178820	rs76233823	7.03492e-15	-1.96599e-10	-0.892386	5.14763e-05	-1.96599e-10	-0.858088
243179060	rs12122221	4.3125e-15	-0.15768	-1.22407	1.70319e-05	-0.746466	-1.21766
243179195	rs9659792	1.34881e-14	-0.241462	-2.80924e-10	6.88096e-05	-0.567867	-2.80924e-10
243181293	rs12354168	1.04538e-14	0.894438	-1.39074	2.18361e-05	-0.332063	-1.38358
243181378	rs12124446	4.21506e-15	-0.179689	-1.22492	1.70488e-05	-0.733516	-1.22961
243181599	rs4098386	5.41036e-14	2.53766	-1.39003	7.25959e-05	0.868273	-1.38257
243185123	rs61833099	2.94337e-15	-0.412006	-1.35171	1.70074e-05	-0.587909	-1.37765
243186231	rs138586147	1.26046e-14	-1.96599e-10	-0.309207	6.88604e-05	-1.96599e-10	-0.567128
243186251	rs199620327	8.69905e-14	-1.96599e-10	1.62253	0.000607059	-1.96599e-10	1.60942
243187538	rs147447783	8.85827e-15	0.727073	-1.38899	1.93e-05	-0.457993	-1.38111
243189385	rs76216874	5.69086e-15	-1.96599e-10	-1.10441	3.68844e-05	-1.96599e-10	-1.19142
243189976	rs150343073	5.68021e-15	-1.96599e-10	-1.10628	3.68265e-05	-1.96599e-10	-1.19299
243190906	rs61833102	3.15818e-15	-0.363144	-1.33013	1.93421e-05	-0.466707	-1.37022
243190931	rs12751568	2.49451e-15	-1.92918	-2.80924e-10	1.71772e-05	-1.95563	-2.80924e-10
243191591	rs9661810	5.04813e-14	2.46802	-1.38969	6.86861e-05	0.813066	-1.38273
243193272	rs144503462	5.63908e-15	-1.96599e-10	-1.11355	3.6713e-05	-1.96599e-10	-1.19608
243207082	rs12093457	2.25193e-13	3.96671	-1.39302	9.20689e-05	1.11926	-1.39593
243207749	rs149845292	3.16251e-15	-1.6919	-2.80924e-10	1.83849e-05	-1.88768	-2.80924e-10
243213163	rs187757896	2.12965e-14	0.215271	-2.80924e-10	0.000104098	-0.153876	-2.80924e-10
243213761	rs9661960	6.81835e-15	0.38216	-1.30581	8.97809e-06	-1.24716	-1.35726
243213802	rs539849227	7.6279e-15	-1.96599e-10	-0.811459	5.11659e-05	-1.96599e-10	-0.864137
243214326	rs139385756	4.49714e-15	-1.96599e-10	-1.33983	3.29731e-05	-1.96599e-10	-1.30352
243218685	rs9793444	3.51295e-14	2.11307	-1.3973	2.95575e-05	-0.0166901	-1.39618
243218882	rs61833113	2.81272e-15	-0.460318	-1.3488	2.23626e-05	-0.317219	-1.3746
243228409	rs146338983	1.67508e-14	-0.0248251	-2.80924e-10	7.25601e-05	-0.514795	-2.80924e-10
243230591	rs142668256	5.48162e-15	-1.96599e-10	-1.14187	3.65317e-05	-1.96599e-10	-1.20103
243232760	rs9793014	2.65533e-15	-0.482127	-1.38458	2.20136e-05	-0.313284	-1.39427
243241614	rs12071912	3.62399e-14	2.14427	-1.39738	3.01789e-05	0.00490926	-1.39698
243243738	rs6693895	2.47195e-13	4.05948	-1.39257	0.000105573	1.25586	-1.39566
243243979	rs142959096	5.72705e-15	-1.96599e-10	-1.09807	3.76959e-05	-1.96599e-10	-1.16966
243251189	rs9724830	1.53273e-13	3.58087	-1.39192	7.82156e-05	0.955282	-1.39502
243253774	rs115406015	1.63424e-14	-0.0495101	-2.80924e-10	8.6582e-05	-0.338117	-2.80924e-10
243255821	rs144008029	5.71608e-15	0.105938	-1.20593	1.27725e-05	-1.09113	-1.16078
243257325	rs186899935	1.61511e-14	-1.96599e-10	-0.0612825	0.000114417	-1.96599e-10	-0.0593566
243258419	rs9728539	3.24743e-14	2.03402	-1.39684	2.71712e-05	-0.105626	-1.39143
243261619	rs61833143	2.55016e-15	-0.521148	-1.38597	2.11255e-05	-0.354201	-1.39453
243263656	rs4083922	5.82804e-15	0.29767	-1.37826	8.26747e-06	-1.29382	-1.39306
243264433	rs806231	2.58135e-15	-1.89496	-2.80924e-10	1.7759e-05	-1.92232	-2.80924e-10
243264751	rs12080277	1.29249e-14	1.10979	-1.39391	1.43735e-05	-0.743539	-1.39029
243265536	rs2065994	1.02177e-14	0.816553	-1.3357	1.43682e-05	-0.760402	-1.37379
243266456	rs143220136	5.9173e-15	-1.06539	-2.80924e-10	1.71862e-05	-1.9551	-2.80924e-10
243266904	rs115626224	3.93263e-14	0.828623	-2.80924e-10	0.000143618	0.167945	-2.80924e-10
243266970	rs60101168	2.46746e-14	0.362502	-2.80924e-10	0.000101675	-0.177433	-2.80924e-10
243268541	rs116826326	1.90168e-14	0.102052	-2.80924e-10	9.95861e-05	-0.198187	-2.80924e-10
243270214	rs116319135	5.7537e-15	-1.09343	-2.80924e-10	2.74019e-05	-1.4886	-2.80924e-10
243271453	rs4658536	1.18638e-15	-1.3663	-1.30606	9.2605e-06	-1.22919	-1.34426
243271580	rs4658385	1.10446e-15	-1.39369	-1.35022	8.55968e-06	-1.27679	-1.37535
243272243	rs12131732	1.70023e-14	1.24784	-1.25776	1.85755e-05	-0.561129	-1.31624
243273667	rs139090147	2.40616e-15	-1.96524	-2.80924e-10	1.96371e-05	-1.82179	-2.80924e-10
243274168	rs7523494	2.01765e-14	0.161248	-2.80924e-10	0.000105192	-0.143419	-2.80924e-10
243277072	rs113296501	3.36229e-14	0.671936	-2.80924e-10	0.000131961	0.0832982	-2.80924e-10
243277476	rs4658537	1.25644e-15	-1.2198	-1.39519	1.12392e-05	-0.995759	-1.38404
243278611	rs115911078	4.23516e-15	-1.39985	-2.80924e-10	4.80619e-05	-0.926719	-2.80924e-10
243280493	rs7531275	3.34838e-14	0.66779	-2.80924e-10	0.000143806	0.169257	-2.80924e-10
243280885	rs7531635	1.52994e-15	-1.0471	-1.37094	1.15818e-05	-0.959565	-1.39021
243281617	rs1796844	2.80617e-14	1.84472	-1.35359	3.87847e-05	0.24064	-1.38182
243281814	rs6677866	1.05967e-13	1.81986	-2.80924e-10	0.000410053	1.21708	-2.80924e-10
243281818	rs4658387	5.0098e-15	-1.96599e-10	-1.23188	3.43117e-05	-1.96599e-10	-1.26372
243281992	rs12043646	1.51764e-15	-1.05778	-1.36833	1.04578e-05	-1.11101	-1.34085
243282326	rs13373876	4.91061e-15	-1.96599e-10	-1.25187	3.36209e-05	-1.96599e-10	-1.28406
243283186	rs12023816	1.49823e-15	-1.06813	-1.37086	1.03167e-05	-1.12105	-1.3444
243284556	rs12139539	1.65609e-15	-0.973887	-1.36493	1.1399e-05	-1.02955	-1.33614
243284594	rs139574325	1.60561e-15	-1.00619	-1.36358	1.10672e-05	-1.06092	-1.33429
243286060	rs6429410	4.76815e-15	-1.96599e-10	-1.28131	3.2765e-05	-1.96599e-10	-1.30985
243288447	rs6701379	4.77753e-15	-1.96599e-10	-1.27935	3.2821e-05	-1.96599e-10	-1.30814
243290533	rs72757652	2.41604e-15	-1.96114	-2.80924e-10	1.70029e-05	-1.96583	-2.80924e-10
243290642	rs55716084	4.77206e-15	-1.96599e-10	-1.28049	3.28777e-05	-1.96599e-10	-1.30641
243291863	rs182359900	4.86466e-15	-1.96599e-10	-1.26127	3.4233e-05	-1.96599e-10	-1.26602
243293176	rs1766014	4.80604e-15	-1.96599e-10	-1.2734	3.30846e-05	-1.96599e-10	-1.30014
243294096	rs370953345	1.19345e-13	1.93875	-2.80924e-10	0.00045732	1.32617	-2.80924e-10
243295795	rs146422993	1.0257e-13	1.78727	-2.80924e-10	0.000397984	1.1872	-2.80924e-10
243295818	rs139889222	2.80198e-15	-1.81295	-2.80924e-10	3.77224e-05	-1.16896	-2.80924e-10
243296464	rs57810285	1.20287e-13	1.94661	-2.80924e-10	0.000460635	1.3334	-2.80924e-10
243297283	rs10803118	4.85587e-14	2.43691	-1.39741	8.69584e-05	1.063	-1.39678
243297397	rs55945220	1.04833e-14	0.843704	-1.33719	2.73136e-05	-0.142197	-1.34963
243297924	rs12123491	1.47571e-15	-1.09556	-1.35857	1.07834e-05	-1.09369	-1.32752
243298257	rs6429411	1.24808e-13	1.9835	-2.80924e-10	0.000476512	1.36728	-2.80924e-10
243298602	rs147842193	1.00625e-14	-1.96599e-10	-0.534454	7.13981e-05	-1.96599e-10	-0.530938
243298646	rs149141747	9.96395e-15	0.618219	-1.16252	2.0574e-05	-0.641133	-1.13405
243298830	rs12143199	1.73088e-15	-0.938339	-1.3563	1.1938e-05	-0.995001	-1.32448
243302888	rs118040227	6.71734e-15	-1.96599e-10	-0.938579	4.76172e-05	-1.96599e-10	-0.936015
243303698	rs3753544	4.60206e-15	-1.96599e-10	-1.31677	3.17083e-05	-1.96599e-10	-1.34263
243303788	rs12239096	4.51361e-15	-1.96599e-10	-1.33618	3.1344e-05	-1.96599e-10	-1.35419
243304012	rs3753542	4.64194e-15	-1.96599e-10	-1.30814	3.19358e-05	-1.96599e-10	-1.33548
243304382	rs141683165	1.04069e-13	1.80178	-2.80924e-10	0.000403313	1.2005	-2.80924e-10
243304666	rs111310772	8.69012e-14	3.01871	-1.39721	0.000124692	1.4218	-1.39517
243306451	rs67686929	7.14906e-14	2.82325	-1.39695	0.000114606	1.3371	-1.39481
243306475	rs2787232	3.11762e-14	1.98195	-1.38557	4.24233e-05	0.345388	-1.3969
243306924	rs1796846	3.02891e-14	1.95168	-1.38417	4.14603e-05	0.322235	-1.39671
243308258	rs1796847	2.153e-14	1.61059	-1.38441	3.32886e-05	0.103062	-1.39706
243308404	rs75388769	4.74099e-15	-1.96599e-10	-1.28703	3.25925e-05	-1.96599e-10	-1.31513
243308408	rs74651335	4.74099e-15	-1.96599e-10	-1.28703	3.25925e-05	-1.96599e-10	-1.31513
243308895	rs1766026	4.72292e-15	-1.96599e-10	-1.29084	3.24854e-05	-1.96599e-10	-1.31842
243309191	rs4658538	4.74099e-15	-1.96599e-10	-1.28703	3.25925e-05	-1.96599e-10	-1.31513
243309354	rs145779282	2.82335e-15	-1.80535	-2.80924e-10	1.82838e-05	-1.89319	-2.80924e-10
243309958	rs10754798	1.45306e-15	-1.12175	-1.34784	1.03164e-05	-1.14726	-1.31821
243310363	rs74150943	4.67688e-15	-1.96599e-10	-1.30064	3.25386e-05	-1.96599e-10	-1.31678
243311783	rs4658539	4.64547e-15	-1.96599e-10	-1.30738	3.20293e-05	-1.96599e-10	-1.33256
243312412	rs79564830	4.24544e-15	-1.96599e-10	-1.39743	3.00739e-05	-1.96599e-10	-1.39555
243312641	rs3766666	4.56288e-15	-1.96599e-10	-1.32532	3.13703e-05	-1.96599e-10	-1.35335
243313205	rs200639442	4.62161e-15	-1.96599e-10	-1.31253	3.189e-05	-1.96599e-10	-1.33692
243313458	rs141826657	2.6784e-14	-1.96599e-10	0.444533	0.000208987	-1.96599e-10	0.543062
243313908	rs117914446	4.45506e-15	-1.96599e-10	-1.34923	3.37508e-05	-1.96599e-10	-1.2802
243314017	rs12403784	4.52521e-15	-1.96599e-10	-1.33361	3.12766e-05	-1.96599e-10	-1.35634
243314577	rs1766030	2.24126e-14	1.6633	-1.39695	3.32817e-05	0.0998741	-1.39408
243314856	rs201664760	4.24547e-15	-1.96599e-10	-1.39742	3.00894e-05	-1.96599e-10	-1.39504
243319151	rs11585421	5.43867e-14	2.54967	-1.39682	9.54554e-05	1.15666	-1.39721
243319255	rs12068328	5.43867e-14	2.54967	-1.39682	9.54554e-05	1.15666	-1.39721
243319288	rs12404805	1.22184e-13	-1.96599e-10	1.96226	0.000761734	-1.96599e-10	1.83639
243319611	rs148125417	2.50527e-15	-1.92488	-2.80924e-10	1.75484e-05	-1.93425	-2.80924e-10
243320835	rs181435727	4.38001e-15	-1.36622	-2.80924e-10	4.23976e-05	-1.05212	-2.80924e-10
243321110	rs142269027	8.37943e-14	1.58509	-2.80924e-10	0.000330734	1.00211	-2.80924e-10
243322127	rs150855331	1.16101e-13	1.91119	-2.80924e-10	0.000445895	1.30087	-2.80924e-10
243322381	rs73116143	4.60272e-15	-1.96599e-10	-1.31662	3.17802e-05	-1.96599e-10	-1.34037
243322544	rs73116145	4.61033e-15	-1.96599e-10	-1.31497	3.18243e-05	-1.96599e-10	-1.33898
243323311	rs147189619	1.69193e-14	-1.96599e-10	-0.0148186	0.000116229	-1.96599e-10	-0.0436492
243323513	rs111683769	2.40107e-15	-1.96736	-2.80924e-10	1.76713e-05	-1.92727	-2.80924e-10
243324168	rs3015157	2.25617e-14	1.65239	-1.3794	3.43938e-05	0.134891	-1.39622
243325550	rs150645877	5.43649e-14	2.54967	-1.39722	9.569e-05	1.15666	-1.39475
243326260	rs141164139	1.04834e-13	1.80911	-2.80924e-10	0.000406032	1.20722	-2.80924e-10
243326378	rs146929801	4.49595e-15	-1.96599e-10	-1.34009	3.10531e-05	-1.96599e-10	-1.36351
243326411	rs138051001	4.46618e-15	-1.96599e-10	-1.34674	3.08963e-05	-1.96599e-10	-1.36857
243326412	rs143531955	4.46618e-15	-1.96599e-10	-1.34674	3.08963e-05	-1.96599e-10	-1.36857
243327272	rs146569733	4.82787e-15	-1.96599e-10	-1.26887	3.55076e-05	-1.96599e-10	-1.22946
243329576	rs149539044	4.51361e-15	-1.96599e-10	-1.33617	3.12085e-05	-1.96599e-10	-1.35852
243329749	rs72757660	2.40456e-15	-1.96591	-2.80924e-10	1.6993e-05	-1.96641	-2.80924e-10
243331515	rs4658541	4.46305e-15	-1.96599e-10	-1.34744	3.09502e-05	-1.96599e-10	-1.36683
243331684	rs116434918	2.31048e-14	0.29677	-2.80924e-10	4.11887e-05	-1.08105	-2.80924e-10
243331741	rs4658542	4.49298e-15	-1.96599e-10	-1.34075	3.11139e-05	-1.96599e-10	-1.36155
243331765	rs4658543	4.49298e-15	-1.96599e-10	-1.34075	3.11139e-05	-1.96599e-10	-1.36155
243332433	rs11583980	2.0505e-13	2.47998	-2.80924e-10	4.34708e-05	-1.02712	-2.80924e-10
243332619	rs12039211	4.26954e-15	-1.96599e-10	-1.39177	3.06462e-05	-1.96599e-10	-1.3767
243334890	rs138785235	4.39268e-15	-1.96599e-10	-1.36333	3.06054e-05	-1.96599e-10	-1.37803
243335276	rs148304008	2.84709e-15	-1.79697	-2.80924e-10	1.72223e-05	-1.95301	-2.80924e-10
243335644	rs141395992	4.3974e-15	-1.96599e-10	-1.36226	3.06302e-05	-1.96599e-10	-1.37722
243336384	rs80029414	5.99791e-14	2.6473	-1.39657	0.000103539	1.23794	-1.39721
243336555	rs12136664	6.22194e-16	-1.93391	-1.38387	4.28235e-06	-1.96201	-1.3827
243338140	rs191681313	2.4985e-12	4.98017	-2.80924e-10	0.000121833	0.00344298	-2.80924e-10
243338216	rs10926958	5.05773e-14	2.47719	-1.39696	8.77765e-05	1.06952	-1.39394
243339168	rs141503707	4.64835e-15	-1.96599e-10	-1.30676	3.16936e-05	-1.96599e-10	-1.3431
243340558	rs10803121	4.01433e-15	-0.13352	-1.31988	1.50763e-05	-0.713483	-1.3726
243342123	rs12061907	7.30905e-15	0.521187	-1.37535	3.40557e-05	0.115862	-1.38707
243343328	rs12402785	2.04087e-15	-0.759091	-1.37081	1.32907e-05	-0.863971	-1.34817
243344101	rs11811155	4.64327e-15	-1.96599e-10	-1.30785	3.17802e-05	-1.96599e-10	-1.34037
243344215	rs6695718	1.25932e-13	1.99247	-2.80924e-10	0.000480455	1.37552	-2.80924e-10
243344788	rs139003547	3.17799e-15	-1.68702	-2.80924e-10	1.77607e-05	-1.92222	-2.80924e-10
243345408	rs150528795	4.63254e-15	-1.96599e-10	-1.31017	3.17216e-05	-1.96599e-10	-1.34221
243346084	rs145715683	6.1569e-15	-1.96599e-10	-1.0257	3.88435e-05	-1.96599e-10	-1.13967
243346571	rs117405224	4.60862e-15	-1.96599e-10	-1.31534	3.21673e-05	-1.96599e-10	-1.32826
243348617	rs191956534	2.39959e-15	-1.96798	-2.80924e-10	8.47862e-05	-0.359076	-2.80924e-10
243348854	rs10803122	1.25434e-14	1.05863	-1.3727	2.06869e-05	-0.375177	-1.39453
243350856	rs189160238	1.43159e-14	-1.96599e-10	-0.181899	0.000114543	-1.96599e-10	-0.0582633
243351916	rs138563657	4.58896e-15	-1.96599e-10	-1.31962	3.14353e-05	-1.96599e-10	-1.35128
243352249	rs144586435	3.11413e-15	-1.70732	-2.80924e-10	1.70853e-05	-1.96099	-2.80924e-10
243352814	rs141141923	7.14146e-14	1.42523	-2.80924e-10	0.000285805	0.856099	-2.80924e-10
243353826	rs149061415	9.78354e-15	-1.96599e-10	-0.56257	7.86077e-05	-1.96599e-10	-0.43474
243353892	rs9969992	4.54751e-15	-1.96599e-10	-1.32869	3.13211e-05	-1.96599e-10	-1.35492
243354174	rs12116614	2.91008e-15	-1.77509	-2.80924e-10	3.63961e-05	-1.20475	-2.80924e-10
243354253	rs6694793	8.03076e-14	1.54259	-2.80924e-10	0.000318132	0.963258	-2.80924e-10
243355204	rs10926961	6.77042e-15	0.445603	-1.37631	3.17394e-05	0.0467522	-1.3884
243355467	rs145451020	4.70439e-15	-1.96599e-10	-1.29478	3.21364e-05	-1.96599e-10	-1.32922
243355505	rs149581561	3.31942e-14	0.659102	-2.80924e-10	0.000182534	0.407726	-2.80924e-10
243355772	rs10926962	3.70711e-14	2.16527	-1.3957	6.23942e-05	0.731676	-1.39741
243358680	rs75148356	4.49267e-15	-1.96599e-10	-1.34083	3.1071e-05	-1.96599e-10	-1.36294
243358925	rs12049443	1.40219e-14	1.16798	-1.37063	2.28277e-05	-0.279724	-1.39151
243359028	rs149574017	4.78947e-15	-1.96599e-10	-1.27685	3.30479e-05	-1.96599e-10	-1.30125
243359347	rs10926964	1.34076e-14	1.11172	-1.35917	2.12246e-05	-0.354452	-1.3896
243359681	rs200690860	4.33205e-15	-1.96599e-10	-1.37723	3.10546e-05	-1.96599e-10	-1.36346
243359762	rs9970736	4.39702e-15	-1.96599e-10	-1.36234	3.04595e-05	-1.96599e-10	-1.38281
243360954	rs150363459	3.6204e-14	2.13557	-1.38967	6.37475e-05	0.7515	-1.39578
243362680	rs10436951	4.51452e-15	-1.96599e-10	-1.33597	3.09834e-05	-1.96599e-10	-1.36576
243362908	rs150208264	5.51856e-14	1.16743	-2.80924e-10	0.000226005	0.621349	-2.80924e-10
243364917	rs61377372	4.4258e-15	-1.96599e-10	-1.35582	3.05375e-05	-1.96599e-10	-1.38026
243365196	rs4469702	1.62236e-14	1.31881	-1.37561	2.53917e-05	-0.168567	-1.39622
243366805	rs12026408	1.64693e-15	-0.974001	-1.37036	1.19059e-05	-0.972005	-1.35017
243366930	rs35214822	4.03375e-14	2.18817	-1.33416	5.11913e-05	0.508053	-1.37169
243369928	rs12406654	4.50622e-15	-1.96599e-10	-1.33781	3.10619e-05	-1.96599e-10	-1.36323
243370305	rs10926965	4.35832e-14	2.25523	-1.32383	5.65892e-05	0.585925	-1.34932
243370312	rs10926966	4.09614e-14	2.1911	-1.32174	5.39302e-05	0.536105	-1.34762
243371616	rs149106243	7.96854e-14	1.53481	-2.80924e-10	0.00031588	0.956151	-2.80924e-10
243371761	rs61833879	1.94781e-15	-0.785451	-1.39111	1.31537e-05	-0.846226	-1.37628
243372723	rs4546902	3.82863e-14	2.19625	-1.39443	6.68765e-05	0.800945	-1.39731
243372744	rs12039659	1.64741e-14	1.31881	-1.36029	2.5527e-05	-0.168567	-1.3909
243372778	rs4614242	7.24663e-16	-1.77964	-1.38568	5.33497e-06	-1.75262	-1.37231
243372935	rs116018883	2.34168e-14	0.310184	-2.80924e-10	0.00013107	0.0765223	-2.80924e-10
243373080	rs149541265	2.4413e-15	-1.95074	-2.80924e-10	2.76275e-05	-1.4804	-2.80924e-10
243374177	rs3932662	7.0205e-16	-1.81259	-1.38443	5.16984e-06	-1.78795	-1.36842
243374815	rs115151779	2.36628e-14	1.71147	-1.39083	4.52179e-05	0.408378	-1.39609
243374847	rs151302646	4.42415e-15	-1.96599e-10	-1.35619	3.07229e-05	-1.96599e-10	-1.3742
243375240	rs145395289	4.77591e-15	-1.96599e-10	-1.27969	3.55297e-05	-1.96599e-10	-1.22884
243376354	rs7539093	7.13465e-14	1.42428	-2.80924e-10	0.000285556	0.855229	-2.80924e-10
243376757	rs12124014	1.66281e-14	1.20853	-1.24071	4.04029e-05	0.18128	-1.28159
243377201	rs61833880	2.23769e-15	-0.649697	-1.38813	1.40563e-05	-0.759641	-1.39649
243377219	rs6688838	2.37674e-15	-0.592218	-1.38532	1.4867e-05	-0.704582	-1.39548
243377691	rs113109451	2.39838e-15	-1.96848	-2.80924e-10	1.73405e-05	-1.94616	-2.80924e-10
243377707	rs12135263	1.64161e-14	1.1864	-1.2314	4.08023e-05	0.1831	-1.27357
243377892	rs10803123	1.53986e-14	1.12241	-1.2314	4.01201e-05	0.166238	-1.27357
243378755	rs187658563	5.49831e-15	-1.96599e-10	-1.13883	3.62349e-05	-1.96599e-10	-1.20919
243378918	rs10926969	1.49049e-14	1.13065	-1.27223	3.76325e-05	0.137105	-1.30845
243378987	rs4565697	7.23797e-14	2.70089	-1.26224	0.000151552	1.50576	-1.28404
243379136	rs6659484	6.38866e-16	-1.90521	-1.38612	4.38256e-06	-1.92662	-1.39495
243379142	rs4408135	2.42343e-15	-0.565673	-1.39241	1.52274e-05	-0.679138	-1.39698
243379654	rs374267597	8.08949e-15	-1.96599e-10	-0.752706	5.60044e-05	-1.96599e-10	-0.773779
243379669	rs570497847	3.12796e-15	-1.70289	-2.80924e-10	3.22056e-05	-1.32707	-2.80924e-10
243380372	rs12740461	3.80297e-14	0.795095	-2.80924e-10	0.00018396	0.41551	-2.80924e-10
243380376	rs10803125	1.68246e-14	1.24065	-1.26108	4.33819e-05	0.269837	-1.299
243380482	rs7528764	7.2574e-14	2.70089	-1.25955	0.000151925	1.50576	-1.28158
243380513	rs7518350	6.53079e-14	2.60073	-1.26489	0.000138681	1.41944	-1.28647
243381354	rs10926971	7.27708e-14	2.70089	-1.25685	0.000152303	1.50576	-1.2791
243383635	rs2171974	6.5966e-13	4.83885	-1.1904	0.000849667	3.15952	-1.21388
243383636	rs2171973	6.46935e-13	4.82039	-1.19141	0.000784286	3.08254	-1.21697
243383661	rs2171972	7.05213e-14	2.62919	-1.21655	0.000139483	1.38262	-1.24389
243384008	rs12737589	2.55049e-15	-1.90699	-2.80924e-10	1.88009e-05	-1.8653	-2.80924e-10
243384359	rs113860383	6.05005e-14	1.25938	-2.80924e-10	0.000393407	1.17563	-2.80924e-10
243384390	rs7516586	7.67077e-16	-1.74803	-1.36041	6.3885e-06	-1.56461	-1.3801
243384395	rs145591083	2.40658e-15	-1.96507	-2.80924e-10	1.87099e-05	-1.87016	-2.80924e-10
243384426	rs138113153	5.63726e-14	1.18871	-2.80924e-10	0.000230419	0.640691	-2.80924e-10
243384524	rs181868125	4.24764e-15	-1.96599e-10	-1.39691	3.00362e-05	-1.96599e-10	-1.39681
243385307	rs6662118	5.81467e-13	4.71718	-1.1949	0.000761339	3.05399	-1.21812
243385636	rs10926972	7.44797e-14	2.67028	-1.20302	0.00014736	1.42303	-1.22936
243385693	rs113907995	2.41054e-15	-1.96342	-2.80924e-10	1.82553e-05	-1.89476	-2.80924e-10
243385960	rs12079702	7.20591e-14	2.60073	-1.16652	0.000151502	1.41944	-1.19805
243386036	rs12080886	6.94759e-14	2.60073	-1.20302	0.000146831	1.41944	-1.22936
243386993	rs72757680	5.44571e-14	1.15414	-2.80924e-10	0.000277262	0.825753	-2.80924e-10
243387788	rs1565440	5.57392e-13	4.67816	-1.19817	0.000733769	3.02018	-1.22119
243388370	rs10926973	7.71846e-14	2.70595	-1.20302	0.000151926	1.45355	-1.22936
243388643	rs76382655	4.54856e-14	0.974123	-2.80924e-10	0.000189647	0.445954	-2.80924e-10
243389178	rs146631609	4.56713e-15	-1.96599e-10	-1.32439	3.12619e-05	-1.96599e-10	-1.35681
243389929	rs148129822	4.27331e-15	-1.96599e-10	-1.39088	3.03078e-05	-1.96599e-10	-1.3878
243390825	rs4634890	3.33178e-14	1.74747	-1.08465	8.31048e-05	0.768129	-1.14724
243391131	rs4658547	1.58689e-15	-1.04396	-1.33753	8.94027e-06	-1.2432	-1.36544
243391634	rs9803701	1.58393e-15	-1.04396	-1.3394	8.92813e-06	-1.2432	-1.3668
243393063	rs6679924	4.56191e-14	0.977055	-2.80924e-10	0.000190151	0.44861	-2.80924e-10
243393842	rs10803128	3.27197e-14	1.71764	-1.07293	9.49795e-05	0.893161	-1.13871
243394093	rs4658548	5.93111e-13	4.71718	-1.17507	0.000771813	3.05399	-1.20446
243394551	rs7531823	4.43097e-14	0.947932	-2.80924e-10	0.000185201	0.422234	-2.80924e-10
243395762	rs115946066	2.54121e-15	-1.91063	-2.80924e-10	3.09753e-05	-1.36602	-2.80924e-10
243395884	rs146182869	6.84323e-15	-1.96599e-10	-0.920012	4.71446e-05	-1.96599e-10	-0.94599
243396119	rs6669104	8.7202e-14	2.8021	-1.17715	0.000178166	1.59314	-1.20964
243396260	rs79951768	5.92776e-14	1.23896	-2.80924e-10	0.000241194	0.68639	-2.80924e-10
243396326	rs10926974	1.63011e-14	1.08432	-1.13636	4.0576e-05	0.098943	-1.19497
243396817	rs57113591	6.65151e-14	1.35416	-2.80924e-10	0.000267869	0.79129	-2.80924e-10
243397188	rs61833885	2.53972e-15	-0.527197	-1.38402	1.5832e-05	-0.64224	-1.39494
243397782	rs10926975	1.00364e-14	0.492643	-1.0297	5.15144e-05	0.225692	-1.08304
243398183	rs11807000	5.38264e-14	1.14249	-2.80924e-10	0.000320591	0.970957	-2.80924e-10
243401997	rs4658551	2.59644e-14	1.66696	-1.25351	5.31198e-05	0.461142	-1.2878
243402721	rs10926976	1.76316e-14	1.21621	-1.18979	4.33601e-05	0.20764	-1.23731
243403293	rs12744216	7.84533e-14	2.72859	-1.20936	0.000167155	1.55496	-1.23525
243404882	rs12736882	4.43773e-14	0.949456	-2.80924e-10	0.000200542	0.501816	-2.80924e-10
243405468	rs7549860	7.74871e-14	1.50684	-2.80924e-10	0.000307909	0.930595	-2.80924e-10
243406393	rs144481121	6.81421e-15	-1.96599e-10	-0.924261	4.95457e-05	-1.96599e-10	-0.896315
243407782	rs6689352	9.65185e-14	2.93267	-1.20621	0.000200116	1.73201	-1.23232
243407863	rs117324416	1.25345e-14	-1.96599e-10	-0.314787	9.63083e-05	-1.96599e-10	-0.231656
243408777	rs61833887	2.39805e-15	-1.96862	-2.80924e-10	1.81351e-05	-1.90136	-2.80924e-10
243409152	rs12749004	1.00283e-13	2.97093	-1.20621	0.000195061	1.70642	-1.23232
243409163	rs12749011	9.68259e-14	2.93267	-1.20302	0.000200709	1.73201	-1.22936
243409313	rs72757686	4.22093e-14	0.899368	-2.80924e-10	7.34401e-05	-0.502739	-2.80924e-10
243409922	rs7517866	6.56513e-14	1.34108	-2.80924e-10	0.000264697	0.779377	-2.80924e-10
243410208	rs6662991	9.69978e-14	2.93762	-1.20621	0.000186178	1.65981	-1.23232
243410818	rs2046846	2.39081e-15	-0.580204	-1.39143	1.61311e-05	-0.621169	-1.39729
243411367	rs10926977	2.39151e-15	-0.579051	-1.3923	1.50271e-05	-0.691963	-1.39739
243411386	rs12097743	8.72597e-14	2.83498	-1.20936	0.000178665	1.62156	-1.23525
243411405	rs12145759	2.14201e-14	1.40616	-1.1851	5.09709e-05	0.36524	-1.23319
243411854	rs141358346	2.56624e-15	-1.90083	-2.80924e-10	3.19389e-05	-1.33538	-2.80924e-10
243412936	rs4658552	1.14446e-13	3.11726	-1.22043	0.000212814	1.80672	-1.24552
243413125	rs12732083	1.10292e-14	0.376201	-0.818926	4.45403e-05	-0.134094	-0.86872
243413273	rs34379782	4.32577e-15	-1.37868	-2.80924e-10	2.36088e-05	-1.63759	-2.80924e-10
243414066	rs3896337	2.14969e-14	1.40616	-1.18153	5.11317e-05	0.36524	-1.23004
243414224	rs75986650	7.28149e-14	1.44465	-2.80924e-10	0.000290914	0.873817	-2.80924e-10
243414691	rs12723863	8.97614e-14	2.87126	-1.21738	0.000182994	1.65294	-1.24269
243414712	rs3904685	8.97614e-14	2.87126	-1.21738	0.000182994	1.65294	-1.24269
243415581	rs80017519	4.91244e-15	-1.2515	-2.80924e-10	6.51994e-05	-0.62176	-2.80924e-10
243416134	rs75616375	7.03429e-14	1.41011	-2.80924e-10	0.00028189	0.842306	-2.80924e-10
243416525	rs3904683	9.91099e-14	2.9794	-1.22644	0.000187955	1.68808	-1.25108
243416673	rs75050709	2.4788e-15	-1.9355	-2.80924e-10	1.87774e-05	-1.86656	-2.80924e-10
243416792	rs6668649	9.19459e-14	2.90437	-1.22644	0.000186738	1.68158	-1.25108
243418063	rs2087563	1.19037e-13	3.09622	-1.16006	0.000186981	1.64438	-1.21259
243419429	rs3904682	1.16248e-13	2.71227	-0.799818	0.000214609	1.3948	-0.825189
243419706	rs61833906	2.28711e-15	-0.623123	-1.39286	9.13833e-06	-1.18934	-1.39739
243420388	rs3897821	2.54082e-12	5.98731	-0.990342	0.000734944	2.78581	-0.985221
243421404	rs10803130	5.75881e-14	2.26163	-1.05158	7.22813e-05	0.557462	-1.07611
243421411	rs116232091	2.56232e-15	-1.90236	-2.80924e-10	2.10505e-05	-1.75229	-2.80924e-10
243422322	rs78871868	2.41049e-15	-0.573889	-1.38955	9.49482e-06	-1.15176	-1.39671
243423552	rs4146968	7.85776e-16	-1.6942	-1.39015	4.69108e-06	-1.8572	-1.39634
243424146	rs10737887	2.23732e-15	-0.640571	-1.39742	9.01453e-06	-1.20588	-1.39449
243424287	rs148023945	4.24899e-15	-1.96599e-10	-1.39659	3.01888e-05	-1.96599e-10	-1.39174
243425689	rs7535162	4.49975e-12	6.60697	-1.03846	0.000400125	2.22622	-1.03365
243427352	rs61833910	2.66727e-15	-1.86222	-2.80924e-10	2.13466e-05	-1.73832	-2.80924e-10
243427405	rs140986104	5.61143e-15	-1.96599e-10	-1.11847	4.25972e-05	-1.96599e-10	-1.04742
243427610	rs117576876	4.29936e-15	-1.96599e-10	-1.3848	3.0813e-05	-1.96599e-10	-1.37127
243427848	rs12122573	2.41865e-15	-0.568308	-1.39175	9.49806e-06	-1.15088	-1.39725
243428152	rs12741781	8.96397e-12	7.30799	-1.05029	0.000842208	2.97772	-1.04091
243429976	rs1060643	2.5429e-15	-0.555513	-1.35445	1.01244e-05	-1.14109	-1.34317
243430818	rs28599724	4.11668e-14	2.03855	-1.16418	2.52667e-05	-0.412142	-1.15758
243431654	rs10926978	3.66969e-12	6.28642	-0.921829	0.000292886	1.77775	-0.897177
243433141	rs10926979	3.77442e-12	6.32785	-0.935121	0.000297103	1.80568	-0.910812
243433654	rs2275154	3.69721e-12	6.41519	-1.04312	0.000291816	1.86466	-0.987748
243434737	rs6429419	4.62439e-14	0.990658	-2.80924e-10	0.000133369	0.0939104	-2.80924e-10
243434927	rs12755452	3.5066e-12	6.24096	-0.921829	0.000284057	1.74714	-0.897177
243435072	rs75598609	6.14034e-15	-1.96599e-10	-1.02839	4.61847e-05	-1.96599e-10	-0.966562
243435527	rs76222756	6.35583e-15	-1.96599e-10	-0.9939	4.54067e-05	-1.96599e-10	-0.98355
243435622	rs10803131	3.66969e-12	6.28642	-0.921829	0.000292886	1.77775	-0.897177
243435805	rs12760694	3.28813e-15	-1.65295	-2.80924e-10	1.78229e-05	-1.91873	-2.80924e-10
243437266	rs10803132	3.84151e-12	6.32785	-0.917502	0.000302521	1.80568	-0.89274
243437397	rs7412259	6.31007e-15	-1.96599e-10	-1.00112	4.75638e-05	-1.96599e-10	-0.937138
243437632	rs3926866	6.84426e-16	-1.83749	-1.38495	5.54173e-06	-1.70833	-1.37857
243439386	rs7525348	3.61916e-12	6.37354	-1.02282	0.000288452	1.83652	-0.971202
243440028	rs61833913	2.29634e-15	-0.648894	-1.36306	9.74847e-06	-1.1692	-1.3529
243440047	rs61833914	4.63762e-14	2.15418	-1.16066	2.61219e-05	-0.378855	-1.15758
243440352	rs12026068	2.24931e-15	-0.666028	-1.36662	9.12492e-06	-1.23124	-1.35696
243442557	rs77446978	3.55975e-15	-1.57358	-2.80924e-10	1.80418e-05	-1.90652	-2.80924e-10
243443304	rs7521079	3.72829e-14	1.89115	-1.11588	2.38696e-05	-0.504824	-1.12178
243444176	rs58823746	4.06795e-14	2.0234	-1.16095	2.39842e-05	-0.459672	-1.16214
243444345	rs76138047	2.41351e-15	-1.96219	-2.80924e-10	1.6985e-05	-1.96688	-2.80924e-10
243445116	rs12740033	3.26343e-12	6.1545	-0.907242	0.000269219	1.68905	-0.892738
243445507	rs72757696	3.91099e-15	-1.47948	-2.80924e-10	2.01363e-05	-1.79668	-2.80924e-10
243446586	rs79529490	4.47796e-14	0.958481	-2.80924e-10	0.000129836	0.0670611	-2.80924e-10
243446994	rs2171975	2.6578e-13	3.868	-1.1286	6.95661e-05	0.572941	-1.12987
243447520	rs116904519	1.19562e-13	-1.96599e-10	1.94056	0.000946598	-1.96599e-10	2.05366
243447618	rs12134228	2.50509e-15	-0.561941	-1.36301	1.04734e-05	-1.10121	-1.34916
243448600	rs12742848	3.22346e-13	2.93235	-2.80924e-10	0.000284321	0.850894	-2.80924e-10
243448786	rs78849109	2.42242e-15	-1.95851	-2.80924e-10	1.8615e-05	-1.87524	-2.80924e-10
243449881	rs3818802	2.48012e-13	3.79999	-1.12978	7.16091e-05	0.594725	-1.12271
243450955	rs6682448	4.74362e-12	6.45198	-0.830694	0.000353164	1.88955	-0.821831
243451405	rs10926981	1.29613e-13	3.18922	-1.16794	4.72554e-05	0.221994	-1.16564
243451853	rs12748870	2.44942e-13	3.33094	-0.673192	9.20517e-05	0.360982	-0.637841
243451974	rs12074660	4.46918e-12	6.45198	-0.89029	0.000338296	1.88955	-0.864844
243452013	rs11805838	8.882e-16	-1.59981	-1.36202	5.30509e-06	-1.77534	-1.35521
243452864	rs10926982	2.32263e-13	3.72303	-1.11843	6.88206e-05	0.543504	-1.11121
243453119	rs12079656	3.74265e-12	6.27959	-0.895316	0.000301123	1.77315	-0.864844
243453615	rs143755285	6.66916e-15	-1.96599e-10	-0.945779	4.8935e-05	-1.96599e-10	-0.908716
243453703	rs78868737	4.471e-14	0.956926	-2.80924e-10	0.000129668	0.065764	-2.80924e-10
243453765	rs79753779	2.52799e-15	-1.91585	-2.80924e-10	1.72089e-05	-1.95378	-2.80924e-10
243453910	rs12091558	3.76151e-12	6.27959	-0.89029	0.000301123	1.77315	-0.864844
243453958	rs192542580	2.45771e-14	0.358543	-2.80924e-10	2.14684e-05	-1.73263	-2.80924e-10
243454014	rs10803133	2.1705e-13	3.65232	-1.11546	6.91972e-05	0.545956	-1.1082
243454083	rs10754800	9.12873e-16	-1.57793	-1.3565	5.47902e-06	-1.74909	-1.34919
243454140	rs74875079	4.245e-14	0.905056	-2.80924e-10	0.000124183	0.0225467	-2.80924e-10
243454680	rs11807162	1.57287e-15	-1.05037	-1.34	7.94196e-06	-1.39526	-1.33179
243456289	rs4658555	3.84273e-14	-1.96599e-10	0.805495	0.000333633	-1.96599e-10	1.01083
243456802	rs145402854	6.37104e-15	-1.96599e-10	-0.991509	4.90252e-05	-1.96599e-10	-0.906875
243457583	rs146950336	5.04545e-15	-1.96599e-10	-1.22479	3.59802e-05	-1.96599e-10	-1.21624
243458502	rs3943093	4.55952e-12	6.39937	-0.817671	0.000349974	1.83583	-0.777181
243458624	rs149311573	3.26271e-15	-1.66071	-2.80924e-10	5.0594e-05	-0.875377	-2.80924e-10
243458922	rs2490395	4.92045e-14	2.00135	-0.948632	1.95405e-05	-0.898206	-0.928514
243460138	rs187973794	5.88809e-15	-1.07034	-2.80924e-10	0.000109573	-0.102618	-2.80924e-10
243460555	rs76473275	2.18042e-15	-0.67131	-1.39245	1.7299e-05	-0.553978	-1.39458
243460594	rs72759804	1.67002e-14	-0.0278505	-2.80924e-10	6.55037e-05	-0.617103	-2.80924e-10
243461647	rs149097301	6.66028e-15	-1.96599e-10	-0.94711	5.29143e-05	-1.96599e-10	-0.830536
243462153	rs10926984	2.40979e-15	-0.575984	-1.38775	1.96451e-05	-0.42978	-1.3916
243462367	rs2484639	5.51631e-14	2.12588	-0.958862	1.98621e-05	-0.876888	-0.933507
243462417	rs2484640	3.18524e-13	3.85026	-0.929831	4.84831e-05	-0.0143325	-0.903662
243462523	rs2490392	7.68463e-16	-1.70967	-1.39697	6.48661e-06	-1.5322	-1.39727
243463539	rs59614702	4.86676e-14	1.04174	-2.80924e-10	0.000139185	0.136596	-2.80924e-10
243463813	rs77827181	8.40144e-16	-1.90332	-1.11413	1.1418e-05	-1.32082	-1.04319
243463893	rs6658460	1.02037e-14	-0.520523	-2.80924e-10	3.48557e-05	-1.24799	-2.80924e-10
243464416	rs2636321	4.5126e-14	1.81594	-0.849755	1.89282e-05	-1.02236	-0.836197
243464666	rs35166125	3.45723e-15	-1.60281	-2.80924e-10	1.77306e-05	-1.92392	-2.80924e-10
243464773	rs115516084	2.42144e-15	-1.95891	-2.80924e-10	1.78778e-05	-1.91565	-2.80924e-10
243464929	rs141905181	9.64973e-15	-1.96599e-10	-0.576342	7.14681e-05	-1.96599e-10	-0.529958
243466179	rs79413051	4.77409e-15	-1.96599e-10	-1.28007	3.36991e-05	-1.96599e-10	-1.28174
243466991	rs6692535	4.84163e-14	1.03656	-2.80924e-10	0.000138584	0.132266	-2.80924e-10
243467236	rs12084733	3.45812e-13	3.87069	-0.868073	8.84738e-05	0.520091	-0.836594
243467611	rs10926986	1.58473e-15	-0.990171	-1.39269	1.12962e-05	-0.979977	-1.39476
243467689	rs12085949	3.30891e-13	3.8361	-0.877584	8.56568e-05	0.497524	-0.846385
243468694	rs12759571	3.4165e-13	3.86358	-0.873065	9.12989e-05	0.556662	-0.841733
243469029	rs12758920	3.45812e-13	3.87069	-0.868073	8.84738e-05	0.520091	-0.836594
243469669	rs2490391	8.79744e-15	0.306874	-0.975685	1.04692e-05	-1.48838	-0.962395
243469946	rs61833916	1.65129e-15	-0.955149	-1.38656	1.17316e-05	-0.944775	-1.39215
243470453	rs2932634	8.99794e-15	0.329409	-0.975685	1.05785e-05	-1.47799	-0.962395
243470498	rs115779001	7.04634e-15	-0.890763	-2.80924e-10	2.31675e-05	-1.65646	-2.80924e-10
243470508	rs115493270	4.39267e-14	0.939252	-2.80924e-10	0.000127771	0.0510296	-2.80924e-10
243470815	rs147089981	1.08673e-12	4.14766	-2.80924e-10	0.000127025	0.0451772	-2.80924e-10
243471192	rs953492	3.93043e-14	1.78504	-0.956978	2.07488e-05	-0.82332	-0.943399
243471462	rs976529	2.4892e-15	-1.93131	-2.80924e-10	2.74082e-05	-1.48837	-2.80924e-10
243471949	rs10926987	3.43825e-13	3.87069	-0.873834	8.84737e-05	0.520091	-0.836595
243472187	rs12061451	3.43825e-13	3.87069	-0.873834	8.84737e-05	0.520091	-0.836595
243472664	rs11809042	3.55432e-13	3.90886	-0.878799	9.0243e-05	0.545031	-0.841734
243472801	rs6429422	2.87846e-12	6.05145	-0.929713	0.00029112	1.76252	-0.887993
243473189	rs144024343	2.48859e-15	-1.93156	-2.80924e-10	2.25246e-05	-1.6846	-2.80924e-10
243473549	rs11587819	3.31058e-15	-1.64615	-2.80924e-10	1.78789e-05	-1.91559	-2.80924e-10
243473626	rs79489867	2.58852e-15	-1.89219	-2.80924e-10	1.86418e-05	-1.8738	-2.80924e-10
243473964	rs151220211	4.54671e-15	-1.96599e-10	-1.32887	3.31194e-05	-1.96599e-10	-1.29909
243474536	rs2783971	3.40785e-14	1.62866	-0.943268	1.98583e-05	-0.887099	-0.923489
243475044	rs141660644	2.43655e-15	-1.95269	-2.80924e-10	1.73048e-05	-1.94822	-2.80924e-10
243475976	rs4658392	1.953e-15	-0.798376	-1.37553	1.26094e-05	-0.882309	-1.38246
243476028	rs2992633	1.97124e-15	-0.786662	-1.37795	1.33893e-05	-0.822292	-1.38246
243476441	rs79666393	4.56809e-14	0.978409	-2.80924e-10	0.000113514	-0.0672839	-2.80924e-10
243478116	rs6703616	4.42787e-14	0.947232	-2.80924e-10	0.000128624	0.0576812	-2.80924e-10
243479013	rs141522436	3.02444e-15	-1.73655	-2.80924e-10	2.03802e-05	-1.78465	-2.80924e-10
243479619	rs138874064	3.88106e-15	-1.48716	-2.80924e-10	1.74886e-05	-1.93766	-2.80924e-10
243480036	rs137903012	2.53615e-14	0.389961	-2.80924e-10	7.51112e-05	-0.48024	-2.80924e-10
243481431	rs2783972	7.49294e-15	0.15879	-0.988101	1.01286e-05	-1.52628	-0.957562
243481556	rs2636323	7.44552e-15	0.134941	-0.970601	1.01323e-05	-1.54999	-0.933498
243482802	rs111916956	2.81045e-15	-1.80993	-2.80924e-10	1.74737e-05	-1.93851	-2.80924e-10
243483279	rs10926988	3.02428e-13	3.90441	-1.03584	8.20717e-05	0.583653	-0.975269
243483326	rs2802727	2.40096e-15	-0.591356	-1.37605	1.56207e-05	-0.669821	-1.38079
243483365	rs12145004	7.35729e-16	-1.81571	-1.33445	7.99265e-06	-1.37788	-1.3428
243483368	rs10926989	2.94331e-13	3.86973	-1.02829	8.08743e-05	0.560806	-0.967119
243483754	rs12145833	2.28098e-15	-0.645117	-1.37355	1.48592e-05	-0.722014	-1.37858
243485126	rs68192516	3.1669e-13	3.75431	-0.839661	8.56937e-05	0.460191	-0.808622
243485165	rs6671845	3.91428e-14	0.823944	-2.80924e-10	0.000116086	-0.0448762	-2.80924e-10
243486164	rs12746994	1.10204e-14	-0.443526	-2.80924e-10	2.94763e-05	-1.41562	-2.80924e-10
243486252	rs2451668	6.61456e-15	-0.0689255	-0.885073	1.02665e-05	-1.61294	-0.857378
243486995	rs6701247	3.96339e-14	0.836413	-2.80924e-10	0.000117294	-0.0345246	-2.80924e-10
243487395	rs138797692	3.03463e-15	-1.73318	-2.80924e-10	1.80589e-05	-1.90557	-2.80924e-10
243487861	rs12058508	7.67087e-13	4.8611	-1.06177	0.000104489	0.799089	-0.949222
243488186	rs10158537	2.47864e-13	3.76417	-1.09456	7.10705e-05	0.549683	-1.08522
243491353	rs2970546	7.37705e-15	0.179355	-1.02425	9.82566e-06	-1.52386	-0.990353
243491421	rs150922496	4.35558e-15	-1.37181	-2.80924e-10	1.85833e-05	-1.87695	-2.80924e-10
243492567	rs10926991	3.30357e-13	4.08483	-1.12793	8.18579e-05	0.674667	-1.06889
243492643	rs2490400	1.11675e-15	-1.36397	-1.36888	1.62819e-05	-0.628932	-1.38022
243492870	rs78239548	6.51525e-15	-1.96599e-10	-0.969126	5.27437e-05	-1.96599e-10	-0.833765
243493124	rs2451669	8.04274e-15	0.23922	-0.997722	1.07581e-05	-1.46089	-0.962664
243493484	rs2636324	9.66641e-15	0.516316	-1.09093	7.52498e-06	-1.72084	-1.06014
243493907	rs2275155	3.19344e-13	4.04767	-1.12467	8.26493e-05	0.680693	-1.0653
243494739	rs10926992	1.02842e-15	-1.42035	-1.39489	1.42001e-05	-0.750183	-1.39578
243495444	rs2802726	6.9162e-15	0.160635	-1.07004	7.38826e-06	-1.75157	-1.04775
243495595	rs2802725	1.17811e-14	0.684834	-1.06161	8.20606e-06	-1.65964	-1.03469
243495986	rs5027879	9.31204e-16	-1.51722	-1.39733	1.17788e-05	-0.935479	-1.39743
243496034	rs5027880	9.37919e-16	-1.51078	-1.39658	1.27574e-05	-0.856036	-1.39706
243498108	rs12065580	1.32813e-13	3.12138	-1.07571	5.35373e-05	0.192651	-1.01148
243498312	rs2802723	4.85751e-15	-0.283924	-0.978823	9.44694e-06	-1.60569	-0.947825
243498533	rs2802722	4.99281e-15	-0.27995	-0.955323	9.17437e-06	-1.66431	-0.91849
243499744	rs2783968	3.908e-15	-0.5024	-0.977846	8.48205e-06	-1.71343	-0.947823
243499758	rs2783967	3.69318e-15	-0.54486	-0.991922	8.32249e-06	-1.71785	-0.962399
243499947	rs2783966	4.15012e-15	-0.446559	-0.973576	8.84045e-06	-1.67647	-0.943403
243500010	rs189178533	4.25572e-15	-1.96599e-10	-1.39501	3.00361e-05	-1.96599e-10	-1.39681
243500397	rs2783965	4.09599e-15	-0.46446	-0.968805	8.61298e-06	-1.70747	-0.938466
243500664	rs2783964	4.6055e-15	-0.423591	-0.892431	9.45168e-06	-1.69027	-0.862745
243500994	rs10926994	1.22568e-13	3.1138	-1.1484	4.71068e-05	0.143011	-1.0898
243501013	rs116629663	2.76812e-15	-1.8251	-2.80924e-10	3.90936e-05	-1.13325	-2.80924e-10
243501047	rs2636319	4.03059e-15	-0.522732	-0.926627	8.83863e-06	-1.73144	-0.888641
243501056	rs2636320	4.07551e-15	-0.522732	-0.915544	8.88501e-06	-1.73144	-0.883407
243501583	rs2783963	3.0566e-15	-0.374001	-1.35197	2.03135e-05	-0.418538	-1.36938
243501763	rs2802729	2.99893e-15	-0.924716	-0.8203	8.76031e-06	-1.86768	-0.761298
243502036	rs75904486	2.84475e-15	-1.7978	-2.80924e-10	1.70392e-05	-1.96369	-2.80924e-10
243502623	rs10926995	4.99114e-15	-0.596122	-0.639485	1.27284e-05	-1.66125	-0.594129
243503764	rs2992632	1.42032e-11	7.76345	-1.0455	0.00236771	4.02882	-1.05835
243504108	rs2256126	1.61546e-11	7.9022	-1.05551	0.00261464	4.13784	-1.06817
243505047	rs4146671	6.63411e-13	4.26041	-0.606289	0.000124682	0.458255	-0.431699
243505841	rs4658558	3.68124e-14	1.84167	-1.0791	1.08179e-05	-1.39872	-1.01929
243505950	rs4658559	3.02974e-11	8.49433	-1.01878	0.00381813	4.48041	-1.03211
243506630	rs78425903	2.7782e-14	-1.26279	1.74391	0.00105655	0.107339	2.05621
243507093	rs74974257	2.54119e-15	-1.91064	-2.80924e-10	2.02554e-05	-1.79079	-2.80924e-10
243507706	rs139427699	7.43414e-15	-0.837188	-2.80924e-10	2.77011e-05	-1.47774	-2.80924e-10
243510769	rs75179745	4.35973e-15	-1.96599e-10	-1.37086	3.07353e-05	-1.96599e-10	-1.3738
243511813	rs112640317	2.63234e-15	-1.8754	-2.80924e-10	1.87789e-05	-1.86647	-2.80924e-10
243511901	rs80076701	1.56997e-14	-1.28621	1.19658	0.000411162	-0.277919	1.4977
243512243	rs73118350	1.56999e-14	-1.18208	1.09246	0.000456548	-0.0808735	1.40536
243512317	rs10803136	2.38346e-12	6.31809	-1.38506	8.16544e-06	-1.36224	-1.33706
243512509	rs139495149	7.656e-15	-0.807782	-2.80924e-10	3.2916e-05	-1.30525	-2.80924e-10
243513047	rs10754803	9.34569e-15	0.491342	-1.0997	9.03403e-06	-1.56694	-1.03127
243514959	rs77240535	2.60924e-15	-1.88421	-2.80924e-10	1.86064e-05	-1.87571	-2.80924e-10
243515980	rs74666281	1.95015e-15	-0.823306	-1.35206	1.34356e-05	-0.862411	-1.33889
243517825	rs78450135	2.06832e-14	-1.23721	1.42326	0.000554184	-0.201296	1.71958
243518151	rs2802728	1.5994e-14	-1.22506	1.154	0.000460163	-0.121994	1.45437
243518691	rs4658560	8.15805e-15	0.361702	-1.10597	8.61737e-06	-1.58645	-1.05898
243520745	rs151044786	3.20267e-15	-1.67929	-2.80924e-10	4.10275e-05	-1.08497	-2.80924e-10
243520869	rs77406868	2.41403e-11	7.24837	-2.80924e-10	3.3655e-05	-1.28305	-2.80924e-10
243521042	rs2970547	1.41168e-14	-1.25491	1.05901	0.000425403	-0.169202	1.42303
243521055	rs2932631	1.52376e-14	-1.23827	1.11876	0.000465636	-0.142842	1.48704
243522887	rs117872118	8.53265e-15	-1.96599e-10	-0.699371	7.03207e-05	-1.96599e-10	-0.546143
243522906	rs2490393	3.97951e-11	8.82422	-1.076	0.00496116	4.79905	-1.08887
243522955	rs74950259	2.35855e-14	-1.19229	1.50965	0.000710075	-0.102518	1.86868
243523840	rs73118358	1.98864e-14	-1.05567	1.20244	0.000868957	0.370005	1.59808
243525311	rs61833945	2.37297e-15	-0.643357	-1.33577	1.53205e-05	-0.750557	-1.31946
243526377	rs143072788	4.25002e-15	-1.96599e-10	-1.39635	3.00868e-05	-1.96599e-10	-1.39512
243526476	rs1466656	2.26983e-14	-1.23939	1.5184	0.000855239	0.0574833	1.89469
243527431	rs117055803	1.415e-13	-1.96599e-10	2.10903	0.00111433	-1.96599e-10	2.2168
243527678	rs76897123	7.52098e-15	-1.96599e-10	-0.825576	5.95177e-05	-1.96599e-10	-0.712936
243528365	rs1467833	1.56297e-14	-1.2352	1.1411	0.000294058	-0.602455	1.48702
243529105	rs4658395	1.13561e-14	-1.02303	0.609512	0.00037189	0.221517	0.897871
243530479	rs115785180	3.15304e-15	-1.69491	-2.80924e-10	3.90906e-05	-1.13333	-2.80924e-10
243531048	rs117714169	5.31035e-15	-1.96599e-10	-1.17361	3.48075e-05	-1.96599e-10	-1.24938
243531450	rs72759841	1.4505e-14	-1.12047	0.951692	0.000619156	0.366274	1.26287
243531649	rs10927002	4.01788e-15	-0.146618	-1.3059	5.10161e-06	-1.9046	-1.26506
243532633	rs111234572	2.71882e-15	-1.84308	-2.80924e-10	1.97395e-05	-1.81659	-2.80924e-10
243533232	rs58693656	1.31508e-14	-1.05976	0.792971	0.00057915	0.468562	1.09379
243533273	rs12042959	5.10064e-15	-0.00849473	-1.20541	8.78234e-05	0.884769	-1.20865
243535038	rs11579221	9.67737e-12	6.33427	-2.80924e-10	2.7136e-05	-1.49835	-2.80924e-10
243535260	rs6695785	6.64695e-15	0.356196	-1.30531	5.91881e-06	-1.75961	-1.26146
243535650	rs77664724	5.1766e-15	-1.96599e-10	-1.19912	4.24902e-05	-1.96599e-10	-1.04994
243536488	rs72759844	1.54419e-14	-1.09519	0.989	0.000522554	0.134787	1.32473
243537133	rs142159967	2.57049e-15	-1.89918	-2.80924e-10	1.69575e-05	-1.9685	-2.80924e-10
243537729	rs58560561	5.31899e-13	4.16354	-0.730357	9.9263e-05	0.4091	-0.610537
243537914	rs57809797	1.89338e-14	-0.963556	1.06123	0.000690729	0.375246	1.36329
243537921	rs72759846	1.6829e-14	-1.04863	1.02846	0.000563665	0.206688	1.32856
243539011	rs11808637	1.05595e-15	-1.93135	-0.857482	6.47039e-06	-1.96755	-0.964421
243539532	rs66691749	1.537e-14	-1.01228	0.901422	0.000541063	0.300538	1.19379
243539911	rs4658561	1.62898e-14	-1.04863	0.9959	0.000544535	0.206688	1.29404
243541698	rs3753548	4.77943e-11	8.9278	-0.996406	0.00642423	4.96323	-0.994611
243541986	rs76163287	2.47624e-15	-1.93653	-2.80924e-10	2.05888e-05	-1.77446	-2.80924e-10
243542500	rs150371554	1.1458e-14	-1.96599e-10	-0.404582	0.000113632	-1.96599e-10	-0.066242
243544010	rs138331400	5.82785e-15	-1.96599e-10	-1.08062	4.9175e-05	-1.96599e-10	-0.903825
243544260	rs35872799	4.80725e-15	-1.27315	-2.80924e-10	2.00377e-05	-1.8016	-2.80924e-10
243544330	rs72759851	1.51337e-14	-1.29292	1.16658	0.000706382	0.269702	1.49124
243544382	rs61833949	3.09956e-15	-1.71201	-2.80924e-10	4.21859e-05	-1.05712	-2.80924e-10
243544827	rs1538774	4.79009e-11	8.9399	-1.00628	0.00572858	4.85852	-1.00451
243544850	rs10927003	4.92192e-15	0.0996249	-1.3492	4.97716e-06	-1.87887	-1.31548
243546516	rs4658562	1.05392e-14	-1.06778	0.579613	0.000344567	0.177191	0.865888
243546954	rs12239876	9.44907e-15	-1.2292	0.631846	0.0002828	-0.0762221	0.921751
243547098	rs72759853	1.09375e-14	-1.09519	0.64411	0.000353844	0.134787	0.93486
243547186	rs75940779	2.70748e-15	-1.84725	-2.80924e-10	1.96489e-05	-1.82119	-2.80924e-10
243547345	rs12023775	3.87024e-13	4.01602	-0.900808	7.65967e-05	0.30662	-0.767275
243547752	rs143626072	4.25706e-15	-1.96599e-10	-1.39469	3.01936e-05	-1.96599e-10	-1.39158
243547816	rs151010172	4.07053e-15	-1.4395	-2.80924e-10	4.87543e-05	-0.912416	-2.80924e-10
243548308	rs115766721	1.88525e-13	2.39596	-2.80924e-10	3.68901e-05	-1.19127	-2.80924e-10
243548722	rs12239149	1.0869e-14	-1.18188	0.724523	0.000372153	0.114337	1.00576
243548994	rs72759855	1.61724e-14	-1.17549	1.11552	0.000812034	0.479535	1.4208
243549522	rs7531548	1.1841e-14	-1.26465	0.892947	0.000398805	0.00447394	1.18479
243550647	rs12048498	4.56086e-15	-0.118966	-1.20679	9.15035e-05	0.911185	-1.19402
243550901	rs144346393	2.82163e-15	-1.80596	-2.80924e-10	1.98878e-05	-1.8091	-2.80924e-10
243551844	rs72759858	1.17717e-14	-1.13552	0.757949	0.00040652	0.151995	1.05643
243552335	rs12116461	8.58762e-16	-1.73475	-1.26079	3.0989e-05	-0.109948	-1.25563
243552459	rs367724703	7.75409e-15	-1.96599e-10	-0.795052	5.15295e-05	-1.96599e-10	-0.857056
243555105	rs77149735	1.72018e-13	2.30433	-2.80924e-10	2.32704e-05	-1.65203	-2.80924e-10
243555219	rs10803138	7.16261e-11	9.24802	-0.912079	0.00873033	5.19718	-0.921831
243556780	rs78200342	4.5293e-15	-1.96599e-10	-1.3327	3.22805e-05	-1.96599e-10	-1.32475
243557659	rs10927006	4.74604e-15	-0.042066	-1.2439	7.53609e-05	0.755488	-1.23241
243557838	rs140370072	7.34769e-15	-0.848885	-2.80924e-10	2.38169e-05	-1.62881	-2.80924e-10
243558394	rs58417768	1.16099e-14	-1.08196	0.690542	0.00042782	0.275022	0.984471
243558785	rs61833951	7.41627e-16	-1.77746	-1.36472	7.73935e-06	-1.40916	-1.34373
243559316	rs76017671	2.69352e-15	-1.85242	-2.80924e-10	1.92349e-05	-1.84248	-2.80924e-10
243561222	rs146660597	9.649e-15	-0.576417	-2.80924e-10	0.000157422	0.259719	-2.80924e-10
243561795	rs115502941	2.44099e-15	-1.95087	-2.80924e-10	1.7113e-05	-1.95937	-2.80924e-10
243562546	rs67807908	2.10023e-14	-0.987465	1.18883	0.00127072	0.849732	1.4984
243563644	rs11801170	2.44831e-15	-1.94787	-2.80924e-10	1.71856e-05	-1.95514	-2.80924e-10
243564036	rs115450612	2.43297e-15	-1.95416	-2.80924e-10	1.7159e-05	-1.95669	-2.80924e-10
243564608	rs116833725	1.26783e-14	-0.303378	-2.80924e-10	3.34324e-05	-1.28968	-2.80924e-10
243564722	rs12029086	2.59112e-15	-0.591474	-1.29971	4.56809e-05	0.313015	-1.29054
243566445	rs73118401	2.39751e-15	-1.96884	-2.80924e-10	1.77684e-05	-1.92179	-2.80924e-10
243566645	rs79105724	1.24753e-14	-1.21495	0.895431	0.000421509	0.0240994	1.22053
243566904	rs4658566	1.64193e-14	-1.1545	1.10969	0.000866663	0.516291	1.44915
243567270	rs57481730	2.4052e-15	-1.96564	-2.80924e-10	1.74732e-05	-1.93854	-2.80924e-10
243567609	rs72759861	1.22393e-14	-1.19616	0.857541	0.000430423	0.0855261	1.18003
243568202	rs57296950	2.41004e-15	-1.96363	-2.80924e-10	1.7385e-05	-1.9436	-2.80924e-10
243568320	rs56133851	1.01259e-14	-0.528172	-2.80924e-10	0.000167311	0.320644	-2.80924e-10
243569429	rs114417969	7.12269e-15	-0.879986	-2.80924e-10	2.18931e-05	-1.71304	-2.80924e-10
243570406	rs77463487	1.11324e-14	-0.433415	-2.80924e-10	2.39187e-05	-1.62455	-2.80924e-10
243570530	rs12120901	2.51465e-15	-1.92114	-2.80924e-10	2.71469e-05	-1.49795	-2.80924e-10
243570531	rs13374280	9.70296e-15	-1.27459	0.70375	0.000316054	-0.073621	1.03032
243571001	rs13374290	9.79684e-15	-1.21495	0.653743	0.000330252	0.0240994	0.976548
243572480	rs144613183	4.25498e-15	-1.96599e-10	-1.39518	3.02335e-05	-1.96599e-10	-1.39026
243572620	rs58458185	2.40757e-15	-1.96465	-2.80924e-10	1.74263e-05	-1.94123	-2.80924e-10
243573389	rs10803140	5.8898e-15	0.136871	-1.20692	6.55153e-06	-1.79998	-1.11953
243574177	rs61242771	2.40431e-15	-1.96601	-2.80924e-10	1.74931e-05	-1.9374	-2.80924e-10
243574576	rs60543345	1.28106e-14	-1.28826	0.995259	0.000638228	0.332357	1.32713
243574754	rs72759865	1.54795e-14	-1.20014	1.09638	0.000729754	0.358535	1.43496
243575454	rs76667213	3.35195e-15	-1.63373	-2.80924e-10	1.90724e-05	-1.85097	-2.80924e-10
243575469	rs12129652	5.06625e-15	-0.0476702	-1.173	6.52183e-06	-1.8452	-1.07885
243575944	rs72759866	1.23075e-14	-1.27541	0.942342	0.00037879	-0.13287	1.27064
243577313	rs4658568	1.23786e-14	-1.24166	0.914357	0.000382447	-0.0782075	1.22559
243578188	rs72759867	1.0783e-14	-1.25017	0.784872	0.000333472	-0.0919504	1.1023
243578315	rs149049351	9.05118e-15	-1.96599e-10	-0.640376	8.22138e-05	-1.96599e-10	-0.389887
243578812	rs10927010	2.52806e-15	-0.5203	-1.39552	4.18507e-05	0.329496	-1.3946
243579112	rs10927011	4.89478e-15	-0.13889	-1.11621	6.69099e-06	-1.89736	-1.00109
243580572	rs72759870	9.66643e-15	-1.24934	0.674725	0.000319346	-0.03205	0.999117
243580755	rs139089572	2.44065e-15	-1.95101	-2.80924e-10	2.83181e-05	-1.45571	-2.80924e-10
243581075	rs73120310	2.41656e-15	-1.96093	-2.80924e-10	1.72987e-05	-1.94858	-2.80924e-10
243582014	rs77727461	2.46247e-15	-1.94211	-2.80924e-10	2.95793e-05	-1.41213	-2.80924e-10
243582190	rs73120311	2.41327e-15	-1.96229	-2.80924e-10	1.73388e-05	-1.94626	-2.80924e-10
243582224	rs2039837	9.80961e-15	-1.24082	0.68091	0.000325997	-0.01809	1.00577
243582314	rs2039838	9.59367e-15	-1.21495	0.632787	0.000322889	0.0240994	0.953999
243582374	rs115462012	1.00925e-14	-0.531482	-2.80924e-10	3.02186e-05	-1.39075	-2.80924e-10
243582464	rs61270917	2.55875e-15	-0.719041	-1.18471	7.81047e-06	-1.59662	-1.14712
243582753	rs56394517	9.42814e-15	-1.17172	0.572149	0.000324382	0.0940074	0.888706
243582771	rs55696172	9.40082e-15	-1.18064	0.578169	0.000321835	0.0796397	0.895191
243582806	rs56179302	8.59324e-15	-1.22363	0.531331	0.000285404	0.00998471	0.844713
243583274	rs4658569	8.70369e-15	-1.20623	0.526706	0.000292131	0.0382657	0.839726
243583899	rs12035042	3.19405e-15	-0.33694	-1.34504	5.88598e-05	0.591715	-1.31577
243584345	rs12037698	1.94972e-15	-0.789823	-1.38576	3.00155e-05	-0.0135872	-1.38391
243586034	rs113685081	2.41971e-15	-1.95963	-2.80924e-10	1.72652e-05	-1.95052	-2.80924e-10
243586585	rs72759872	4.15784e-15	-1.8775	0.459221	8.53479e-05	-1.16447	0.811992
243586670	rs11581792	8.50107e-15	-0.70308	-2.80924e-10	1.75747e-05	-1.93275	-2.80924e-10
243586821	rs72759873	4.14162e-15	-1.88141	0.459221	8.43576e-05	-1.17614	0.811992
243587405	rs113210797	2.40637e-15	-1.96515	-2.80924e-10	1.74491e-05	-1.93992	-2.80924e-10
243587887	rs12131952	8.66267e-16	-1.87171	-1.11513	2.75908e-05	-0.4503	-1.03143
243588601	rs7513566	2.06097e-15	-0.722672	-1.39742	3.91485e-05	0.265555	-1.3974
243588698	rs139769505	6.94286e-15	-1.96599e-10	-0.905558	4.92718e-05	-1.96599e-10	-0.901859
243588802	rs150055481	6.79294e-15	-1.96599e-10	-0.927387	4.82039e-05	-1.96599e-10	-0.923771
243589156	rs10927013	1.91897e-14	1.10199	-0.990888	9.53307e-06	-1.67836	-0.866081
243589365	rs75979659	2.49449e-15	-1.92919	-2.80924e-10	1.77417e-05	-1.92329	-2.80924e-10
243589513	rs7538558	2.14227e-15	-0.684473	-1.39693	4.12334e-05	0.316605	-1.39657
243589977	rs77376241	2.53367e-15	-1.9136	-2.80924e-10	1.80387e-05	-1.90669	-2.80924e-10
243590990	rs6429425	2.06631e-15	-0.732445	-1.38506	3.47784e-05	0.130484	-1.3807
243591020	rs72759875	4.68673e-15	-1.90344	0.604898	8.65764e-05	-1.29451	0.95633
243591738	rs188926180	1.71435e-14	-1.96599e-10	-0.00165123	9.84468e-05	-1.96599e-10	-0.209694
243592380	rs12136239	2.90523e-15	-0.379592	-1.39717	4.88941e-05	0.486136	-1.39569
243592597	rs12132986	2.77049e-15	-0.42689	-1.39736	4.08947e-05	0.30912	-1.39733
243592676	rs10927014	2.91235e-15	-0.377217	-1.39709	3.97495e-05	0.280758	-1.39737
243593066	rs143216278	4.37038e-14	0.934163	-2.80924e-10	5.78753e-05	-0.740918	-2.80924e-10
243593143	rs6669127	3.08505e-15	-0.319355	-1.39735	5.26585e-05	0.560865	-1.39625
243593660	rs12049318	2.78092e-15	-0.424019	-1.39647	4.62949e-05	0.430844	-1.39502
243593930	rs146372106	2.62329e-15	-1.87884	-2.80924e-10	1.87114e-05	-1.87008	-2.80924e-10
243594202	rs12138272	2.26075e-15	-0.630819	-1.39676	4.43638e-05	0.38799	-1.39477
243594305	rs113081936	2.40101e-15	-1.96738	-2.80924e-10	1.75851e-05	-1.93216	-2.80924e-10
243594383	rs113572283	3.37038e-15	-1.62825	-2.80924e-10	1.8116e-05	-1.90242	-2.80924e-10
243594664	rs7537757	2.22814e-15	-0.644863	-1.39724	4.64181e-05	0.434366	-1.39589
243595070	rs112837551	2.39987e-15	-1.96786	-2.80924e-10	1.76275e-05	-1.92975	-2.80924e-10
243595136	rs10927016	2.27351e-15	-0.625055	-1.39689	3.65554e-05	0.197039	-1.39742
243595813	rs10927017	2.29032e-15	-0.617231	-1.39735	4.51042e-05	0.406012	-1.39625
243596231	rs12140393	2.25966e-15	-0.630819	-1.39724	4.43145e-05	0.38799	-1.39589
243596284	rs12140431	2.25933e-15	-0.630819	-1.39739	4.42914e-05	0.38799	-1.39641
243596287	rs12140432	2.52369e-15	-0.5203	-1.39725	4.17335e-05	0.329496	-1.3974
243596371	rs12118439	2.25927e-15	-0.630819	-1.39741	4.42847e-05	0.38799	-1.39656
243596752	rs80068158	4.02731e-15	-1.88711	0.436937	8.09156e-05	-1.19348	0.787676
243596781	rs138800144	4.77443e-15	-1.96599e-10	-1.28	3.42166e-05	-1.96599e-10	-1.2665
243597228	rs12039979	2.35382e-15	-0.589844	-1.39739	4.67619e-05	0.442268	-1.39641
243598234	rs10803142	3.05011e-14	1.47189	-0.897402	1.19527e-05	-1.55159	-0.76666
243598670	rs2039839	2.77776e-14	1.38195	-0.900993	1.19289e-05	-1.54858	-0.771662
243598811	rs75551888	4.19953e-15	-1.90144	0.493146	8.22036e-05	-1.239	0.848985
243598993	rs12049124	2.35926e-15	-0.59657	-1.38835	1.79602e-05	-0.526488	-1.38456
243600201	rs10927018	2.30844e-15	-0.614964	-1.39173	1.56049e-05	-0.66441	-1.38722
243600718	rs72759878	4.17541e-15	-1.90144	0.487384	8.1689e-05	-1.239	0.842705
243600734	rs10927019	2.11965e-15	-0.699918	-1.3921	1.37321e-05	-0.791764	-1.38771
243600963	rs12117986	1.64874e-15	-0.951526	-1.39173	1.21925e-05	-0.911174	-1.38722
243601337	rs148116838	5.70133e-15	-1.10257	-2.80924e-10	3.15246e-05	-1.34844	-2.80924e-10
243601590	rs59653451	1.64635e-15	-0.956359	-1.38835	1.27479e-05	-0.86928	-1.38456
243601935	rs12119001	1.72623e-15	-0.906774	-1.39056	1.34089e-05	-0.817632	-1.38566
243602390	rs10927020	6.94569e-16	-1.83217	-1.37557	1.07758e-05	-1.06036	-1.36155
243602650	rs7524530	1.74969e-15	-0.89419	-1.38964	1.36019e-05	-0.804531	-1.38447
243603132	rs6685276	1.76772e-15	-0.88153	-1.39205	1.37386e-05	-0.791356	-1.38764
243603874	rs11809721	1.76648e-15	-0.88153	-1.39275	1.37255e-05	-0.791356	-1.3886
243603925	rs71652486	4.48755e-14	0.960621	-2.80924e-10	1.80004e-05	-1.90882	-2.80924e-10
243604157	rs72759879	1.62389e-12	4.54931	-2.80924e-10	3.84702e-05	-1.14932	-2.80924e-10
243604733	rs61833161	1.68173e-15	-0.931717	-1.39173	1.30447e-05	-0.843606	-1.38722
243604964	rs12144227	1.86425e-15	-0.825106	-1.39531	1.18928e-05	-0.930976	-1.3923
243606579	rs7551067	1.86514e-15	-0.825106	-1.39483	1.19016e-05	-0.930976	-1.39156
243606691	rs12140679	1.86514e-15	-0.825106	-1.39483	1.19016e-05	-0.930976	-1.39156
243607050	rs116877980	4.59205e-15	-1.96599e-10	-1.31895	3.33724e-05	-1.96599e-10	-1.29148
243607157	rs77509857	4.50149e-15	-1.91727	0.578406	8.54275e-05	-1.29338	0.941839
243607277	rs115995640	4.30677e-15	-1.38308	-2.80924e-10	2.2861e-05	-1.66978	-2.80924e-10
243608570	rs115136989	2.39808e-15	-1.9686	-2.80924e-10	1.89311e-05	-1.8584	-2.80924e-10
243608642	rs6702894	3.63766e-15	-1.00429	-0.547645	5.85389e-05	-0.328299	-0.401219
243608667	rs6702982	1.70616e-15	-0.9147	-1.39433	1.22979e-05	-0.898961	-1.39082
243608833	rs6665625	1.70664e-15	-0.9147	-1.39405	1.23029e-05	-0.898961	-1.39042
243608967	rs6703335	5.41511e-14	1.95345	-0.804947	1.69024e-05	-1.30696	-0.664787
243609927	rs3006925	3.69808e-11	9.06693	-1.39205	0.000620563	3.02716	-1.39574
243611266	rs4403617	2.45416e-15	-0.564431	-1.38106	1.866e-05	-0.496749	-1.37608
243611301	rs4658570	4.88364e-15	-1.92596	0.668574	8.7111e-05	-1.37189	1.03986
243611422	rs193184409	7.01865e-15	-1.96599e-10	-0.894701	5.12093e-05	-1.96599e-10	-0.863288
243611946	rs4658571	4.20772e-15	-1.92184	0.515491	7.48668e-05	-1.35684	0.873338
243613000	rs2997488	2.40372e-15	-1.96626	-2.80924e-10	1.76185e-05	-1.93026	-2.80924e-10
243613397	rs12022497	7.93946e-15	-1.96599e-10	-0.771427	6.15217e-05	-1.96599e-10	-0.679819
243613748	rs11800122	2.64929e-15	-0.478557	-1.39042	2.58313e-05	-0.155858	-1.39177
243613834	rs57753663	2.15322e-15	-0.678998	-1.39731	2.23828e-05	-0.294071	-1.39685
243614180	rs2997490	1.39067e-13	3.37002	-1.27833	1.22491e-05	-1.02479	-1.26896
243614681	rs2997494	2.09194e-15	-0.785935	-1.31924	5.19415e-06	-1.82034	-1.33134
243614705	rs12127073	6.8802e-16	-1.84643	-1.37078	1.6623e-05	-0.622162	-1.36626
243614955	rs73120326	2.62247e-15	-1.87915	-2.80924e-10	2.88075e-05	-1.43857	-2.80924e-10
243615023	rs12127169	6.36519e-16	-1.91972	-1.37529	1.44221e-05	-0.759294	-1.37115
243615247	rs73120328	2.59599e-15	-1.8893	-2.80924e-10	2.86829e-05	-1.44291	-2.80924e-10
243615318	rs12739982	4.08014e-11	7.7732	-2.80924e-10	0.00399659	3.49399	-2.80924e-10
243615319	rs12739983	3.93777e-11	7.73768	-2.80924e-10	0.00389173	3.4674	-2.80924e-10
243615589	rs10803143	1.37452e-13	3.30853	-1.22853	1.26217e-05	-1.04639	-1.21741
243615696	rs73120329	2.62554e-15	-1.87798	-2.80924e-10	2.88893e-05	-1.43574	-2.80924e-10
243615786	rs12743377	5.02282e-11	7.98106	-2.80924e-10	0.00467099	3.64992	-2.80924e-10
243615789	rs12743378	4.84583e-11	7.94519	-2.80924e-10	0.00454679	3.62297	-2.80924e-10
243615878	rs11799593	2.63003e-15	-1.87628	-2.80924e-10	2.96357e-05	-1.41023	-2.80924e-10
243616152	rs148205587	5.47632e-15	-1.96599e-10	-1.14284	4.39462e-05	-1.96599e-10	-1.01624
243616265	rs11801121	2.50489e-15	-1.92503	-2.80924e-10	2.5474e-05	-1.56155	-2.80924e-10
243616556	rs34297271	2.24024e-11	7.17365	-2.80924e-10	0.0016911	2.63393	-2.80924e-10
243617092	rs12028447	6.5855e-16	-1.88044	-1.38054	1.62357e-05	-0.635595	-1.3764
243617188	rs11810833	1.73682e-11	6.91912	-2.80924e-10	0.00178728	2.68924	-2.80924e-10
243617708	rs74150999	2.46862e-15	-1.93961	-2.80924e-10	1.79931e-05	-1.90922	-2.80924e-10
243617847	rs12046990	6.80682e-16	-1.8951	-1.33283	1.38527e-05	-0.841476	-1.32925
243617848	rs12022077	6.77834e-16	-1.90048	-1.33164	1.35773e-05	-0.862776	-1.32803
243618064	rs10927022	6.64505e-16	-1.88665	-1.36534	1.38694e-05	-0.809137	-1.36039
243618183	rs34862954	2.1655e-11	7.13972	-2.80924e-10	0.00165089	2.60986	-2.80924e-10
243618185	rs34788824	7.3841e-11	8.3664	-2.80924e-10	0.00624545	3.9404	-2.80924e-10
243618209	rs72759884	7.36105e-11	8.36327	-2.80924e-10	0.00568482	3.84634	-2.80924e-10
243618317	rs11799609	2.16051e-11	7.13741	-2.80924e-10	0.00164819	2.60822	-2.80924e-10
243618350	rs61833165	9.88669e-16	-1.48441	-1.37026	2.22862e-05	-0.323156	-1.37209
243618673	rs148470799	4.30964e-15	-1.96599e-10	-1.38242	3.00386e-05	-1.96599e-10	-1.39673
243619130	rs35488407	1.76961e-11	6.93783	-2.80924e-10	0.00136907	2.42268	-2.80924e-10
243619233	rs72759886	5.18766e-15	-1.90496	0.707969	9.46006e-05	-1.39926	1.14972
243620356	rs72759887	6.67826e-11	8.26593	-2.80924e-10	0.00547979	3.80961	-2.80924e-10
243622453	rs115662459	9.64836e-15	-0.576483	-2.80924e-10	2.82056e-05	-1.45969	-2.80924e-10
243623023	rs2226029	8.63426e-16	-1.93809	-1.05203	6.78242e-06	-1.9685	-0.91638
243625415	rs79168525	2.65406e-15	-1.86718	-2.80924e-10	1.71333e-05	-1.95819	-2.80924e-10
243626236	rs144565774	2.83889e-15	-1.79986	-2.80924e-10	1.76271e-05	-1.92977	-2.80924e-10
243626802	rs148842873	5.32894e-15	-1.96599e-10	-1.17012	3.45632e-05	-1.96599e-10	-1.25642
243627135	rs67312095	1.11376e-11	6.47481	-2.80924e-10	0.00156727	2.55788	-2.80924e-10
243627522	rs77086762	4.37686e-15	-1.96599e-10	-1.36694	3.07719e-05	-1.96599e-10	-1.37261
243627539	rs148029965	4.53273e-15	-1.96599e-10	-1.33195	3.35062e-05	-1.96599e-10	-1.28748
243629164	rs946823	1.64813e-15	-1.96475	-0.378874	1.44738e-05	-1.96316	-0.163708
243630145	rs10927024	1.02215e-15	-1.80403	-1.01734	7.14599e-06	-1.82864	-1.00402
243633241	rs34237495	2.7982e-15	-1.8143	-2.80924e-10	1.70523e-05	-1.96292	-2.80924e-10
243633379	rs80180786	6.48952e-15	-1.96599e-10	-0.973083	4.24731e-05	-1.96599e-10	-1.05034
243633508	rs80172520	2.88241e-15	-1.78465	-2.80924e-10	1.74016e-05	-1.94265	-2.80924e-10
243633569	rs60131673	2.49828e-15	-1.92767	-2.80924e-10	1.84308e-05	-1.88519	-2.80924e-10
243633673	rs61833166	2.59378e-15	-1.89015	-2.80924e-10	2.31016e-05	-1.65931	-2.80924e-10
243637748	rs2994323	9.26036e-15	-1.83087	1.21334	8.24472e-05	-1.82138	1.43433
243639018	rs2994322	5.417e-15	-1.96669	0.81296	4.84486e-05	-1.83822	0.919512
243639218	rs10927025	5.65783e-13	2.69243	0.802507	0.000179276	-0.714001	1.10372
243639859	rs3006916	2.00929e-12	5.83967	-1.07741	0.000202776	1.50256	-0.989666
243640337	rs2994321	7.10095e-14	0.882812	0.53673	0.000149747	-0.411121	0.620857
243640881	rs12748751	9.30678e-13	3.22816	0.764484	0.000156963	-0.76815	1.02495
243641247	rs2994320	3.97586e-13	4.27003	-1.1279	5.10738e-05	0.180998	-1.04693
243641420	rs2994339	4.54162e-13	4.35603	-1.08085	5.66708e-05	0.231604	-0.993556
243641971	rs3006917	4.89297e-13	4.42107	-1.07137	6.88477e-05	0.415545	-0.982859
243642121	rs56020665	4.86185e-13	4.38937	-1.04606	6.0107e-05	0.251288	-0.954372
243643403	rs3006918	1.53098e-12	5.86601	-1.37562	7.29635e-05	0.869629	-1.37888
243644497	rs1008173	1.22942e-12	5.63256	-1.36154	6.73266e-05	0.777206	-1.36686
243645076	rs12125812	2.29415e-15	-0.678273	-1.33464	5.37605e-06	-1.77534	-1.34191
243645203	rs12751210	8.71326e-13	4.23276	-0.306014	4.97184e-05	-0.650925	-0.241908
243646251	rs1005723	1.17659e-12	5.60623	-1.37912	0.000103159	1.21373	-1.37666
243647208	rs2994330	3.77113e-13	4.13837	-1.0491	5.66713e-05	0.133904	-0.895845
243647354	rs3006922	8.45627e-13	5.18416	-1.28735	6.85556e-05	0.733161	-1.30472
243647497	rs10927026	1.20991e-15	-1.55922	-1.09351	6.19064e-06	-1.88891	-1.08727
243647921	rs2994329	7.36208e-13	5.05624	-1.298	5.58763e-05	0.524053	-1.30012
243648068	rs72759890	1.07269e-12	5.46619	-1.33153	0.000168754	1.65471	-1.32548
243648125	rs10927027	1.08359e-13	0.925766	0.91641	7.83642e-05	-1.3768	0.938954
243648158	rs113825057	3.53499e-15	-1.58056	-2.80924e-10	5.31676e-05	-0.82576	-2.80924e-10
243648216	rs139302348	1.23509e-14	-1.96599e-10	-0.329547	8.48185e-05	-1.96599e-10	-0.358696
243648757	rs3006923	3.76914e-12	6.48224	-1.09091	9.74111e-05	0.892779	-1.11305
243649069	rs142553495	4.82431e-15	-1.2696	-2.80924e-10	2.82277e-05	-1.4589	-2.80924e-10
243649330	rs2994328	1.62894e-12	5.79174	-1.23933	7.00354e-05	0.686435	-1.23664
243650716	rs4658574	1.88938e-12	5.94792	-1.24719	7.79479e-05	0.805148	-1.24832
243650858	rs2994327	1.97372e-12	5.98759	-1.24319	7.98019e-05	0.828653	-1.24832
243650986	rs3006924	1.62148e-12	5.79852	-1.2507	7.56083e-05	0.782054	-1.2557
243651026	rs2994326	2.64199e-15	-1.69798	-0.173763	1.53815e-05	-1.94531	-0.120739
243651119	rs41315868	2.66334e-15	-1.86369	-2.80924e-10	2.30764e-05	-1.6604	-2.80924e-10
243651806	rs12042298	2.0571e-12	5.95325	-1.16747	8.35518e-05	0.790462	-1.1642
243653439	rs884808	1.88078e-12	5.8589	-1.16273	8.26034e-05	0.780085	-1.16524
243654278	rs884328	3.65961e-12	6.33148	-0.96964	0.00010986	0.905227	-1.00523
243655452	rs3006926	7.32278e-12	6.68181	-0.626338	0.000198388	1.19064	-0.699623
243655864	rs184095465	6.80555e-15	-1.96599e-10	-0.925533	4.9904e-05	-1.96599e-10	-0.889109
243657257	rs76266738	2.93348e-13	2.83809	-2.80924e-10	6.3634e-05	-0.646061	-2.80924e-10
243657399	rs3006927	8.11583e-16	-1.95355	-1.09849	5.80607e-06	-1.95279	-1.08752
243658030	rs3006928	1.83349e-15	-1.9562	-0.280852	1.30246e-05	-1.96886	-0.263506
243658599	rs111549327	2.39689e-15	-1.9691	-2.80924e-10	2.34261e-05	-1.64536	-2.80924e-10
243659573	rs112223723	4.39671e-15	-1.36242	-2.80924e-10	1.69792e-05	-1.96722	-2.80924e-10
243659727	rs3006933	8.738e-16	-1.9098	-1.06837	7.26983e-05	0.51776	-1.03065
243661222	rs55655818	2.39291e-11	7.16328	0.0763023	0.000754904	1.62639	0.200993
243661518	rs10803144	8.6234e-16	-1.90836	-1.08302	7.99941e-06	-1.53924	-1.18061
243661742	rs74777638	2.70313e-11	7.17409	0.18739	0.00085319	1.63317	0.316601
243662027	rs9428576	1.02264e-15	-1.9055	-0.91538	0.000116474	0.838628	-0.880169
243662087	rs10927028	9.50865e-11	9.71916	-1.09989	5.86952e-06	-1.96793	-1.06151
243662190	rs12406958	2.27759e-11	7.04727	0.14292	0.000716789	1.50523	0.270341
243662518	rs12132661	6.69915e-09	12.8742	-2.80924e-10	1.90871e-05	-1.8502	-2.80924e-10
243662668	rs12134270	3.44538e-11	7.46966	0.134439	0.000972918	1.81958	0.261515
243662773	rs10927029	7.36924e-09	14.1166	-1.14702	5.60802e-06	-1.96907	-1.10594
243663893	rs14403	3.41212e-11	7.51458	0.0798262	0.00109277	1.94544	0.251827
243664098	rs72759895	2.28841e-13	2.58976	-2.80924e-10	0.00015961	0.273526	-2.80924e-10
243664164	rs60418621	2.41854e-14	-1.96599e-10	0.342479	0.000199759	-1.96599e-10	0.497904
243664614	rs113544916	2.65077e-15	-1.86842	-2.80924e-10	3.37033e-05	-1.28161	-2.80924e-10
243664642	rs1058305	2.44246e-11	7.53598	-0.275909	0.000193502	0.569225	-0.103146
243664820	rs75847692	2.65711e-11	7.34431	-2.80924e-10	6.99713e-05	-0.551124	-2.80924e-10
243664857	rs1058304	2.74734e-11	7.62292	-0.245214	0.000209195	0.614244	-0.0701866
243667048	rs70961725	5.6572e-15	-1.96599e-10	-1.11034	4.35162e-05	-1.96599e-10	-1.02608
243667216	rs67027895	3.90889e-11	7.70101	0.0293078	0.00102256	1.94173	0.189127
243667900	rs9428966	3.83753e-11	8.034	-0.322104	0.000190876	0.593543	-0.141127
243668090	rs45498504	1.20118e-06	18.0633	-2.80924e-10	1.6958e-05	-1.96847	-2.80924e-10
243669012	rs111667565	4.43454e-11	7.71915	0.137342	0.00119394	2.0142	0.271609
243669350	rs1417121	3.5657e-11	7.85984	-0.221415	0.000184122	0.492484	-0.0760957
243672000	rs9803713	3.79881e-11	7.61921	0.0825475	0.000991857	1.84718	0.253189
243672074	rs7523102	3.76807e-11	7.79522	-0.101592	0.000262664	0.674419	0.097246
243672125	rs9803993	5.08734e-11	7.86814	0.125682	0.00121696	2.00482	0.300085
243673099	rs12045585	1.68952e-13	1.8287	0.457644	0.000151558	-0.427952	0.649714
243674094	rs76243949	8.71072e-13	3.90353	0.0229244	0.00014729	-0.0687399	0.261931
243674387	rs12140414	8.4622e-13	3.86758	0.0299254	0.000150223	-0.0662606	0.279171
243674682	rs1538773	1.76952e-12	4.98008	-0.344887	6.478e-05	-0.536088	-0.0921245
243674772	rs3006936	1.31685e-12	4.77089	-0.431167	5.39172e-05	-0.630208	-0.181552
243676546	rs80139773	2.58819e-15	-1.89231	-2.80924e-10	4.75419e-05	-0.937598	-2.80924e-10
243677134	rs191429933	1.40766e-14	-1.96599e-10	-0.198755	0.000106212	-1.96599e-10	-0.13377
243677182	rs79457418	6.46279e-14	-1.96599e-10	1.32537	0.000590404	-1.96599e-10	1.5816
243677834	rs3006939	1.55349e-12	4.90802	-0.40303	5.29282e-05	-0.681309	-0.148964
243678035	rs118172368	1.28353e-14	-1.96599e-10	-0.291075	9.48572e-05	-1.96599e-10	-0.246837
243678389	rs6704286	4.79201e-15	-1.21683	-0.0594875	1.91412e-05	-1.9164	0.0690308
243678483	rs10737888	1.98893e-12	5.1341	-0.382016	5.87299e-05	-0.600829	-0.125431
243678633	rs148330962	7.78459e-15	-1.96599e-10	-0.791126	5.517e-05	-1.96599e-10	-0.78879
243679364	rs12408951	1.33411e-12	4.21908	0.133666	0.000184377	0.00684374	0.410927
243679523	rs139948671	1.22023e-13	1.96094	-2.80924e-10	1.9217e-05	-1.84341	-2.80924e-10
243679792	rs76202145	8.00392e-15	-0.76334	-2.80924e-10	1.73475e-05	-1.94576	-2.80924e-10
243680442	rs1578275	1.03127e-12	4.00865	0.0866237	0.000157664	-0.111274	0.372529
243680856	rs144367893	5.09805e-15	-1.96599e-10	-1.21441	3.60196e-05	-1.96599e-10	-1.21515
243683001	rs3006940	1.78332e-12	5.04849	-0.405535	5.67096e-05	-0.620119	-0.141147
243683675	rs180837795	8.48129e-15	-1.96599e-10	-0.705409	5.47453e-05	-1.96599e-10	-0.796518
243683806	rs112646341	5.91123e-15	-1.06642	-2.80924e-10	1.72856e-05	-1.94933	-2.80924e-10
243684019	rs946824	1.93562e-15	-1.28088	-0.901961	7.85644e-06	-1.89765	-0.840231
243685407	rs79968007	6.51018e-15	-0.969905	-2.80924e-10	1.75709e-05	-1.93297	-2.80924e-10
243685760	rs10927031	1.09557e-12	4.11123	0.04453	0.000167801	-0.00296231	0.326531
243686018	rs115995907	3.01014e-15	-1.74128	-2.80924e-10	3.40715e-05	-1.27075	-2.80924e-10
243686038	rs74390128	1.07838e-14	-1.96599e-10	-0.465225	8.15014e-05	-1.96599e-10	-0.39859
243686913	rs4515770	1.92456e-12	5.15305	-0.43387	5.75174e-05	-0.57406	-0.173062
243688150	rs7523742	3.81963e-15	-1.50312	-2.80924e-10	1.73001e-05	-1.94849	-2.80924e-10
243689432	rs75974519	6.03729e-15	-1.04532	-2.80924e-10	1.73415e-05	-1.94611	-2.80924e-10
243689543	rs79367267	2.68558e-12	5.14792	-0.095538	0.000454019	1.15374	0.165188
243689904	rs73120396	2.8471e-15	-1.43843	-0.358541	1.07223e-05	-1.91074	-0.51614
243690034	rs9428579	2.96557e-12	5.30732	-0.155763	0.000436584	1.19242	0.0873487
243690207	rs182803927	1.08177e-14	-1.96599e-10	-0.462086	7.99321e-05	-1.96599e-10	-0.418032
243690221	rs139146421	8.81748e-14	1.63605	-2.80924e-10	1.82369e-05	-1.89576	-2.80924e-10
243690401	rs78936363	6.20641e-15	-1.01769	-2.80924e-10	1.74202e-05	-1.94158	-2.80924e-10
243690491	rs13376709	6.91778e-11	6.707	1.59416	0.000320995	-1.07448	2.0467
243691341	rs73122359	2.42082e-15	-1.54203	-0.417134	1.04469e-05	-1.88286	-0.570039
243691388	rs76451913	5.76909e-15	-1.96599e-10	-1.09076	3.83207e-05	-1.96599e-10	-1.15322
243692574	rs143287659	1.06852e-13	1.82817	-2.80924e-10	1.87837e-05	-1.86622	-2.80924e-10
243693718	rs150446712	5.67326e-15	-1.96599e-10	-1.10751	3.77531e-05	-1.96599e-10	-1.16814
243694578	rs145806103	6.21891e-15	-1.96599e-10	-1.01568	4.40526e-05	-1.96599e-10	-1.01382
243694783	rs3006942	4.71995e-15	-1.26979	-0.0216858	2.03609e-05	-1.89506	0.109464
243694986	rs115171732	5.79235e-15	-1.08673	-2.80924e-10	1.80935e-05	-1.90366	-2.80924e-10
243695539	rs10927033	2.27018e-12	5.00017	-0.115828	0.000394167	1.05613	0.121432
243698394	rs116260792	2.70563e-15	-1.84794	-2.80924e-10	3.63947e-05	-1.20479	-2.80924e-10
243702266	rs7523198	3.17407e-15	-1.28256	-0.405692	1.39637e-05	-1.8749	-0.287852
243702435	rs59228876	4.62016e-15	-1.36592	0.0530825	1.57657e-05	-1.9317	-0.109677
243703179	rs72759896	6.77832e-15	-0.929543	-2.80924e-10	1.73677e-05	-1.9446	-2.80924e-10
243703344	rs7538011	4.86417e-12	5.78775	-0.141369	0.000620466	1.50984	0.12142
243703982	rs10927035	6.43774e-11	6.9608	1.26844	0.000187183	-1.32847	1.76135
243706224	rs6656918	2.57278e-12	5.67171	-0.662246	5.16586e-05	-0.422094	-0.432458
243707210	rs12065411	5.03939e-15	-1.42937	0.203381	1.8498e-05	-1.9137	0.0321517
243707664	rs73122363	5.31271e-15	-1.44	0.266835	1.96014e-05	-1.91576	0.0921502
243708293	rs148507617	5.2327e-15	-1.96599e-10	-1.18834	3.48222e-05	-1.96599e-10	-1.24895
243708470	rs10927036	9.29437e-15	-1.09277	0.478907	3.70602e-05	-1.93552	0.748852
243709454	rs10803146	6.66531e-13	4.5721	-0.913283	0.000111037	0.715284	-0.804626
243710190	rs7517340	4.06758e-13	4.26265	-1.0977	2.52217e-05	-0.587825	-0.983679
243710407	rs1121276	2.69983e-14	1.58619	-1.13369	7.08458e-06	-1.64956	-1.19173
243710996	rs117587483	4.05772e-14	-1.96599e-10	0.859936	0.000214726	-1.96599e-10	0.570155
243712253	rs112668057	2.77181e-15	-1.82377	-2.80924e-10	2.76607e-05	-1.4792	-2.80924e-10
243712455	rs7549780	1.11969e-10	7.36437	1.41833	0.000391513	-0.799453	1.97026
243713636	rs77663640	4.92354e-15	-1.24924	-2.80924e-10	5.71545e-05	-0.753452	-2.80924e-10
243715210	rs6694738	6.27078e-13	4.79295	-1.19515	0.000103136	0.957549	-1.12071
243715358	rs148560234	6.36003e-14	-1.96599e-10	1.30935	0.000608868	-1.96599e-10	1.61239
243716654	rs2291410	1.71772e-12	5.77882	-1.17334	4.59464e-05	0.102172	-1.07391
243716824	rs60899765	7.3052e-16	-1.87994	-1.27733	9.25488e-06	-1.33619	-1.23787
243716881	rs78376566	6.19064e-15	-1.02023	-2.80924e-10	1.74127e-05	-1.94201	-2.80924e-10
243717592	rs2220276	2.1948e-10	7.99461	1.46114	0.000448579	-0.688979	1.99585
243717682	rs1352162	1.89817e-10	8.00302	1.30752	0.000395249	-0.712864	1.89317
243717935	rs140310911	2.40033e-15	-1.96767	-2.80924e-10	3.35176e-05	-1.28714	-2.80924e-10
243719946	rs78887304	1.36562e-10	8.98126	-2.80924e-10	3.90128e-05	-1.13532	-2.80924e-10
243720201	rs115821750	2.69178e-15	-1.85307	-2.80924e-10	2.2688e-05	-1.67737	-2.80924e-10
243720340	rs116265639	7.33673e-15	-0.850379	-2.80924e-10	2.43674e-05	-1.60596	-2.80924e-10
243720473	rs3766673	1.23273e-12	5.43554	-1.16182	3.89975e-05	-0.073441	-1.06227
243721726	rs10927039	1.59024e-12	5.67853	-1.15016	4.37121e-05	0.0325958	-1.05418
243722622	rs77319923	2.62426e-14	0.424111	-2.80924e-10	0.00108933	2.19411	-2.80924e-10
243722892	rs3753549	3.63568e-14	-0.91595	1.66606	0.000124165	-1.94979	1.97219
243723214	rs12144559	1.05243e-10	7.22118	1.49958	0.000352029	-0.960767	2.02527
243724243	rs144326340	2.51253e-15	-1.92198	-2.80924e-10	1.76275e-05	-1.92975	-2.80924e-10
243725004	rs75066105	8.36343e-15	-0.719403	-2.80924e-10	1.71664e-05	-1.95625	-2.80924e-10
243725223	rs114025835	2.53262e-15	-1.91402	-2.80924e-10	0.000268029	0.791887	-2.80924e-10
243725286	rs145558771	3.97354e-15	-1.46361	-2.80924e-10	1.82805e-05	-1.89337	-2.80924e-10
243725461	rs191185012	2.22752e-14	-1.96599e-10	0.260202	0.000146864	-1.96599e-10	0.190298
243726312	rs12041448	1.84468e-14	-1.96599e-10	0.0716205	0.000125108	-1.96599e-10	0.0299643
243726538	rs141559781	2.41192e-15	-1.96285	-2.80924e-10	1.89775e-05	-1.85596	-2.80924e-10
243728212	rs35570502	2.60018e-14	-1.21825	1.63315	0.000138088	-1.81772	1.9464
243728914	rs12048730	1.84588e-14	-1.96599e-10	0.07227	0.000125188	-1.96599e-10	0.0306045
243730746	rs118032457	4.36821e-15	-1.96599e-10	-1.36892	3.13871e-05	-1.96599e-10	-1.35281
243731693	rs10927040	1.42305e-12	5.58321	-1.16592	4.11789e-05	-0.01901	-1.06227
243731890	rs10927041	1.55176e-12	5.66979	-1.16592	4.48273e-05	0.0658808	-1.06227
243732197	rs2291409	1.18958e-10	7.34827	1.49498	0.000358313	-0.938085	2.02028
243734296	rs12744297	1.36e-10	7.44039	1.53675	0.000386674	-0.90729	2.06566
243736039	rs80149251	4.98855e-15	-1.23613	-2.80924e-10	1.69842e-05	-1.96693	-2.80924e-10
243736793	rs1486474	8.44892e-15	-1.96599e-10	-0.709233	5.26103e-05	-1.96599e-10	-0.836298
243736867	rs139515720	4.39955e-15	-1.96599e-10	-1.36177	3.12174e-05	-1.96599e-10	-1.35823
243737428	rs7552982	1.56574e-14	-0.977222	0.884897	5.46563e-05	-1.93936	1.14121
243739473	rs117183265	9.45361e-15	-1.96599e-10	-0.596875	7.01922e-05	-1.96599e-10	-0.547972
243739970	rs2345282	1.73261e-12	5.77792	-1.16381	4.62581e-05	0.101706	-1.06668
243740445	rs72761606	2.76803e-14	-0.862822	1.34027	9.71604e-05	-1.95325	1.7304
243740714	rs12139282	6.13223e-12	5.87804	-2.80924e-10	3.23301e-05	-1.32321	-2.80924e-10
243740852	rs148360362	2.64121e-15	-1.87203	-2.80924e-10	1.69551e-05	-1.96864	-2.80924e-10
243741246	rs6681024	2.88766e-14	-0.831688	1.35145	9.76115e-05	-1.96056	1.74234
243741494	rs147384665	5.89241e-15	-1.06961	-2.80924e-10	2.21065e-05	-1.70334	-2.80924e-10
243741681	rs115753893	2.74355e-15	-1.83402	-2.80924e-10	2.1022e-05	-1.75364	-2.80924e-10
243741754	rs10158176	1.42805e-14	-0.901669	0.717291	4.86564e-05	-1.95328	1.03886
243741941	rs12408455	2.17459e-12	5.99023	-1.14891	5.29584e-05	0.212168	-1.04187
243742378	rs185724630	1.31e-14	-1.96599e-10	-0.27066	0.000114279	-1.96599e-10	-0.0605647
243743051	rs11577632	2.39716e-15	-1.96899	-2.80924e-10	2.88294e-05	-1.43781	-2.80924e-10
243743379	rs12119594	8.89963e-11	6.94653	1.60655	0.000365415	-1.03964	2.14147
243743474	rs6688135	1.76357e-14	-0.805146	0.831797	5.17112e-05	-1.96109	1.10755
243744321	rs2085555	9.7892e-11	6.98593	1.66242	0.00038595	-1.04559	2.20209
243744909	rs74466119	2.24328e-14	0.267254	-2.80924e-10	0.000884997	1.98637	-2.80924e-10
243747358	rs12136847	1.33356e-10	7.43886	1.51865	0.000423949	-0.875201	2.1256
243747524	rs75623523	2.72602e-14	0.462156	-2.80924e-10	0.00114533	2.24424	-2.80924e-10
243748184	rs12735854	1.45509e-10	7.49862	1.5461	0.000445508	-0.85577	2.15578
243748445	rs115430437	2.41197e-15	-1.96283	-2.80924e-10	3.64413e-05	-1.20351	-2.80924e-10
243748629	rs2125233	1.50819e-10	7.48565	1.59491	0.00042845	-0.880501	2.14147
243749065	rs116602592	4.02461e-13	3.15433	-2.80924e-10	0.000511874	1.43887	-2.80924e-10
243749974	rs113271243	2.5398e-15	-1.91119	-2.80924e-10	2.51293e-05	-1.57517	-2.80924e-10
243750755	rs320322	1.8459e-12	6.02362	-1.34617	4.44e-05	0.283484	-1.28945
243750908	rs149248681	3.6029e-15	-1.56153	-2.80924e-10	4.00051e-05	-1.1102	-2.80924e-10
243751162	rs76680399	3.05527e-15	-1.7264	-2.80924e-10	1.70241e-05	-1.96458	-2.80924e-10
243752002	rs320323	3.36662e-14	-0.890146	1.56337	0.000111388	-1.95064	1.86445
243753153	rs320317	3.05478e-14	-1.01291	1.58893	0.000126597	-1.93039	1.97219
243753910	rs55778834	8.71549e-11	6.98607	1.5461	0.000388827	-0.99185	2.15578
243755433	rs138645612	1.03918e-13	1.16591	0.634427	0.000242199	-0.219541	0.910092
243756458	rs75651676	4.60628e-15	-1.96599e-10	-1.31585	3.24553e-05	-1.96599e-10	-1.31935
243757173	rs145630917	2.49311e-15	-1.92974	-2.80924e-10	1.77648e-05	-1.92199	-2.80924e-10
243758998	rs114543671	2.84818e-15	-1.79659	-2.80924e-10	1.79574e-05	-1.91121	-2.80924e-10
243759210	rs2125232	2.05104e-10	7.6959	1.69211	0.000538121	-0.758222	2.2471
243760014	rs10159392	2.6398e-15	-1.87257	-2.80924e-10	4.12275e-05	-1.0801	-2.80924e-10
243760328	rs2345284	3.67304e-14	-0.811811	1.57214	0.000116074	-1.96111	1.91613
243761351	rs74808852	1.43581e-13	0.872475	1.25115	0.000543629	-0.019944	1.519
243761735	rs320302	3.80514e-14	-0.878932	1.6746	0.000124996	-1.95208	1.98114
243762208	rs10927043	8.42083e-13	5.23482	-1.34222	2.95075e-05	-0.125104	-1.28946
243762299	rs2125231	8.40066e-11	6.97673	1.51865	0.000359656	-1.03966	2.1256
243764945	rs116988079	5.14499e-15	-1.96599e-10	-1.20525	3.77646e-05	-1.96599e-10	-1.16784
243766921	rs72761619	2.59284e-15	-1.89052	-2.80924e-10	1.83879e-05	-1.88752	-2.80924e-10
243767493	rs10927044	1.61238e-10	7.44039	1.70697	0.000471144	-0.90729	2.26324
243767826	rs12023642	9.52997e-13	4.97042	-0.954079	0.000154438	1.07469	-0.834112
243768906	rs3856231	1.15134e-10	7.13182	1.67876	0.000425233	-0.979168	2.2326
243769119	rs145943320	3.20683e-15	-1.67799	-2.80924e-10	1.74203e-05	-1.94157	-2.80924e-10
243769312	rs9428581	3.84831e-14	-0.901303	1.70825	0.000129865	-1.94915	2.01643
243769313	rs9428582	6.12251e-15	-1.0313	-2.80924e-10	1.73806e-05	-1.94385	-2.80924e-10
243769777	rs72761624	3.79956e-15	-1.50839	-2.80924e-10	5.96643e-05	-0.710476	-2.80924e-10
243770135	rs10754806	1.41985e-14	-0.954809	0.764675	5.2229e-05	-1.94309	1.09952
243770727	rs11578459	1.23777e-10	7.34827	1.5347	0.000410306	-0.938085	2.15578
243772302	rs112646892	9.25042e-13	5.14094	-1.15438	3.55888e-05	-0.172996	-1.05418
243773230	rs61833198	1.75459e-08	13.8371	-2.80924e-10	1.91256e-05	-1.84818	-2.80924e-10
243775450	rs426182	1.58682e-14	-0.901303	0.822347	5.43185e-05	-1.94915	1.1448
243775752	rs185660109	1.35372e-14	-1.96599e-10	-0.237834	7.94249e-05	-1.96599e-10	-0.424397
243776117	rs35978510	8.44924e-11	6.99385	1.5073	0.000365219	-1.02432	2.12561
243776826	rs76718021	5.92266e-15	-1.06449	-2.80924e-10	1.73738e-05	-1.94425	-2.80924e-10
243777066	rs2168812	9.16235e-13	5.32722	-1.35022	2.98423e-05	-0.104788	-1.2985
243779250	rs61833200	1.05889e-10	7.22118	1.50569	0.000383677	-0.960767	2.11136
243779266	rs6657813	3.54291e-14	-0.819702	1.54396	0.000117334	-1.9586	1.92441
243779671	rs78401943	6.47709e-15	-0.975	-2.80924e-10	2.22492e-05	-1.6969	-2.80924e-10
243780073	rs114071120	2.42858e-15	-1.95596	-2.80924e-10	2.67742e-05	-1.51177	-2.80924e-10
243780198	rs320308	9.17638e-16	-1.88882	-1.0404	1.22448e-05	-1.31166	-0.98245
243781174	rs320309	3.58413e-14	-0.808135	1.54396	0.000117208	-1.95967	1.92441
243781484	rs79380843	2.37496e-13	1.10203	1.52484	0.000670481	-0.0970289	1.80581
243782009	rs7556516	1.22877e-12	5.61988	-1.34938	3.48951e-05	0.0472769	-1.29414
243782546	rs77266914	4.30873e-15	-1.96599e-10	-1.38263	3.09858e-05	-1.96599e-10	-1.36568
243782621	rs76898778	5.42709e-15	-1.15187	-2.80924e-10	1.70249e-05	-1.96453	-2.80924e-10
243784207	rs12037013	5.43019e-13	4.7188	-1.26493	9.43498e-05	0.939997	-1.1922
243784392	rs12034588	2.6436e-12	6.33388	-1.29725	8.14947e-05	0.839946	-1.23862
243784985	rs77200560	9.28924e-15	-0.614415	-2.80924e-10	9.4546e-05	-0.250123	-2.80924e-10
243786335	rs10927045	1.55045e-14	-0.832341	0.730197	4.82148e-05	-1.95735	1.03381
243787494	rs6675851	1.35609e-12	5.72224	-1.35315	3.42438e-05	0.0370584	-1.30276
243788009	rs12032481	2.94978e-15	-0.605832	-1.15571	1.00668e-05	-1.34224	-1.14773
243788577	rs320313	4.65994e-14	-0.808106	1.80642	0.000142812	-1.95967	2.12199
243788605	rs320314	4.91082e-14	-0.784842	1.8356	0.000144558	-1.96164	2.13611
243789305	rs7528450	5.82748e-11	6.26429	1.86536	0.000493524	-0.984822	2.38718
243789342	rs6671475	4.17652e-13	4.33254	-1.14117	4.00667e-05	-0.0713607	-1.0373
243789620	rs146779731	1.74874e-13	-1.96599e-10	2.32079	0.00151899	-1.96599e-10	2.52659
243790043	rs74965267	2.96913e-15	-1.755	-2.80924e-10	1.70159e-05	-1.96506	-2.80924e-10
243790947	rs320316	4.10158e-14	-0.875562	1.74625	0.000142953	-1.9587	2.122
243791312	rs12739344	8.32566e-11	6.61653	1.86988	0.00056807	-0.86062	2.40366
243791642	rs6660534	4.3395e-13	4.3853	-1.15564	3.91699e-05	-0.0690281	-1.06227
243792235	rs77528444	1.90974e-14	0.106278	-2.80924e-10	1.77043e-05	-1.9254	-2.80924e-10
243792591	rs11585986	4.02812e-11	6.03988	1.72049	0.000423307	-1.0614	2.31029
243792781	rs12749316	1.06791e-10	7.04109	1.69427	0.000429372	-1.03092	2.29404
243792954	rs144093357	2.61745e-15	-1.88107	-2.80924e-10	2.61067e-05	-1.53702	-2.80924e-10
243793012	rs145071536	0.862818	31.548	-2.80924e-10	1.83042e-05	-1.89208	-2.80924e-10
243794915	rs4658584	4.27642e-15	-1.96599e-10	-1.39015	3.06273e-05	-1.96599e-10	-1.37732
243795607	rs12138753	7.43304e-11	6.41204	1.96096	0.000578964	-0.951259	2.51329
243795670	rs147922713	4.83239e-14	-1.96599e-10	1.03465	0.000437978	-1.96599e-10	1.28296
243797799	rs320332	1.08778e-13	-0.267957	2.114	0.000194163	-1.96849	2.43798
243797817	rs320331	5.02077e-14	-0.802696	1.87559	0.000151756	-1.96556	2.18863
243798208	rs320330	1.16427e-13	-0.351746	2.26574	0.000225724	-1.95874	2.57884
243799671	rs28484641	7.13335e-15	-1.96599e-10	-0.87849	4.58471e-05	-1.96599e-10	-0.973897
243800464	rs117787687	5.02549e-15	-1.96599e-10	-1.22875	3.28323e-05	-1.96599e-10	-1.3078
243801190	rs10927046	2.07899e-13	3.37596	-0.882175	9.54967e-05	0.524074	-0.764192
243802307	rs115431422	4.22904e-15	-1.4013	-2.80924e-10	1.71991e-05	-1.95435	-2.80924e-10
243802639	rs12138722	1.40437e-10	7.16317	1.84607	0.000542018	-0.907556	2.40364
243803022	rs7522883	7.66878e-13	4.99888	-1.19983	0.000118962	1.11266	-1.13306
243803365	rs78209003	4.26885e-15	-1.39193	-2.80924e-10	1.71739e-05	-1.95582	-2.80924e-10
243803677	rs10927047	9.15397e-13	5.17888	-1.2028	0.000124641	1.16273	-1.13651
243803714	rs1486472	1.17544e-09	9.00668	2.1272	0.000868781	-0.724639	2.69252
243803744	rs72761634	1.89444e-14	0.0982373	-2.80924e-10	3.71178e-05	-1.18511	-2.80924e-10
243803922	rs4658585	1.81432e-10	7.47877	1.7866	0.00053827	-0.835796	2.32495
243803979	rs4658401	1.7049e-10	7.43012	1.77304	0.000521596	-0.852602	2.31029
243804158	rs10754807	2.20136e-12	6.2241	-1.37054	4.44873e-05	0.322575	-1.32658
243804939	rs73124169	3.47053e-13	4.40165	-1.39545	2.72206e-05	-0.108381	-1.38685
243805407	rs117927207	2.06998e-14	-1.96599e-10	0.186851	0.000142326	-1.96599e-10	0.158909
243805660	rs112110855	6.00978e-15	-1.96599e-10	-1.04988	3.88965e-05	-1.96599e-10	-1.13831
243805796	rs111366534	3.05503e-15	-1.72648	-2.80924e-10	1.69648e-05	-1.96807	-2.80924e-10
243805846	rs2631039	1.87241e-15	-0.868512	-1.34753	9.29332e-06	-1.24072	-1.3292
243805864	rs61833203	2.42204e-15	-1.95866	-2.80924e-10	1.77608e-05	-1.92221	-2.80924e-10
243805901	rs10927049	2.70741e-13	3.62168	-0.863792	4.53886e-05	-0.27316	-0.71079
243805907	rs10927050	3.17968e-13	3.77656	-0.857877	3.8059e-05	-0.44361	-0.716463
243805936	rs10927051	5.22805e-13	4.29397	-0.878038	5.15788e-05	-0.122194	-0.733904
243806268	rs2290754	5.69335e-13	4.62478	-1.12358	4.51998e-05	0.0365855	-1.0247
243806438	rs2290753	6.43393e-11	6.44371	1.78494	0.000478763	-0.938286	2.31028
243808032	rs320334	1.87537e-14	-0.858742	0.94686	5.76747e-05	-1.95668	1.21229
243808483	rs10927052	1.70352e-14	-0.846803	0.838811	5.11058e-05	-1.95791	1.09259
243808695	rs78070702	2.43972e-15	-1.95139	-2.80924e-10	2.74609e-05	-1.48645	-2.80924e-10
243808894	rs74226418	6.38086e-15	-1.96599e-10	-0.989969	4.88427e-05	-1.96599e-10	-0.910604
243809488	rs115754292	3.65283e-15	-1.03464	-0.513126	1.21455e-05	-1.75181	-0.550438
243810582	rs7547861	1.84093e-14	-0.79646	0.866044	5.35029e-05	-1.96332	1.14385
243811321	rs10927053	8.67456e-15	0.597776	-1.28065	1.0731e-05	-1.20709	-1.21899
243811634	rs12141946	2.01846e-10	7.62989	1.7421	0.000510389	-0.874313	2.31028
243812617	rs12145558	3.49514e-14	1.33877	-0.62808	1.15413e-05	-1.96316	-0.390113
243812680	rs12723537	1.39006e-11	6.18129	0.515121	0.000108258	-0.989465	0.874776
243812718	rs79197197	1.05243e-15	-1.46038	-1.33179	5.04485e-06	-1.82974	-1.3511
243813097	rs77030218	2.25082e-15	-1.0495	-0.982472	6.9572e-06	-1.83497	-1.02447
243813853	rs146358694	4.45996e-15	-1.96599e-10	-1.34813	3.12186e-05	-1.96599e-10	-1.3582
243813871	rs139718462	1.04658e-14	-0.495155	-2.80924e-10	2.07837e-05	-1.76504	-2.80924e-10
243814039	rs74887645	1.40806e-11	6.13947	0.569815	0.000110962	-1.02438	0.934357
243814047	rs145972342	3.36448e-13	2.97517	-2.80924e-10	0.000442418	1.29305	-2.80924e-10
243814173	rs184247153	6.0665e-15	-1.96599e-10	-1.04049	5.45925e-05	-1.96599e-10	-0.799314
243814489	rs320338	4.02222e-14	-0.820814	1.67196	0.000128174	-1.96147	2.01565
243814548	rs320337	2.08527e-13	3.83809	-1.34129	2.10975e-05	-0.386595	-1.36346
243815781	rs10927055	2.92686e-11	6.96973	0.471269	9.91714e-05	-1.02932	0.826956
243815954	rs12722863	2.71483e-15	-1.84454	-2.80924e-10	3.15745e-05	-1.34686	-2.80924e-10
243816636	rs4603115	5.20266e-12	5.09686	0.616792	0.000102998	-1.14997	0.985478
243816809	rs76865922	2.39736e-15	-1.9689	-2.80924e-10	3.08437e-05	-1.37028	-2.80924e-10
243817723	rs114590673	1.22946e-14	-0.334114	-2.80924e-10	5.7793e-05	-0.742343	-2.80924e-10
243818260	rs11589907	6.10476e-11	7.63684	0.5393	0.000125528	-0.867802	0.901125
243818465	rs142654738	6.1754e-15	-1.0227	-2.80924e-10	2.26836e-05	-1.67757	-2.80924e-10
243819070	rs12691547	8.14154e-12	5.51064	0.650822	0.000125875	-0.9864	1.02248
243819608	rs78215385	4.52421e-15	-1.96599e-10	-1.33383	3.16226e-05	-1.96599e-10	-1.34534
243820088	rs113846194	2.50867e-15	-1.92352	-2.80924e-10	2.2625e-05	-1.68015	-2.80924e-10
243820128	rs12691548	7.07786e-11	7.68499	0.639054	0.000142042	-0.852772	1.00969
243821172	rs77629275	7.44693e-16	-1.80616	-1.3319	4.84967e-06	-1.88205	-1.33825
243821364	rs7517732	4.89739e-14	-0.794159	1.84217	0.000147717	-1.96695	2.16304
243821531	rs114841527	2.44729e-15	-1.94829	-2.80924e-10	3.69646e-05	-1.18925	-2.80924e-10
243822570	rs10927056	5.41782e-12	5.0809	0.673277	0.00010958	-1.14943	1.04688
243822600	rs10803150	1.7813e-13	3.70619	-1.36695	2.27713e-05	-0.289999	-1.38371
243822752	rs75304868	2.72477e-15	-1.84089	-2.80924e-10	1.90325e-05	-1.85306	-2.80924e-10
243823469	rs201188949	7.94599e-15	-1.96599e-10	-0.770605	6.03371e-05	-1.96599e-10	-0.699263
243826124	rs79461924	2.60213e-14	-1.96599e-10	0.415645	0.000176346	-1.96599e-10	0.373237
243826674	rs12117580	1.15906e-11	5.95356	0.561116	0.000177038	-0.547728	0.924885
243827085	rs11578053	1.61433e-12	4.5434	-2.80924e-10	2.58494e-05	-1.54692	-2.80924e-10
243827672	rs10803151	3.93845e-14	-0.943226	1.77333	0.00013211	-1.96706	2.05149
243827863	rs114152031	4.84412e-13	3.33966	-2.80924e-10	1.73571e-05	-1.94521	-2.80924e-10
243829549	rs2087072	1.65924e-11	6.1348	0.738629	0.000141994	-0.961343	1.11792
243831784	rs79127091	1.01762e-14	-0.523221	-2.80924e-10	1.89131e-05	-1.85936	-2.80924e-10
243831957	rs78808734	1.00761e-14	-1.96599e-10	-0.533106	8.05434e-05	-1.96599e-10	-0.410413
243832330	rs320318	1.95958e-14	-0.770474	0.902516	5.0549e-05	-1.9691	1.09283
243832560	rs4658403	4.73356e-14	0.111629	0.902362	5.46945e-05	-1.96756	1.17012
243833225	rs79410507	8.4055e-15	-1.96599e-10	-0.714386	5.42894e-05	-1.96599e-10	-0.804881
243833269	rs12028812	2.0963e-14	-1.96599e-10	0.199488	0.000141919	-1.96599e-10	0.156044
243833397	rs10158245	2.40576e-11	6.72846	0.516473	0.000147732	-0.680059	0.876251
243834360	rs12032342	1.50735e-12	5.87186	-1.39703	5.67387e-05	0.631907	-1.39266
243834477	rs6429430	5.21179e-13	4.79883	-1.38601	2.12743e-05	-0.368694	-1.37301
243834783	rs114817042	2.42368e-15	-1.95798	-2.80924e-10	2.43932e-05	-1.60491	-2.80924e-10
243835186	rs320320	1.87835e-13	3.7793	-1.38701	2.06639e-05	-0.401406	-1.36942
243836002	rs149770995	4.49413e-15	-1.96599e-10	-1.3405	3.60536e-05	-1.96599e-10	-1.2142
243837049	rs320321	5.29931e-14	-0.593146	1.72004	0.000131592	-1.93982	2.02031
243837150	rs1843655	1.45748e-13	3.50649	-1.36788	2.46136e-05	-0.211579	-1.38433
243837546	rs142549010	2.54933e-14	-1.96599e-10	0.395145	0.000256142	-1.96599e-10	0.746522
243837586	rs78585987	7.50943e-15	-0.827113	-2.80924e-10	2.53881e-05	-1.56493	-2.80924e-10
243837674	rs117277940	1.14941e-14	-1.96599e-10	-0.401441	9.16884e-05	-1.96599e-10	-0.280813
243838630	rs10927058	5.45493e-11	7.51813	0.54546	0.000157212	-0.642735	0.901118
243839798	rs406323	2.19373e-14	-0.525453	0.770372	5.12052e-05	-1.92714	1.06377
243842288	rs383701	1.71908e-13	-0.734535	3.03822	0.000481873	-1.96908	3.34755
243844157	rs75249463	4.61442e-15	-1.96599e-10	-1.31409	3.40142e-05	-1.96599e-10	-1.27243
243844576	rs4478795	1.47918e-13	3.52375	-1.37037	2.29738e-05	-0.278886	-1.38597
243845482	rs114143228	2.85447e-15	-1.79438	-2.80924e-10	1.8868e-05	-1.86174	-2.80924e-10
243846167	rs10803152	1.58341e-13	3.60591	-1.38443	2.45118e-05	-0.233175	-1.36688
243846271	rs4658588	7.32158e-11	7.54172	0.816175	0.000170871	-0.843654	1.18535
243849308	rs185520525	2.99871e-15	-1.74509	-2.80924e-10	2.42525e-05	-1.61069	-2.80924e-10
243850601	rs77204777	2.20607e-14	-1.96599e-10	0.250526	0.000163222	-1.96599e-10	0.295899
243851947	rs12076373	4.10875e-14	2.25869	-1.38626	1.74107e-05	-0.571481	-1.37064
243852079	rs10927059	2.45083e-13	4.03523	-1.37691	2.04839e-05	-0.421378	-1.3582
243852498	rs1531243	2.86107e-14	-0.217732	0.72824	4.82463e-05	-1.91338	0.990487
243853830	rs6686591	4.6788e-14	-0.549293	1.55165	0.000108364	-1.96904	1.85533
243855995	rs7513049	4.42415e-14	-0.508014	1.4544	8.44592e-05	-1.95589	1.59295
243856018	rs6429431	3.15059e-14	-0.415559	1.02246	5.57429e-05	-1.94582	1.16736
243856420	rs7517921	2.21018e-13	3.93592	-1.38095	1.88858e-05	-0.496924	-1.36387
243856681	rs1973284	1.07043e-10	7.79804	0.939676	0.000216855	-0.650978	1.231
243856856	rs12736275	2.6115e-15	-1.88335	-2.80924e-10	2.80896e-05	-1.46381	-2.80924e-10
243857994	rs6429433	1.11816e-12	5.53922	-1.36306	2.77699e-05	-0.0957812	-1.37948
243859909	rs320305	1.07806e-13	3.20689	-1.36983	2.06825e-05	-0.38573	-1.38419
243861324	rs139611542	2.45113e-15	-1.94672	-2.80924e-10	2.67901e-05	-1.51118	-2.80924e-10
243861642	rs320304	1.71322e-14	-0.76358	0.761271	4.65145e-05	-1.96317	1.00372
243861740	rs320303	1.14371e-15	-1.84231	-0.866685	1.39188e-05	-1.39598	-0.769992
243862702	rs58594024	4.72044e-14	2.37563	-1.36441	1.91498e-05	-0.468249	-1.37867
243862980	rs4658589	4.23869e-14	-0.712084	1.61565	0.000114822	-1.96683	1.91101
243865102	rs113807616	4.21058e-15	-1.40567	-2.80924e-10	3.62324e-05	-1.20926	-2.80924e-10
243865303	rs320345	3.95159e-14	-0.826698	1.66013	0.000119257	-1.96867	1.95074
243865515	rs116790446	6.78158e-15	-0.929061	-2.80924e-10	7.18639e-05	-0.524436	-2.80924e-10
243866036	rs320344	1.72528e-14	-0.761083	0.765788	4.54689e-05	-1.96424	0.98206
243866855	rs12038981	3.97223e-14	2.14988	-1.31124	1.21288e-05	-0.96401	-1.33962
243867327	rs7533826	6.65652e-15	-0.947676	-2.80924e-10	1.7416e-05	-1.94182	-2.80924e-10
243867823	rs12747291	2.7226e-15	-1.84169	-2.80924e-10	3.24192e-05	-1.32046	-2.80924e-10
243867832	rs320342	1.04614e-14	-0.879829	0.384251	3.20788e-05	-1.95344	0.622428
243868398	rs1486475	2.09153e-12	4.12159	0.680791	9.47885e-05	-1.27003	1.02247
243870739	rs79112494	4.50618e-15	-1.96599e-10	-1.33782	3.27588e-05	-1.96599e-10	-1.31004
243870910	rs320339	7.88854e-13	5.12137	-1.29406	2.76203e-05	-0.220676	-1.25998
243871922	rs12140040	2.34561e-13	3.91256	-1.29812	5.35487e-05	0.452502	-1.27112
243872304	rs57774269	6.28537e-15	-1.00505	-2.80924e-10	1.72655e-05	-1.9505	-2.80924e-10
243872834	rs79561037	3.09454e-14	0.588953	-2.80924e-10	6.28221e-05	-0.658902	-2.80924e-10
243873379	rs193013985	1.14959e-14	-1.96599e-10	-0.401284	9.4651e-05	-1.96599e-10	-0.249013
243873931	rs74403340	4.13309e-15	-1.42425	-2.80924e-10	1.8361e-05	-1.88898	-2.80924e-10
243874427	rs117990813	1.74493e-14	-1.96599e-10	0.0160267	0.000153271	-1.96599e-10	0.233
243874705	rs191907331	1.39273e-14	-1.96599e-10	-0.209417	0.000118098	-1.96599e-10	-0.0276937
243874901	rs12143245	1.62205e-15	-0.965662	-1.39392	5.0296e-06	-1.7876	-1.39627
243875486	rs6676779	1.16252e-14	-0.82173	0.431637	3.35928e-05	-1.95776	0.672862
243875989	rs10927060	3.56323e-11	6.91161	0.726131	0.000124425	-1.04691	1.07141
243877356	rs137927915	2.88284e-15	-1.7845	-2.80924e-10	2.51768e-05	-1.57329	-2.80924e-10
243877648	rs2125229	1.49333e-14	-0.714631	0.574955	3.70037e-05	-1.96608	0.777889
243878503	rs2034915	2.51833e-11	6.67079	0.619871	0.000100617	-1.13986	0.951972
243878518	rs6687181	1.37245e-13	3.41781	-1.33931	2.49354e-05	-0.26813	-1.31479
243878899	rs149718205	5.74813e-15	-1.96599e-10	-1.0944	4.36793e-05	-1.96599e-10	-1.02233
243879604	rs184238128	1.1297e-14	-1.96599e-10	-0.418734	9.29392e-05	-1.96599e-10	-0.267264
243881461	rs559799596	4.89641e-15	-1.96599e-10	-1.25477	3.68052e-05	-1.96599e-10	-1.19357
243881767	rs116040573	3.81626e-13	3.10117	-2.80924e-10	0.000490169	1.39554	-2.80924e-10
243882064	rs1809247	1.17336e-11	5.85586	0.671085	9.39561e-05	-1.25458	0.9982
243882183	rs61833217	3.36783e-15	-1.629	-2.80924e-10	3.39944e-05	-1.27302	-2.80924e-10
243882765	rs114313046	2.91896e-15	-1.77204	-2.80924e-10	2.56377e-05	-1.55515	-2.80924e-10
243883129	rs117380147	7.72642e-14	-1.96599e-10	1.50396	0.000747426	-1.96599e-10	1.81743
243883877	rs12144546	3.24116e-11	6.86124	0.681756	0.000111054	-1.09888	1.00968
243884026	rs117955616	5.38859e-15	-1.96599e-10	-1.15899	3.91708e-05	-1.96599e-10	-1.13128
243884146	rs75474967	6.49247e-15	-1.96599e-10	-0.972628	3.96534e-05	-1.96599e-10	-1.11903
243884480	rs79433907	3.94169e-15	-1.47166	-2.80924e-10	1.80422e-05	-1.9065	-2.80924e-10
243885328	rs74151205	5.75969e-15	-1.09239	-2.80924e-10	1.70877e-05	-1.96085	-2.80924e-10
243885848	rs2125230	6.18133e-13	4.9669	-1.38347	2.35255e-05	-0.273608	-1.36752
243886200	rs151290809	2.60511e-15	-1.8858	-2.80924e-10	3.15629e-05	-1.34723	-2.80924e-10
243886295	rs1458022	1.36957e-14	-0.756495	0.530307	3.59356e-05	-1.96415	0.746668
243886666	rs76089968	5.22425e-15	-1.18996	-2.80924e-10	1.69554e-05	-1.96863	-2.80924e-10
243886673	rs1458023	1.14939e-13	3.27061	-1.36948	1.45043e-05	-0.776613	-1.34815
243887609	rs77182375	2.95294e-14	0.542113	-2.80924e-10	0.00101368	2.12214	-2.80924e-10
243888389	rs12145933	5.57662e-14	1.1779	-2.80924e-10	1.71284e-05	-1.95847	-2.80924e-10
243889364	rs10927062	4.61675e-15	0.081631	-1.39521	4.409e-06	-1.91814	-1.39742
243890977	rs115540036	8.31462e-15	-0.725256	-2.80924e-10	2.69978e-05	-1.50345	-2.80924e-10
243891327	rs7514510	1.12549e-14	-0.804311	0.381845	3.20652e-05	-1.96213	0.630695
243891570	rs7548254	1.66168e-11	6.05871	0.816189	0.000116379	-1.20583	1.16347
243892532	rs9782883	9.16535e-13	5.12598	-1.14865	2.95387e-05	-0.311044	-1.10246
243892660	rs140098118	6.46512e-15	-1.96599e-10	-0.97685	4.77335e-05	-1.96599e-10	-0.933577
243892825	rs150309897	1.342e-14	-1.96599e-10	-0.246523	9.06398e-05	-1.96599e-10	-0.292316
243892972	rs9782958	3.29456e-13	4.06767	-1.1135	3.00903e-05	-0.336396	-1.05861
243893701	rs148286614	6.38711e-15	-1.96599e-10	-0.98899	4.71286e-05	-1.96599e-10	-0.94633
243893707	rs114515538	2.87427e-15	-1.78747	-2.80924e-10	1.69473e-05	-1.9691	-2.80924e-10
243894782	rs10803155	1.34712e-14	-0.610053	0.367332	3.10501e-05	-1.96909	0.605484
243894953	rs59953491	1.15719e-13	3.25924	-1.35135	2.2594e-05	-0.356716	-1.32481
243896285	rs56158846	9.09496e-15	-0.635552	-2.80924e-10	1.80304e-05	-1.90715	-2.80924e-10
243897115	rs877970	7.61438e-15	-0.813233	-2.80924e-10	0.000133346	0.0937363	-2.80924e-10
243897442	rs12073035	9.1684e-15	-1.96599e-10	-0.627509	5.56411e-05	-1.96599e-10	-0.780288
243897774	rs897959	1.33122e-11	5.76448	0.888686	0.000113808	-1.31407	1.24937
243899405	rs79472693	3.9902e-14	-1.96599e-10	0.843154	0.00036822	-1.96599e-10	1.10947
243899626	rs77735862	1.02088e-14	-0.520017	-2.80924e-10	1.85198e-05	-1.88037	-2.80924e-10
243900640	rs4553169	9.4801e-13	5.29895	-1.28785	2.74574e-05	-0.245298	-1.24128
243901970	rs1458021	1.90922e-14	-0.405029	0.511039	3.52585e-05	-1.96285	0.726345
243902678	rs190197728	2.52323e-15	-1.91773	-2.80924e-10	2.72425e-05	-1.49443	-2.80924e-10
243902751	rs75277769	7.63371e-15	-0.810698	-2.80924e-10	1.74465e-05	-1.94007	-2.80924e-10
243903836	rs41269381	1.02734e-14	-0.513711	-2.80924e-10	1.82761e-05	-1.89361	-2.80924e-10
243904366	rs12124113	3.78292e-14	2.02362	-1.23381	1.91148e-05	-0.652767	-1.19598
243905215	rs148563258	7.46089e-15	-0.833597	-2.80924e-10	1.69757e-05	-1.96743	-2.80924e-10
243905682	rs113818244	8.42e-15	-0.712662	-2.80924e-10	1.95566e-05	-1.8259	-2.80924e-10
243907424	rs55774070	8.652e-15	-0.685481	-2.80924e-10	1.7844e-05	-1.91754	-2.80924e-10
243907535	rs74151211	7.49214e-15	-0.829418	-2.80924e-10	1.74567e-05	-1.93949	-2.80924e-10
243908796	rs4658590	2.35928e-11	6.22446	1.00097	0.000149946	-1.14133	1.35239
243909402	rs1379700	3.19507e-12	4.43981	0.786277	0.000119398	-1.1389	1.12216
243910067	rs11586029	1.5193e-11	5.84532	0.940002	0.000123429	-1.27063	1.28709
243910182	rs150484838	4.59295e-15	-1.96599e-10	-1.31875	3.53582e-05	-1.96599e-10	-1.23368
243911397	rs12125920	1.90373e-11	6.04558	0.965305	0.000137164	-1.19223	1.3142
243912146	rs74151212	8.04146e-15	-0.758661	-2.80924e-10	1.75993e-05	-1.93135	-2.80924e-10
243912443	rs77973161	3.28465e-15	-1.65401	-2.80924e-10	1.83514e-05	-1.8895	-2.80924e-10
243912868	rs147832025	2.40093e-15	-1.96742	-2.80924e-10	2.11995e-05	-1.74523	-2.80924e-10
243913975	rs12139868	5.71468e-15	-0.828465	-0.27177	1.70853e-05	-1.64707	-0.313918
243914611	rs10927065	3.03416e-14	1.90716	-1.33791	1.59557e-05	-0.71927	-1.31012
243916170	rs138973931	2.9494e-15	-1.76167	-2.80924e-10	1.73061e-05	-1.94815	-2.80924e-10
243916264	rs78612581	3.71483e-15	-1.53094	-2.80924e-10	1.76882e-05	-1.92631	-2.80924e-10
243916478	rs1545654	1.50146e-14	-0.675846	0.541598	3.62295e-05	-1.96508	0.755744
243916937	rs61264637	1.27015e-14	-1.96599e-10	-0.301549	9.43117e-05	-1.96599e-10	-0.252604
243917309	rs12031994	7.96393e-14	2.77894	-1.24471	4.37045e-05	0.191296	-1.21305
243917776	rs10803156	7.53924e-14	2.70651	-1.22707	4.24366e-05	0.142524	-1.19372
243918083	rs4565696	1.55404e-13	3.4899	-1.28714	1.73937e-05	-0.692831	-1.25027
243918313	rs2881275	2.00621e-13	3.7824	-1.32425	1.87041e-05	-0.574237	-1.29623
243918382	rs73128276	9.55242e-15	-1.96599e-10	-0.586477	5.77263e-05	-1.96599e-10	-0.743496
243918735	rs6667382	7.75854e-15	-0.794478	-2.80924e-10	1.74922e-05	-1.93745	-2.80924e-10
243919773	rs971285	1.80213e-11	6.03506	0.920977	0.000125059	-1.23711	1.26668
243920382	rs2881274	7.49844e-15	-0.703243	-0.125334	1.85392e-05	-1.96566	0.0863378
243920407	rs79650823	1.13447e-14	-0.414525	-2.80924e-10	3.17372e-05	-1.34172	-2.80924e-10
243920794	rs118086219	6.33102e-15	-1.96599e-10	-0.99781	4.09777e-05	-1.96599e-10	-1.08618
243920895	rs6674314	1.8398e-13	3.48504	-1.11348	1.9578e-05	-0.757086	-1.06772
243921871	rs112784321	1.82192e-14	0.0592031	-2.80924e-10	2.45062e-05	-1.60028	-2.80924e-10
243922215	rs76856798	1.97748e-14	1.0953	-0.954169	5.41064e-05	-0.0456432	-0.762613
243922374	rs12743000	1.80961e-11	5.99488	0.965305	0.000129565	-1.24923	1.3142
243923204	rs114363325	5.86963e-15	-1.07348	-2.80924e-10	6.0558e-05	-0.695608	-2.80924e-10
243923229	rs10803158	2.33562e-13	3.78117	-1.17099	2.11969e-05	-0.615421	-1.12993
243923244	rs10927067	2.33562e-13	3.78117	-1.17099	2.11969e-05	-0.615421	-1.12993
243923452	rs10927068	3.92093e-14	2.068	-1.24236	1.93731e-05	-0.627232	-1.20809
243923877	rs141803204	4.32214e-14	0.923064	-2.80924e-10	0.00164233	2.60466	-2.80924e-10
243924743	rs1870272	1.75246e-11	5.94259	0.9855	0.000128103	-1.27282	1.32644
243925955	rs76938173	4.42333e-15	-1.96599e-10	-1.35638	3.12577e-05	-1.96599e-10	-1.35694
243927798	rs76999655	9.99531e-15	-1.96599e-10	-0.541156	7.10746e-05	-1.96599e-10	-0.53548
243928846	rs74151215	8.13325e-15	-0.747312	-2.80924e-10	1.74668e-05	-1.93891	-2.80924e-10
243930399	rs57824597	1.78331e-13	3.51419	-1.17383	1.91382e-05	-0.717592	-1.12993
243930449	rs9428970	1.10834e-14	-0.662091	0.22427	2.7362e-05	-1.96845	0.478392
243930689	rs73128280	7.15585e-15	-0.875342	-2.80924e-10	1.72824e-05	-1.94952	-2.80924e-10
243932275	rs2345994	3.01868e-11	6.28406	1.18783	0.000180852	-1.16898	1.56745
243932614	rs141201811	2.59566e-15	-1.88943	-2.80924e-10	2.15156e-05	-1.73043	-2.80924e-10
243933568	rs897960	1.61303e-14	-0.639996	0.577423	3.69096e-05	-1.96861	0.777874
243933749	rs116203085	3.1745e-15	-1.68812	-2.80924e-10	1.74362e-05	-1.94066	-2.80924e-10
243933803	rs72761657	1.66943e-14	-0.0282028	-2.80924e-10	2.46028e-05	-1.59635	-2.80924e-10
243934242	rs114101061	2.39715e-15	-1.96899	-2.80924e-10	2.0097e-05	-1.79864	-2.80924e-10
243934631	rs11588042	3.75479e-15	-1.52024	-2.80924e-10	1.73904e-05	-1.94329	-2.80924e-10
243935066	rs146332866	2.80408e-15	-1.8122	-2.80924e-10	1.71591e-05	-1.95668	-2.80924e-10
243936136	rs7545162	7.91916e-14	2.77644	-1.24784	1.22502e-05	-1.09329	-1.20037
243936725	rs77887200	4.67567e-15	-1.3009	-2.80924e-10	5.92393e-05	-0.717624	-2.80924e-10
243937445	rs1458024	1.42267e-13	3.40791	-1.29348	1.58106e-05	-0.785419	-1.25311
243938088	rs9287268	1.19017e-15	-1.8565	-0.812674	1.4454e-05	-1.38717	-0.741071
243938405	rs140375421	4.65372e-15	-1.96599e-10	-1.3056	3.60271e-05	-1.96599e-10	-1.21494
243939970	rs1531244	2.3732e-11	6.04345	1.18785	0.000178597	-1.18152	1.56744
243940076	rs12048930	4.8304e-14	2.38379	-1.34955	9.75016e-06	-1.19873	-1.32319
243941066	rs140242038	9.2856e-15	-0.614807	-2.80924e-10	3.55252e-05	-1.22897	-2.80924e-10
243942463	rs6682456	1.27168e-14	-0.423386	0.123039	2.43436e-05	-1.96479	0.357854
243943028	rs72761659	1.32534e-14	-0.25902	-2.80924e-10	2.93385e-05	-1.42031	-2.80924e-10
243943084	rs4132509	7.07987e-14	2.71547	-1.2989	1.56642e-05	-0.78635	-1.26148
243943907	rs7551241	2.21621e-11	6.00021	1.16266	0.000173165	-1.18542	1.54045
243944511	rs74828588	3.21871e-15	-1.67429	-2.80924e-10	1.79572e-05	-1.91122	-2.80924e-10
243945131	rs6429435	2.14477e-11	6.11723	1.01288	0.000150429	-1.16556	1.37984
243946019	rs145544982	2.89095e-15	-1.78169	-2.80924e-10	1.70145e-05	-1.96515	-2.80924e-10
243946072	rs4639743	2.58222e-11	6.15309	1.16263	0.00017537	-1.17277	1.54046
243946917	rs4610997	1.63213e-11	5.78216	1.0748	0.000142037	-1.28943	1.44631
243946949	rs4369213	4.49034e-15	-1.96599e-10	-1.34134	3.20281e-05	-1.96599e-10	-1.3326
243947308	rs77891117	1.58356e-14	-0.0810127	-2.80924e-10	1.76786e-05	-1.92686	-2.80924e-10
243948208	rs115113626	6.41425e-15	-0.98475	-2.80924e-10	6.72895e-05	-0.590206	-2.80924e-10
243948436	rs138309077	4.8029e-15	-1.96599e-10	-1.27405	3.2923e-05	-1.96599e-10	-1.30504
243949466	rs4372234	4.30437e-15	-1.96599e-10	-1.38364	3.00619e-05	-1.96599e-10	-1.39595
243950000	rs137926167	2.44363e-15	-1.94979	-2.80924e-10	3.65905e-05	-1.19942	-2.80924e-10
243952150	rs73128287	3.22447e-13	4.131	-1.19833	2.61084e-05	-0.380155	-1.1568
243952504	rs187393831	5.61932e-15	-1.11706	-2.80924e-10	2.43924e-05	-1.60494	-2.80924e-10
243953583	rs12142652	2.73765e-11	6.32526	1.04891	0.000163937	-1.11824	1.41851
243954272	rs115231550	3.04772e-15	-1.72888	-2.80924e-10	1.69681e-05	-1.96787	-2.80924e-10
243954407	rs12047209	1.06887e-13	3.07887	-1.25038	5.32516e-05	0.395104	-1.21929
243954551	rs9287269	2.46068e-13	3.99148	-1.32914	1.98721e-05	-0.512407	-1.29749
243954652	rs7553458	2.07988e-14	-0.584205	0.775829	4.65529e-05	-1.96766	1.00904
243955566	rs76397969	6.49646e-15	-0.972014	-2.80924e-10	1.71205e-05	-1.95893	-2.80924e-10
243956120	rs10927075	2.05791e-11	6.16224	0.926516	0.000139069	-1.15132	1.28708
243956428	rs148998971	1.63297e-11	6.85747	-2.80924e-10	0.000286312	0.857874	-2.80924e-10
243956683	rs78631843	1.56619e-13	1.6372	0.573343	0.000367451	0.388262	0.71912
243956903	rs12403316	1.80343e-13	3.71307	-1.36148	1.73441e-05	-0.608273	-1.33768
243957150	rs10733129	1.28515e-15	-1.85297	-0.739426	1.54949e-05	-1.3951	-0.663596
243957743	rs113113962	1.0066e-14	-1.96599e-10	-0.534108	6.05109e-05	-1.96599e-10	-0.696386
243958293	rs10927076	6.52725e-13	4.88364	-1.24576	4.98014e-05	0.32304	-1.21421
243959106	rs12116882	1.96858e-13	3.80347	-1.36426	1.80668e-05	-0.563851	-1.34128
243959543	rs6672195	2.198e-11	6.20287	0.951746	0.000144748	-1.13841	1.31419
243961216	rs12097127	2.18722e-14	-0.585901	0.827844	4.91031e-05	-1.96905	1.06376
243961961	rs190939103	2.48181e-15	-1.93428	-2.80924e-10	1.69477e-05	-1.96908	-2.80924e-10
243962833	rs114920270	4.07036e-15	-0.642051	-0.79749	1.13174e-05	-1.54472	-0.828151
243963175	rs12746623	3.33103e-11	6.50471	1.06564	0.000173702	-1.08818	1.44631
243963804	rs142913089	4.39856e-15	-1.96599e-10	-1.36199	3.11739e-05	-1.96599e-10	-1.35963
243963896	rs4658592	2.69006e-11	6.38079	0.975845	0.000153018	-1.10874	1.34008
243964322	rs77030415	8.97036e-15	-0.649346	-2.80924e-10	1.80706e-05	-1.90492	-2.80924e-10
243964902	rs7534117	2.45748e-13	4.02224	-1.3612	1.9792e-05	-0.474435	-1.3395
243964992	rs7512207	1.92762e-14	-0.588694	0.704295	4.31172e-05	-1.96902	0.933736
243965106	rs75382827	8.6946e-15	-0.680569	-2.80924e-10	1.7739e-05	-1.92344	-2.80924e-10
243965623	rs7514984	2.06634e-13	3.84172	-1.35404	1.83037e-05	-0.563907	-1.3282
243966454	rs34477525	3.48812e-13	4.27389	-1.26263	2.50972e-05	-0.350915	-1.22554
243966652	rs151287790	4.38506e-15	-1.96599e-10	-1.36507	3.1075e-05	-1.96599e-10	-1.3628
243967674	rs12744253	1.93026e-11	6.07983	0.944897	0.00013221	-1.22353	1.30871
243969361	rs73117450	7.65424e-15	-1.96599e-10	-0.808013	4.88256e-05	-1.96599e-10	-0.910955
243970371	rs72761662	6.87739e-15	-0.915032	-2.80924e-10	1.9138e-05	-1.84753	-2.80924e-10
243973716	rs61833235	2.7016e-15	-1.84943	-2.80924e-10	2.24768e-05	-1.68673	-2.80924e-10
243973752	rs7523822	3.07817e-13	4.15083	-1.26459	2.34633e-05	-0.413268	-1.23051
243974229	rs111536894	1.23617e-14	-0.637786	0.309121	3.00274e-05	-1.96888	0.571778
243974813	rs193107782	2.83808e-13	4.15083	-1.3458	2.15282e-05	-0.413268	-1.31658
243975753	rs6691020	2.23673e-11	6.37556	0.796517	0.000132162	-1.08273	1.16755
243975773	rs145490615	4.58898e-15	-1.96599e-10	-1.31961	3.1686e-05	-1.96599e-10	-1.34334
243975787	rs201621478	4.58738e-15	-1.96599e-10	-1.31996	3.16767e-05	-1.96599e-10	-1.34363
243976035	rs12136727	2.61186e-11	6.37961	0.947525	0.000146704	-1.11949	1.3087
243976837	rs6703013	1.07011e-14	-0.714631	0.241707	2.82018e-05	-1.96608	0.506256
243977486	rs76075275	5.10123e-14	1.0888	-2.80924e-10	2.90356e-05	-1.43069	-2.80924e-10
243979132	rs144872229	3.31283e-15	-0.788675	-0.856794	9.85087e-06	-1.62577	-0.88588
243980785	rs112229668	4.68393e-15	-1.29914	-2.80924e-10	4.91345e-05	-0.904648	-2.80924e-10
243981591	rs114142069	6.48057e-15	-0.974463	-2.80924e-10	1.78149e-05	-1.91918	-2.80924e-10
243981611	rs12136624	2.8424e-13	4.16608	-1.35953	2.17959e-05	-0.382142	-1.33535
243982709	rs6681863	3.07889e-13	4.25692	-1.37046	2.24795e-05	-0.335778	-1.35083
243983166	rs4484910	2.38537e-14	-0.785826	1.11449	6.67829e-05	-1.96254	1.36477
243983196	rs115801003	3.23557e-15	-1.66907	-2.80924e-10	2.32639e-05	-1.65231	-2.80924e-10
243983501	rs144153979	6.54602e-15	-1.96599e-10	-0.964415	4.72487e-05	-1.96599e-10	-0.943784
243983723	rs7552659	2.22727e-11	6.37556	0.792283	0.000128913	-1.08273	1.14266
243983830	rs10927078	8.45388e-13	5.18054	-1.28402	5.67557e-05	0.496078	-1.25653
243983877	rs7552820	1.91624e-11	6.24813	0.769299	0.000120685	-1.12393	1.1179
243984417	rs114857083	3.4829e-15	-1.59541	-2.80924e-10	1.72559e-05	-1.95105	-2.80924e-10
243985979	rs113085028	4.44551e-13	4.59019	-1.3364	2.76538e-05	-0.18447	-1.29498
243986344	rs28869008	3.05576e-13	4.25692	-1.378	2.22104e-05	-0.335778	-1.36287
243987379	rs6665170	1.34432e-14	-0.713183	0.468387	3.5164e-05	-1.96678	0.727598
243987529	rs112212692	9.0386e-15	-1.96599e-10	-0.641767	5.49357e-05	-1.96599e-10	-0.793047
243987674	rs6429438	1.27037e-15	-1.84926	-0.754708	1.52788e-05	-1.40326	-0.669489
243988316	rs12127367	3.41139e-13	4.24448	-1.25546	2.494e-05	-0.36587	-1.21687
243990770	rs10803161	2.46165e-13	3.92316	-1.26043	2.14437e-05	-0.504484	-1.2293
243990833	rs4518884	1.68003e-11	6.11723	0.768656	0.000112948	-1.16556	1.09328
243990955	rs4313380	1.09459e-14	-0.663595	0.213287	2.66168e-05	-1.96841	0.450744
243993123	rs7519673	1.36595e-13	3.36027	-1.28652	6.16859e-05	0.588883	-1.26604
243993530	rs6429439	2.03672e-14	-0.713183	0.883837	5.14613e-05	-1.96678	1.1084
243994216	rs10927081	3.3955e-11	6.67988	0.909636	0.000154682	-1.00214	1.2443
243995041	rs10157763	3.06155e-11	6.58703	0.898959	0.000153836	-1.03302	1.2697
243995271	rs12049228	4.29659e-13	4.5897	-1.36998	2.60126e-05	-0.188219	-1.35241
243995348	rs6659180	5.1782e-13	4.69386	-1.2875	2.9606e-05	-0.155293	-1.25594
243995640	rs12021907	1.47057e-13	3.30876	-1.16121	6.80178e-05	0.55324	-1.13268
243996639	rs111967135	9.37487e-15	-1.96599e-10	-0.605239	5.67625e-05	-1.96599e-10	-0.760333
243996887	rs111546203	1.50635e-14	-0.130999	-2.80924e-10	2.07488e-05	-1.76672	-2.80924e-10
243997019	rs10927082	6.49041e-14	-0.764287	2.09393	0.00017903	-1.96312	2.35146
243997793	rs4402112	1.63317e-14	-0.715728	0.665565	4.29561e-05	-1.96603	0.926996
243997795	rs80240706	2.5125e-15	-1.92199	-2.80924e-10	2.80799e-05	-1.46415	-2.80924e-10
243999124	rs9428981	1.76653e-14	-0.70312	0.731452	4.65418e-05	-1.96662	1.00776
244000069	rs6688737	3.014e-14	-0.690447	1.25303	7.68624e-05	-1.96715	1.50995
244000200	rs6699821	2.78497e-14	-0.70312	1.18667	7.17385e-05	-1.96662	1.44044
244000874	rs4614244	1.42373e-15	-1.88213	-0.607867	1.94067e-05	-1.31353	-0.520062
244002773	rs4590656	3.93012e-11	6.81027	0.925467	0.000166505	-0.970139	1.28595
244003446	rs10803162	5.44312e-13	4.76011	-1.30386	3.05691e-05	-0.0988958	-1.28033
244004083	rs148232822	5.83533e-14	-1.96599e-10	1.22324	0.000499596	-1.96599e-10	1.41459
244004392	rs4593807	3.08502e-14	-0.734456	1.32033	8.30105e-05	-1.96684	1.5866
244004403	rs138178410	2.6147e-12	5.02563	-2.80924e-10	2.20562e-05	-1.70562	-2.80924e-10
244007787	rs75965920	5.6568e-15	-1.11041	-2.80924e-10	2.54213e-05	-1.56362	-2.80924e-10
244009113	rs12138168	8.30834e-13	5.25433	-1.37517	3.69364e-05	0.165786	-1.3558
244009215	rs113005929	4.07251e-15	-1.43901	-2.80924e-10	4.8213e-05	-0.92358	-2.80924e-10
244010441	rs61833239	0.137152	29.7088	-2.80924e-10	1.94249e-05	-1.83266	-2.80924e-10
244011843	rs12045787	9.42976e-13	5.38506	-1.37929	3.93831e-05	0.237125	-1.363
244011942	rs4322213	2.61992e-14	-0.880618	1.30307	8.37569e-05	-1.95176	1.58047
244012328	rs75405615	1.8348e-14	0.0662496	-2.80924e-10	2.22267e-05	-1.69791	-2.80924e-10
244014490	rs73117478	8.35733e-14	2.92819	-1.34574	3.47517e-05	0.127108	-1.37809
244014491	rs144237584	1.10314e-14	-0.442526	-2.80924e-10	1.96567e-05	-1.82079	-2.80924e-10
244014563	rs12094774	5.19701e-14	1.1074	-2.80924e-10	3.28984e-05	-1.30579	-2.80924e-10
244015295	rs12752825	4.07339e-15	-1.28122	-0.157573	6.99869e-05	-0.671257	0.120355
244015469	rs74394604	2.65774e-15	-1.8658	-2.80924e-10	0.00156701	2.55771	-2.80924e-10
244015993	rs4430311	1.29481e-12	3.22698	1.09586	0.000274555	-0.636599	1.45254
244016360	rs6658852	8.17534e-15	-1.95262	1.21047	7.21699e-05	-1.96895	1.44877
244017365	rs12753750	2.25909e-13	2.2501	0.326759	6.30789e-05	-1.34234	0.687513
244017865	rs11579649	2.07643e-13	2.28302	0.209526	5.58903e-05	-1.32961	0.553789
244019006	rs73117483	7.34063e-15	-1.96599e-10	-0.849848	4.75671e-05	-1.96599e-10	-0.937067
244019998	rs11590190	2.81285e-05	21.2168	-2.80924e-10	2.769e-05	-1.47814	-2.80924e-10
244020280	rs75801945	7.56567e-15	-1.96599e-10	-0.819651	4.89042e-05	-1.96599e-10	-0.909346
244020303	rs73117490	8.1826e-15	-1.96599e-10	-0.741262	5.25683e-05	-1.96599e-10	-0.837097
244020626	rs140079203	6.87568e-15	-0.915281	-2.80924e-10	2.85889e-05	-1.44619	-2.80924e-10
244022501	rs77991448	2.22958e-14	0.261128	-2.80924e-10	2.56508e-05	-1.55463	-2.80924e-10
244022526	rs73117492	7.73412e-15	-1.96599e-10	-0.79763	4.99049e-05	-1.96599e-10	-0.88909
244022741	rs75763141	3.85704e-14	0.809213	-2.80924e-10	3.30481e-05	-1.30125	-2.80924e-10
244023403	rs116364534	2.56966e-15	-0.718716	-1.18078	8.42585e-06	-1.46886	-1.19905
244023667	rs3008657	2.96248e-13	2.68171	0.166216	7.56638e-05	-0.993979	0.52107
244023680	rs2953328	7.03925e-13	2.7465	0.966903	0.000215863	-0.741387	1.31682
244023793	rs3008658	5.30666e-13	2.50976	0.921102	0.000178228	-0.894108	1.27796
244023962	rs3008659	6.42497e-13	2.66481	0.957284	0.000204099	-0.797421	1.31682
244024121	rs2953330	3.92714e-13	2.86537	0.26444	0.000445478	0.681012	0.618926
244024173	rs73117497	6.75457e-15	-1.96599e-10	-0.933053	4.40857e-05	-1.96599e-10	-1.01307
244024268	rs2953331	5.16142e-13	2.46972	0.93339	0.000192451	-0.856183	1.31681
244024703	rs3008660	5.52645e-13	2.42959	1.04185	0.0002084	-0.893513	1.43376
244025018	rs6680110	7.68075e-15	-1.96599e-10	-0.804555	4.95879e-05	-1.96599e-10	-0.895464
244025055	rs6656374	7.81003e-15	-1.96599e-10	-0.787863	5.03558e-05	-1.96599e-10	-0.880096
244025317	rs2953327	5.14709e-13	2.41242	0.987907	0.000185406	-0.888047	1.31138
244025328	rs6659065	7.37589e-15	-1.96599e-10	-0.845055	4.77767e-05	-1.96599e-10	-0.932672
244025836	rs143968831	2.37194e-13	2.62561	-2.80924e-10	5.49512e-05	-0.792765	-2.80924e-10
244025841	rs147304584	2.38481e-13	2.63102	-2.80924e-10	5.51019e-05	-0.790026	-2.80924e-10
244025862	rs140364928	2.16004e-13	2.53203	-2.80924e-10	5.24223e-05	-0.839878	-2.80924e-10
244025999	rs2953329	1.29843e-12	3.88138	0.44426	9.14698e-05	-1.05704	0.773844
244026119	rs144417894	1.72165e-14	-1.96599e-10	0.00259554	0.00014909	-1.96599e-10	0.205338
244026194	rs75201516	8.00915e-15	-0.762688	-2.80924e-10	2.27041e-05	-1.67667	-2.80924e-10
244026323	rs79997592	2.17113e-14	-1.96599e-10	0.234561	0.000121716	-1.96599e-10	0.00248405
244027105	rs6665865	3.24664e-15	-0.333931	-1.33172	1.12789e-05	-1.03489	-1.34139
244027106	rs79399489	4.55908e-15	-1.96599e-10	-1.32615	3.02759e-05	-1.96599e-10	-1.38886
244027142	rs78486530	9.37447e-15	-0.605282	-2.80924e-10	3.66879e-05	-1.19676	-2.80924e-10
244027551	rs76284568	8.96647e-15	-0.64978	-2.80924e-10	3.80379e-05	-1.16063	-2.80924e-10
244028246	rs73119762	1.24273e-14	-0.323377	-2.80924e-10	4.13137e-05	-1.07802	-2.80924e-10
244028404	rs3008661	1.43234e-14	-0.18138	-2.80924e-10	0.000147915	0.197428	-2.80924e-10
244028723	rs80058855	5.53612e-15	0.180859	-1.31284	1.50819e-05	-0.756355	-1.32936
244028773	rs112666778	5.23421e-15	0.166321	-1.35438	1.5433e-05	-0.696797	-1.3659
244028907	rs10927084	1.01944e-12	1.70109	2.38265	0.00121683	-0.376408	2.6812
244029008	rs559089847	2.61796e-15	-1.01029	-0.870585	2.5658e-05	-0.713282	-0.841073
244029136	rs111530507	4.81271e-15	-1.96599e-10	-1.27201	3.35781e-05	-1.96599e-10	-1.28534
244029137	rs113094403	4.97501e-15	-1.96599e-10	-1.23885	3.46513e-05	-1.96599e-10	-1.25388
244029175	rs181000200	2.41455e-15	-1.96176	-2.80924e-10	2.43683e-05	-1.60593	-2.80924e-10
244029425	rs6672927	4.54959e-15	0.0247882	-1.35302	1.29568e-05	-0.872841	-1.36475
244031878	rs117789777	4.51744e-15	-1.96599e-10	-1.33533	3.24496e-05	-1.96599e-10	-1.31952
244032908	rs4497192	1.00706e-11	4.19136	2.18275	0.00286602	0.711168	2.4503
244033460	rs115231150	1.10614e-14	-0.439808	-2.80924e-10	4.38994e-05	-1.01731	-2.80924e-10
244034005	rs7545692	9.28189e-12	4.11188	2.18067	0.00252618	0.587106	2.44815
244034663	rs73119769	1.11477e-14	-0.43204	-2.80924e-10	4.41694e-05	-1.01118	-2.80924e-10
244034805	rs12083813	8.77204e-13	1.86338	2.07009	0.000884009	-0.371974	2.35723
244034962	rs4412578	1.08748e-11	4.30972	2.14121	0.0029687	0.789435	2.40723
244035464	rs75553018	4.71824e-15	-1.96599e-10	-1.29184	3.40459e-05	-1.96599e-10	-1.2715
244036263	rs116923829	4.50604e-15	-1.96599e-10	-1.33785	3.23578e-05	-1.96599e-10	-1.32235
244037860	rs78189304	4.54293e-15	-1.96599e-10	-1.3297	3.26543e-05	-1.96599e-10	-1.31323
244037861	rs114470303	3.78429e-15	-1.51241	-2.80924e-10	4.14942e-05	-1.07366	-2.80924e-10
244038393	rs115548021	1.34529e-15	-1.421	-1.12567	7.61664e-06	-1.66452	-1.10436
244038607	rs75992683	4.5903e-15	-1.96599e-10	-1.31933	3.30327e-05	-1.96599e-10	-1.30171
244038620	rs4266864	8.20033e-13	1.83356	2.03251	0.000821431	-0.391198	2.30304
244038718	rs75866566	4.60147e-15	-1.96599e-10	-1.3169	3.43954e-05	-1.96599e-10	-1.26129
244039024	rs78506326	1.02806e-14	-0.513008	-2.80924e-10	4.1444e-05	-1.07487	-2.80924e-10
244039229	rs141507173	4.50315e-15	-1.96599e-10	-1.33849	3.23345e-05	-1.96599e-10	-1.32308
244041920	rs111950930	2.93404e-15	-1.76689	-2.80924e-10	1.77838e-05	-1.92092	-2.80924e-10
244041975	rs59182011	4.97665e-15	-1.96599e-10	-1.23852	3.60692e-05	-1.96599e-10	-1.21377
244043161	rs2675922	1.4966e-14	-0.137488	-2.80924e-10	0.000125444	0.0326505	-2.80924e-10
244043333	rs117926710	8.50564e-15	-1.96599e-10	-0.702542	6.70792e-05	-1.96599e-10	-0.593336
244043482	rs73119774	4.60376e-15	0.0792274	-1.39563	1.28376e-05	-0.852985	-1.39385
244043685	rs150286286	3.52679e-15	-1.58288	-2.80924e-10	5.60373e-05	-0.773191	-2.80924e-10
244043918	rs11581399	5.01909e-15	-1.96599e-10	-1.23002	3.63997e-05	-1.96599e-10	-1.20465
244044361	rs117682843	2.23412e-14	-1.96599e-10	0.263159	0.000146129	-1.96599e-10	0.185279
244044810	rs7553354	4.24545e-15	-1.96599e-10	-1.39742	3.00283e-05	-1.96599e-10	-1.39707
244044980	rs10737889	5.9348e-12	3.57208	2.27324	0.00254063	0.488038	2.55292
244045144	rs115008613	2.39738e-15	-1.96889	-2.80924e-10	2.14908e-05	-1.73159	-2.80924e-10
244045687	rs34179968	7.82649e-16	-1.82292	-1.26543	1.38745e-05	-0.910533	-1.25862
244046084	rs78595292	9.95613e-15	-0.545084	-2.80924e-10	3.83122e-05	-1.15344	-2.80924e-10
244046273	rs79764855	4.69452e-15	-1.96599e-10	-1.29688	3.38588e-05	-1.96599e-10	-1.27701
244047324	rs1914235	5.67149e-13	1.62709	1.87026	0.000511743	-0.650091	2.0887
244047693	rs116474213	7.92856e-15	-0.7728	-2.80924e-10	3.23249e-05	-1.32337	-2.80924e-10
244048476	rs74495463	4.56847e-15	-1.96599e-10	-1.32409	3.28586e-05	-1.96599e-10	-1.307
244048656	rs4658597	3.81886e-12	3.76059	1.64385	0.00146738	0.646821	1.8452
244048814	rs117171322	4.4735e-15	-1.96599e-10	-1.3451	3.20946e-05	-1.96599e-10	-1.33052
244048936	rs4658598	4.163e-12	3.98935	1.50137	0.00141983	0.750388	1.7087
244048976	rs115016816	2.49303e-14	0.372813	-2.80924e-10	1.70845e-05	-1.96104	-2.80924e-10
244049279	rs149520458	4.72131e-15	-1.96599e-10	-1.29118	3.40701e-05	-1.96599e-10	-1.27079
244049513	rs6680504	5.21505e-12	4.14544	1.57059	0.00167727	0.85617	1.76954
244050648	rs75044503	4.77229e-15	-1.96599e-10	-1.28044	3.44711e-05	-1.96599e-10	-1.25909
244050923	rs112340499	1.77587e-15	-0.87296	-1.39602	8.33841e-06	-1.28132	-1.39702
244050959	rs181029208	2.54842e-15	-1.9078	-2.80924e-10	3.9204e-05	-1.13043	-2.80924e-10
244051162	rs12128559	7.61041e-12	4.4641	1.6299	0.00319243	1.41221	1.85712
244051339	rs12136251	8.60026e-15	-0.252645	-0.438835	1.20267e-05	-1.91762	-0.39446
244051533	rs10754812	8.79505e-13	2.21731	1.71878	0.000955805	0.135312	1.92803
244052058	rs10754813	7.79647e-12	4.46712	1.65104	0.00268803	1.19004	1.90731
244052338	rs76697900	2.41325e-15	-1.9623	-2.80924e-10	2.12624e-05	-1.74227	-2.80924e-10
244052447	rs112426408	6.5315e-15	-0.966635	-2.80924e-10	2.57961e-05	-1.54899	-2.80924e-10
244052930	rs78249158	7.3437e-15	-0.849428	-2.80924e-10	2.98474e-05	-1.40311	-2.80924e-10
244053573	rs55919897	7.24758e-15	-0.862604	-2.80924e-10	2.95694e-05	-1.41247	-2.80924e-10
244054375	rs115570095	7.20244e-15	-0.868852	-2.80924e-10	2.94388e-05	-1.4169	-2.80924e-10
244054952	rs4354528	4.67126e-15	-1.96599e-10	-1.30184	3.36751e-05	-1.96599e-10	-1.28245
244055001	rs12090270	7.912e-13	2.32627	1.50401	0.000808003	0.10729	1.78807
244055659	rs10803166	4.87228e-12	4.06483	1.58321	0.00216132	1.02724	1.85203
244056346	rs4658599	5.06165e-12	4.10296	1.58321	0.00222022	1.05413	1.85203
244056379	rs4658600	7.06673e-13	2.10789	1.6094	0.000802993	-0.00931248	1.89845
244056392	rs73119789	1.72321e-15	-0.940798	-1.35828	8.12672e-06	-1.33483	-1.36923
244056489	rs4658601	4.87228e-12	4.06483	1.58321	0.00216132	1.02724	1.85203
244057068	rs149694087	1.06802e-14	-1.96599e-10	-0.474881	6.35625e-05	-1.96599e-10	-0.647185
244058014	rs80278390	6.93142e-15	-0.907207	-2.80924e-10	2.86525e-05	-1.44397	-2.80924e-10
244058747	rs10927086	5.12327e-13	1.92119	1.4745	0.000614645	-0.135306	1.75714
244059095	rs6670700	3.0145e-12	3.60872	1.5592	0.00160694	0.755932	1.82695
244059124	rs10927087	4.91306e-13	1.89079	1.46301	0.000594751	-0.156162	1.7451
244059630	rs114599974	5.03257e-15	-1.22734	-2.80924e-10	1.96147e-05	-1.82293	-2.80924e-10
244059681	rs78464245	6.9389e-15	-0.906129	-2.80924e-10	2.6835e-05	-1.5095	-2.80924e-10
244060608	rs10803167	5.41636e-13	1.98115	1.47017	0.000635831	-0.0968823	1.75261
244060651	rs10803168	5.58365e-13	1.97563	1.50611	0.000683449	-0.0623196	1.79026
244061044	rs12044851	4.24591e-15	-1.96599e-10	-1.39732	3.01717e-05	-1.96599e-10	-1.39231
244061500	rs4658405	4.4412e-12	3.98863	1.56678	0.00201361	0.973611	1.83486
244061723	rs4658406	4.04302e-12	3.98863	1.47285	0.00184579	0.973611	1.74784
244061966	rs149761726	6.73486e-15	-0.935975	-2.80924e-10	2.92387e-05	-1.42372	-2.80924e-10
244061977	rs950398	4.79577e-12	4.06544	1.56678	0.00212545	1.02767	1.83486
244062106	rs950399	4.20975e-12	3.94659	1.5553	0.00193173	0.944087	1.82288
244062177	rs7517940	5.01691e-12	4.11052	1.56678	0.00223808	1.0793	1.83486
244063035	rs77669595	2.82118e-14	0.49647	-2.80924e-10	5.2773e-05	-0.833209	-2.80924e-10
244064202	rs78926221	8.09408e-15	-0.752139	-2.80924e-10	3.35365e-05	-1.28658	-2.80924e-10
244064309	rs2048864	7.06631e-13	2.16984	1.5474	0.00075129	-0.0109386	1.83352
244064564	rs10927088	5.27918e-12	4.14504	1.58321	0.00228718	1.08384	1.85203
244065001	rs117276058	4.70624e-15	-1.96599e-10	-1.29438	3.39513e-05	-1.96599e-10	-1.27428
244067060	rs76698025	5.75227e-15	-1.96599e-10	-1.09368	4.54692e-05	-1.96599e-10	-0.982174
244067794	rs10927089	1.78418e-11	4.82836	2.11767	0.00697551	1.54875	2.5022
244067814	rs187649903	3.46869e-15	-1.59949	-2.80924e-10	1.96432e-05	-1.82148	-2.80924e-10
244067927	rs145692653	8.68944e-16	-1.60864	-1.37511	7.65762e-06	-1.38036	-1.38315
244068340	rs77246733	5.13155e-15	-1.96599e-10	-1.20786	3.66361e-05	-1.96599e-10	-1.19818
244068385	rs79304732	4.51125e-15	-1.96599e-10	-1.3367	3.21014e-05	-1.96599e-10	-1.33031
244068432	rs75318050	4.73886e-15	-1.96599e-10	-1.28747	3.37937e-05	-1.96599e-10	-1.27894
244068710	rs2206	1.02362e-11	4.01822	2.3722	0.00701985	1.33353	2.72376
244069010	rs11584607	1.51768e-12	1.65625	2.82541	0.00255273	-0.105312	3.15102
244069725	rs76811260	4.71636e-15	-1.96599e-10	-1.29224	3.3627e-05	-1.96599e-10	-1.28388
244071580	rs2715571	2.40946e-15	-1.96387	-2.80924e-10	1.69512e-05	-1.96887	-2.80924e-10
244072774	rs79224321	4.45042e-15	-1.96599e-10	-1.35027	3.16451e-05	-1.96599e-10	-1.34463
244073603	rs75178107	4.55268e-15	-1.96599e-10	-1.32756	3.24108e-05	-1.96599e-10	-1.32072
244073630	rs10927090	1.07938e-12	1.93317	2.2077	0.00160544	0.0293523	2.55259
244073695	rs80152307	6.36791e-15	-0.992001	-2.80924e-10	0.000122279	0.00709185	-2.80924e-10
244074549	rs76665757	5.38741e-15	-1.15921	-2.80924e-10	0.000108233	-0.114923	-2.80924e-10
244074831	rs115381705	2.67908e-15	-1.8578	-2.80924e-10	3.49389e-05	-1.24561	-2.80924e-10
244075593	rs10803169	7.95272e-12	4.11193	2.02607	0.00540851	1.43606	2.36046
244075628	rs115319094	3.75259e-15	-1.52083	-2.80924e-10	3.36216e-05	-1.28404	-2.80924e-10
244075731	rs60707695	4.2711e-15	-1.96599e-10	-1.3914	3.02631e-05	-1.96599e-10	-1.38928
244076082	rs10927091	1.14415e-12	1.88193	2.31722	0.00180197	0.0304605	2.66697
244076690	rs114820700	2.62199e-15	-1.87934	-2.80924e-10	7.84882e-05	-0.436261	-2.80924e-10
244076782	rs58548297	4.29609e-15	-1.96599e-10	-1.38557	3.04643e-05	-1.96599e-10	-1.38266
244076957	rs58455293	4.30023e-15	-1.96599e-10	-1.3846	3.0497e-05	-1.96599e-10	-1.38158
244077483	rs7512051	4.26094e-15	-1.96599e-10	-1.39378	3.0178e-05	-1.96599e-10	-1.3921
244077683	rs6429441	7.53676e-12	3.96436	2.11991	0.00523113	1.31948	2.4437
244077715	rs73121419	4.38885e-15	-1.96599e-10	-1.3642	3.11798e-05	-1.96599e-10	-1.35944
244077952	rs112429149	4.348e-15	-1.96599e-10	-1.37356	3.08679e-05	-1.96599e-10	-1.36949
244078011	rs149940088	1.54726e-14	-0.104203	-2.80924e-10	7.22627e-05	-0.518902	-2.80924e-10
244078960	rs58083940	4.35756e-15	-1.96599e-10	-1.37136	3.09413e-05	-1.96599e-10	-1.36712
244078981	rs55765500	4.70896e-15	-1.96599e-10	-1.29381	3.35722e-05	-1.96599e-10	-1.28551
244079280	rs60415843	4.33256e-15	-1.96599e-10	-1.37711	3.0749e-05	-1.96599e-10	-1.37335
244080080	rs4658605	1.12166e-12	1.68468	2.49461	0.00141888	-0.478432	2.93684
244080142	rs73121424	4.29461e-15	-1.96599e-10	-1.38591	3.04526e-05	-1.96599e-10	-1.38304
244080319	rs74226431	1.04208e-15	-1.41149	-1.39056	4.56401e-06	-1.88572	-1.39529
244080342	rs73121425	4.26646e-15	-1.96599e-10	-1.39249	3.02247e-05	-1.96599e-10	-1.39055
244081179	rs140910536	1.29597e-14	-1.96599e-10	-0.28143	9.93485e-05	-1.96599e-10	-0.200576
244082020	rs73121428	1.97121e-14	0.137959	-2.80924e-10	0.000110205	-0.0968689	-2.80924e-10
244082094	rs118159431	2.85358e-15	-1.65927	-0.135429	1.78917e-05	-1.89577	-0.0191009
244082642	rs149255255	2.83909e-15	-1.79979	-2.80924e-10	1.82378e-05	-1.89571	-2.80924e-10
244083133	rs117201088	6.64353e-15	-1.96599e-10	-0.949628	4.84925e-05	-1.96599e-10	-0.917801
244083727	rs79560401	7.68206e-15	-0.804384	-2.80924e-10	7.2657e-05	-0.513459	-2.80924e-10
244084705	rs139935220	5.31596e-15	-1.96599e-10	-1.17256	3.96557e-05	-1.96599e-10	-1.11897
244086054	rs75305496	4.52717e-15	-1.33317	-2.80924e-10	1.69668e-05	-1.96795	-2.80924e-10
244086251	rs74151242	3.15878e-14	0.6095	-2.80924e-10	3.83135e-05	-1.15341	-2.80924e-10
244087842	rs12123018	1.91443e-13	3.64702	-1.23571	0.000232957	1.83961	-1.18797
244088090	rs76495481	2.52773e-15	-1.91595	-2.80924e-10	1.83487e-05	-1.88965	-2.80924e-10
244088763	rs76040062	4.97181e-15	-1.23949	-2.80924e-10	2.15436e-05	-1.72913	-2.80924e-10
244091316	rs1568103	3.96963e-15	-0.0711087	-1.39349	2.3199e-05	-0.274517	-1.38058
244092749	rs76464284	5.04227e-15	-1.22542	-2.80924e-10	1.69481e-05	-1.96905	-2.80924e-10
244093285	rs33997688	2.4504e-15	-1.94702	-2.80924e-10	2.38785e-05	-1.62623	-2.80924e-10
244093433	rs148854472	2.90235e-15	-1.77775	-2.80924e-10	1.69881e-05	-1.96669	-2.80924e-10
244093867	rs496927	3.35495e-15	-0.246286	-1.38655	1.82736e-05	-0.527494	-1.36626
244094060	rs150932231	9.10658e-15	-1.96599e-10	-0.634274	6.06887e-05	-1.96599e-10	-0.693452
244094683	rs525234	4.00229e-15	-0.0704834	-1.38592	2.39942e-05	-0.25178	-1.36962
244095360	rs78671804	1.30255e-14	-1.96599e-10	-0.276366	8.57011e-05	-1.96599e-10	-0.348343
244095513	rs77031742	4.24615e-15	-1.96599e-10	-1.39726	3.00256e-05	-1.96599e-10	-1.39716
244096042	rs559076	3.54129e-15	-1.57878	-2.80924e-10	4.16552e-05	-1.06978	-2.80924e-10
244096047	rs559080	7.02963e-15	0.503639	-1.39678	5.82326e-05	0.655323	-1.39009
244096256	rs471567	1.81685e-13	3.69836	-1.33936	0.000177778	1.69284	-1.31151
244096668	rs113280137	7.72786e-15	-0.79844	-2.80924e-10	2.32167e-05	-1.65434	-2.80924e-10
244096862	rs75207906	1.36864e-14	-1.96599e-10	-0.226867	7.76789e-05	-1.96599e-10	-0.446626
244096946	rs79143413	1.55896e-14	-1.96599e-10	-0.0966686	0.000101994	-1.96599e-10	-0.174293
244098047	rs1223872	4.83623e-15	0.124584	-1.39172	2.84143e-05	-0.0773084	-1.37501
244098165	rs56079350	2.83309e-15	-1.8019	-2.80924e-10	2.08865e-05	-1.76011	-2.80924e-10
244098284	rs117366052	1.21263e-14	-1.96599e-10	-0.347898	7.83222e-05	-1.96599e-10	-0.438378
244100097	rs482261	6.54874e-15	0.265243	-1.22924	3.88269e-05	0.0436667	-1.18376
244100402	rs524489	3.01298e-13	4.143	-1.27817	0.00027448	2.05512	-1.23945
244101194	rs55990599	7.10959e-14	1.42076	-2.80924e-10	5.31886e-05	-0.825365	-2.80924e-10
244101789	rs579388	9.01153e-15	0.563136	-1.2079	1.04762e-05	-1.28346	-1.16664
244102151	rs543626	3.08382e-15	-0.419517	-1.29759	6.01184e-06	-1.74057	-1.26491
244102256	rs75512379	7.3562e-14	1.45486	-2.80924e-10	5.42546e-05	-0.805522	-2.80924e-10
244102322	rs544739	3.12443e-15	-0.419517	-1.2845	6.0924e-06	-1.74057	-1.2516
244102417	rs545639	3.11914e-15	-0.400215	-1.3055	6.02509e-06	-1.73312	-1.27016
244102537	rs149431820	4.44889e-15	-1.35062	-2.80924e-10	4.18779e-05	-1.06445	-2.80924e-10
244104549	rs552372	2.697e-15	-0.539784	-1.31135	5.68951e-06	-1.78526	-1.27532
244104579	rs143142552	1.33819e-14	-1.96599e-10	-0.249372	8.81234e-05	-1.96599e-10	-0.320471
244104594	rs552510	2.5228e-15	-0.594469	-1.32343	5.45227e-06	-1.81111	-1.29207
244104634	rs571592	4.02879e-15	-0.311167	-1.13864	6.81844e-06	-1.80079	-1.07879
244105053	rs35657386	6.9192e-16	-1.87692	-1.33464	4.43202e-06	-1.95221	-1.35814
244106113	rs990794	8.21459e-16	-1.96769	-1.07226	6.65389e-06	-1.88372	-1.02028
244107640	rs75823591	2.7611e-15	-1.82764	-2.80924e-10	1.86814e-05	-1.87168	-2.80924e-10
244112515	rs473129	1.8292e-15	-1.3404	-0.898999	1.07514e-05	-1.71686	-0.707315
244112606	rs472276	9.71812e-16	-1.50595	-1.36591	4.54163e-06	-1.89615	-1.38978
244113029	rs112637892	2.40047e-15	-1.96761	-2.80924e-10	1.74948e-05	-1.93731	-2.80924e-10
244113100	rs118004544	5.48956e-15	-1.96599e-10	-1.14042	3.63049e-05	-1.96599e-10	-1.20726
244113110	rs12032571	1.44245e-14	-1.96599e-10	-0.174347	0.000100141	-1.96599e-10	-0.192629
244114441	rs150389690	4.24884e-15	-1.96599e-10	-1.39662	3.00179e-05	-1.96599e-10	-1.39742
244114693	rs12132592	2.45114e-15	-1.94672	-2.80924e-10	1.8833e-05	-1.8636	-2.80924e-10
244114883	rs55870169	2.52543e-15	-1.91686	-2.80924e-10	2.29489e-05	-1.66594	-2.80924e-10
244114918	rs519449	6.47737e-16	-1.9211	-1.35644	4.44707e-06	-1.94261	-1.36436
244115332	rs113516811	2.50508e-15	-1.92495	-2.80924e-10	1.83922e-05	-1.88728	-2.80924e-10
244115791	rs10927093	2.27447e-15	-1.3176	-0.703921	3.88821e-05	-0.581949	-0.556727
244116918	rs112587863	2.5027e-15	-1.9259	-2.80924e-10	1.75379e-05	-1.93484	-2.80924e-10
244117613	rs113886075	2.44984e-15	-1.94725	-2.80924e-10	1.72145e-05	-1.95346	-2.80924e-10
244118298	rs73121439	4.36658e-15	-1.96599e-10	-1.36929	3.01662e-05	-1.96599e-10	-1.39249
244118329	rs34032398	3.24474e-15	-1.66624	-2.80924e-10	1.69912e-05	-1.96651	-2.80924e-10
244119015	rs112236910	2.44757e-15	-1.94818	-2.80924e-10	1.7201e-05	-1.95424	-2.80924e-10
244119189	rs56263910	2.65185e-15	-1.86801	-2.80924e-10	1.88421e-05	-1.86312	-2.80924e-10
244119211	rs989993	1.13778e-15	-1.33199	-1.3822	5.63402e-06	-1.70547	-1.36491
244119477	rs12405200	1.02351e-13	1.78513	-2.80924e-10	0.000101694	-0.177241	-2.80924e-10
244119978	rs73121442	6.90169e-16	-1.81868	-1.39541	4.84286e-06	-1.8243	-1.39741
244120818	rs185330721	5.58133e-15	-1.12384	-2.80924e-10	3.22669e-05	-1.32517	-2.80924e-10
244121332	rs113373469	2.4919e-15	-1.93022	-2.80924e-10	1.74707e-05	-1.93868	-2.80924e-10
244121341	rs500202	1.83971e-15	-0.990415	-1.24325	1.96031e-05	-0.663829	-1.15969
244121429	rs12035268	2.69656e-15	-0.975805	-0.87549	3.45651e-05	-0.50951	-0.746856
244121801	rs77209392	4.39153e-15	-1.96599e-10	-1.36359	3.11269e-05	-1.96599e-10	-1.36114
244121961	rs2453191	6.20013e-16	-1.96417	-1.35712	4.41273e-06	-1.96443	-1.35029
244122296	rs80116665	3.00763e-15	-0.402478	-1.33964	7.74064e-06	-1.4634	-1.28933
244122649	rs73121445	9.5732e-16	-1.89294	-0.993949	6.07394e-06	-1.89692	-1.09828
244122947	rs112014775	2.50495e-15	-1.925	-2.80924e-10	1.7552e-05	-1.93404	-2.80924e-10
244123391	rs484459	6.751e-16	-1.86211	-1.37405	4.43511e-06	-1.94284	-1.36682
244123919	rs116050381	3.7495e-15	-1.52165	-2.80924e-10	2.14662e-05	-1.73273	-2.80924e-10
244124696	rs77932705	1.71036e-15	-0.915212	-1.39135	7.36749e-06	-1.41877	-1.38337
244125397	rs150773031	7.47791e-15	-1.96599e-10	-0.831318	4.35759e-05	-1.96599e-10	-1.0247
244125726	rs475891	6.78496e-16	-1.92481	-1.30634	4.75e-06	-1.94319	-1.29787
244125762	rs140775187	6.92066e-15	-1.96599e-10	-0.908761	4.09439e-05	-1.96599e-10	-1.08701
244126893	rs61604664	4.39811e-15	-1.96599e-10	-1.3621	3.0456e-05	-1.96599e-10	-1.38293
244128415	rs145340443	7.59992e-15	-1.96599e-10	-0.815134	4.3972e-05	-1.96599e-10	-1.01566
244128502	rs73121452	4.48224e-15	-1.96599e-10	-1.34315	3.08504e-05	-1.96599e-10	-1.37006
244128682	rs146465091	2.87086e-15	-1.78866	-2.80924e-10	1.98409e-05	-1.81146	-2.80924e-10
244129353	rs77910996	4.41273e-15	-1.96599e-10	-1.35878	3.05216e-05	-1.96599e-10	-1.38077
244129879	rs495230	7.37234e-16	-1.75674	-1.39138	4.5279e-06	-1.89515	-1.39381
244129969	rs73121455	4.41619e-15	-1.96599e-10	-1.358	3.05374e-05	-1.96599e-10	-1.38026
244130429	rs577605	2.24981e-14	0.270158	-2.80924e-10	3.13809e-05	-1.35301	-2.80924e-10
244130974	rs139668567	7.60604e-15	-1.96599e-10	-0.81433	4.40006e-05	-1.96599e-10	-1.01501
244131275	rs61833250	2.17506e-15	-0.784495	-1.28172	2.29092e-05	-0.39616	-1.27151
244132315	rs76984578	6.7503e-15	-1.96599e-10	-0.933685	4.51585e-05	-1.96599e-10	-0.989032
244132577	rs66868871	1.5428e-15	-1.40219	-1.00748	2.60791e-05	-0.664645	-0.873432
244132775	rs57735477	4.61772e-15	-1.96599e-10	-1.31337	3.23056e-05	-1.96599e-10	-1.32397
244132804	rs113369911	2.43411e-15	-1.95369	-2.80924e-10	2.35858e-05	-1.63857	-2.80924e-10
244133004	rs476426	1.72526e-15	-0.975499	-1.32239	1.3239e-05	-0.92985	-1.28619
244134165	rs117420129	7.31488e-15	-1.96599e-10	-0.853361	4.26371e-05	-1.96599e-10	-1.04649
244134388	rs511659	5.95479e-16	-1.9653	-1.39636	4.41218e-06	-1.91799	-1.39685
244135130	rs190815511	4.25025e-15	-1.96599e-10	-1.39629	3.00982e-05	-1.96599e-10	-1.39474
244135137	rs12025333	1.42394e-15	-1.50013	-0.989712	2.28907e-05	-0.815607	-0.852871
244135169	rs145912317	9.81915e-16	-1.46427	-1.39725	5.18815e-06	-1.75856	-1.39428
244135217	rs200071002	7.40928e-15	-1.96599e-10	-0.840539	4.3079e-05	-1.96599e-10	-1.03617
244135226	rs12046323	1.42736e-15	-1.48775	-0.999698	2.30705e-05	-0.796232	-0.864422
244135289	rs150212810	1.8055e-14	-1.96599e-10	0.0501515	0.000122735	-1.96599e-10	0.0108217
244135694	rs7540098	2.65817e-15	-1.86563	-2.80924e-10	1.98984e-05	-1.80857	-2.80924e-10
244135869	rs148764981	6.81721e-15	-1.96599e-10	-0.923822	4.03106e-05	-1.96599e-10	-1.1026
244136040	rs150735844	5.22195e-15	-1.96599e-10	-1.1904	3.55401e-05	-1.96599e-10	-1.22855
244136048	rs114625925	7.38243e-15	-1.96599e-10	-0.844169	4.29533e-05	-1.96599e-10	-1.0391
244136130	rs139104576	2.70895e-15	-1.84671	-2.80924e-10	1.88e-05	-1.86535	-2.80924e-10
244136216	rs2029742	1.78533e-15	-1.36775	-0.895917	3.17998e-05	-0.59452	-0.745229
244136518	rs71652501	2.39971e-15	-1.96792	-2.80924e-10	1.8018e-05	-1.90784	-2.80924e-10
244136690	rs73121462	4.4189e-15	-1.96599e-10	-1.35738	3.06541e-05	-1.96599e-10	-1.37644
244137037	rs145650664	6.94891e-15	-1.96599e-10	-0.904686	4.10772e-05	-1.96599e-10	-1.08376
244137734	rs77966485	1.57632e-15	-1.00744	-1.38073	5.94775e-06	-1.64718	-1.36901
244137855	rs495843	1.56863e-15	-1.13305	-1.26002	1.20931e-05	-1.11317	-1.1934
244138307	rs138212317	3.57983e-15	-1.56796	-2.80924e-10	2.21867e-05	-1.69972	-2.80924e-10
244138333	rs74663124	3.73604e-15	-1.52524	-2.80924e-10	1.69796e-05	-1.9672	-2.80924e-10
244138337	rs12093569	1.48647e-15	-1.55988	-0.886988	2.41137e-05	-0.881378	-0.735052
244138458	rs578085	6.42203e-16	-1.92444	-1.36169	4.38704e-06	-1.9567	-1.36386
244138990	rs10927094	1.48006e-15	-1.18879	-1.2624	1.59475e-05	-0.79251	-1.2374
244139219	rs60388284	4.35772e-15	-1.96599e-10	-1.37132	3.04079e-05	-1.96599e-10	-1.38451
244139478	rs960091	1.24681e-15	-1.58131	-1.04137	2.02013e-05	-0.939606	-0.853858
244139874	rs73121466	4.26051e-15	-1.96599e-10	-1.39388	3.00216e-05	-1.96599e-10	-1.39729
244140051	rs1223870	1.96305e-15	-1.09606	-1.07272	1.40219e-05	-1.11037	-1.04822
244140179	rs139202779	5.28748e-15	-1.96599e-10	-1.17793	3.30366e-05	-1.96599e-10	-1.30159
244140225	rs10803171	1.46686e-15	-1.52192	-0.938229	2.36044e-05	-0.844166	-0.793611
244140907	rs77342366	2.9633e-15	-1.75697	-2.80924e-10	2.16406e-05	-1.72464	-2.80924e-10
244141021	rs73121471	4.24574e-15	-1.96599e-10	-1.39735	3.00644e-05	-1.96599e-10	-1.39587
244141158	rs77751202	4.24587e-15	-1.96599e-10	-1.39732	3.00606e-05	-1.96599e-10	-1.396
244141178	rs12038927	1.34768e-15	-1.5565	-0.988387	2.10824e-05	-0.899429	-0.85134
244141267	rs479829	1.84635e-15	-1.02097	-1.20909	1.36802e-05	-1.02324	-1.16003
244141378	rs59948059	4.24681e-15	-1.96599e-10	-1.3971	3.00644e-05	-1.96599e-10	-1.39587
244141497	rs115594360	2.81401e-15	-1.80866	-2.80924e-10	2.0467e-05	-1.7804	-2.80924e-10
244141702	rs12135671	2.98238e-15	-1.75055	-2.80924e-10	2.4467e-05	-1.60188	-2.80924e-10
244141832	rs2131817	1.36273e-15	-1.54777	-0.986015	2.14391e-05	-0.885394	-0.8486
244142080	rs113422653	5.80412e-15	-1.0847	-2.80924e-10	1.83948e-05	-1.88714	-2.80924e-10
244142393	rs115805440	4.85922e-15	-1.26239	-2.80924e-10	0.000130521	0.072324	-2.80924e-10
244142602	rs59069758	4.24663e-15	-1.96599e-10	-1.39715	3.03934e-05	-1.96599e-10	-1.38498
244142754	rs61833251	7.94235e-16	-1.7351	-1.33855	8.76611e-06	-1.31431	-1.314
244142826	rs1223869	6.75446e-16	-1.87665	-1.359	4.31464e-06	-1.96908	-1.36812
244143320	rs58391343	4.26936e-15	-1.96599e-10	-1.39181	3.00216e-05	-1.96599e-10	-1.39729
244143361	rs56735818	9.98114e-16	-1.81717	-1.02799	9.09154e-06	-1.60213	-0.989732
244143449	rs11586609	2.83002e-15	-1.80299	-2.80924e-10	2.66008e-05	-1.51827	-2.80924e-10
244143690	rs150493723	1.16179e-14	-1.96599e-10	-0.390728	8.70895e-05	-1.96599e-10	-0.332273
244143789	rs2454224	1.68823e-15	-0.925466	-1.39413	1.3994e-05	-0.779998	-1.38059
244144157	rs2454223	6.41512e-16	-1.90538	-1.38182	4.20363e-06	-1.96597	-1.39729
244144486	rs79673865	3.60091e-15	-1.56209	-2.80924e-10	1.71377e-05	-1.95793	-2.80924e-10
244144531	rs112369510	2.57224e-15	-1.89849	-2.80924e-10	2.53491e-05	-1.56647	-2.80924e-10
244144686	rs7514607	1.56728e-15	-1.00234	-1.39159	5.29226e-06	-1.73555	-1.39742
244144876	rs12139617	6.39476e-16	-1.90043	-1.38995	5.4596e-06	-1.71182	-1.39001
244145149	rs572115	2.44489e-15	-0.591452	-1.35782	7.49978e-06	-1.46223	-1.3221
244145543	rs57020958	4.25254e-15	-1.96599e-10	-1.39576	3.00249e-05	-1.96599e-10	-1.39718
244145610	rs565235	2.5081e-15	-0.573297	-1.35045	7.65952e-06	-1.4512	-1.31206
244145679	rs546296	5.68941e-15	0.258015	-1.36268	1.01708e-05	-1.14815	-1.33154
244146047	rs12026107	6.51733e-16	-1.89104	-1.38035	5.3809e-06	-1.72832	-1.38803
244146074	rs539760	1.99071e-15	-0.996596	-1.15819	7.54094e-06	-1.72447	-1.05439
244146260	rs61833253	6.57229e-16	-1.8739	-1.38909	5.23719e-06	-1.7474	-1.39603
244146270	rs148941058	7.01022e-15	-1.96599e-10	-0.895902	5.39064e-05	-1.96599e-10	-0.81196
244146358	rs75069476	2.53972e-15	-1.91122	-2.80924e-10	1.76181e-05	-1.93028	-2.80924e-10
244146823	rs6668711	4.11485e-15	-0.0744587	-1.35421	1.60942e-05	-0.658824	-1.36193
244146965	rs143954462	4.24546e-15	-1.96599e-10	-1.39742	3.01059e-05	-1.96599e-10	-1.39449
244147308	rs59479151	6.46094e-16	-1.89195	-1.38814	4.28806e-06	-1.96653	-1.37685
244147380	rs61833254	6.61108e-16	-1.8739	-1.38321	5.23034e-06	-1.7474	-1.39734
244147535	rs505706	2.36513e-15	-0.604495	-1.37794	7.17801e-06	-1.45322	-1.37497
244147726	rs114382110	2.48817e-15	-1.93173	-2.80924e-10	2.29514e-05	-1.66583	-2.80924e-10
244148228	rs57318119	4.26421e-15	-1.96599e-10	-1.39301	3.00206e-05	-1.96599e-10	-1.39733
244148330	rs10927095	2.26982e-15	-0.638196	-1.38538	7.10422e-06	-1.45944	-1.37908
244148850	rs7521988	7.16262e-15	0.506841	-1.38124	1.27364e-05	-0.880836	-1.37391
244148851	rs11586900	6.59767e-16	-1.88208	-1.37706	5.16554e-06	-1.75997	-1.39723
244149080	rs59442416	4.27418e-15	-1.96599e-10	-1.39068	3.00374e-05	-1.96599e-10	-1.39677
244149818	rs73121485	4.27422e-15	-1.96599e-10	-1.39067	3.00375e-05	-1.96599e-10	-1.39676
244150083	rs472967	9.22079e-16	-1.5901	-1.33429	4.96108e-06	-1.96764	-1.22995
244150124	rs77666727	5.72516e-15	-1.96599e-10	-1.0984	4.36952e-05	-1.96599e-10	-1.02197
244151104	rs73121488	4.33393e-15	-1.96599e-10	-1.3768	3.02467e-05	-1.96599e-10	-1.38982
244151395	rs7514764	6.62119e-15	0.416101	-1.3691	1.13446e-05	-1.01239	-1.35808
244151403	rs59248657	4.25315e-15	-1.96599e-10	-1.39561	3.03133e-05	-1.96599e-10	-1.38762
244151439	rs7514845	7.96848e-15	0.586499	-1.35428	1.12997e-05	-1.03354	-1.34089
244151914	rs113342438	3.12884e-15	-1.70261	-2.80924e-10	2.12336e-05	-1.74363	-2.80924e-10
244152007	rs12144073	6.71412e-16	-1.8897	-1.35195	5.57131e-06	-1.71148	-1.3701
244152140	rs570540	8.27435e-16	-1.86896	-1.16373	5.88087e-06	-1.88389	-1.14362
244152210	rs6691161	6.80672e-15	0.44917	-1.37453	1.15053e-05	-0.991401	-1.365
244152665	rs73121490	4.253e-15	-1.96599e-10	-1.39565	3.00237e-05	-1.96599e-10	-1.39722
244153321	rs112216991	3.08835e-15	-1.71563	-2.80924e-10	2.0981e-05	-1.75559	-2.80924e-10
244153354	rs73121493	4.24811e-15	-1.96599e-10	-1.3968	3.00471e-05	-1.96599e-10	-1.39644
244153386	rs56046837	6.63659e-16	-1.87237	-1.38089	5.24209e-06	-1.74506	-1.39743
244153539	rs55734541	6.4656e-16	-1.89521	-1.38415	5.18191e-06	-1.75679	-1.39724
244153677	rs61833466	6.53212e-16	-1.88865	-1.38048	5.11185e-06	-1.77022	-1.39742
244153736	rs12760840	7.86083e-15	0.598275	-1.37965	1.23482e-05	-0.895782	-1.38991
244153874	rs788838	1.31976e-15	-1.17028	-1.39554	4.96842e-06	-1.8044	-1.39171
244153991	rs71652502	6.05833e-15	0.336709	-1.37855	1.04604e-05	-1.06242	-1.38919
244154027	rs67565855	7.00204e-15	0.482461	-1.37953	1.14637e-05	-0.970192	-1.38983
244154705	rs117347520	4.29379e-15	-1.96599e-10	-1.3861	3.01535e-05	-1.96599e-10	-1.39291
244155156	rs56266892	7.49735e-16	-1.79594	-1.33537	5.82892e-06	-1.65346	-1.38292
244155726	rs4658609	6.19023e-16	-1.94906	-1.37383	5.83921e-06	-1.65161	-1.383
244155946	rs7511723	6.6701e-15	0.391072	-1.33671	1.8129e-05	-0.547355	-1.35434
244156339	rs61833468	2.75687e-15	-1.82917	-2.80924e-10	2.94556e-05	-1.41632	-2.80924e-10
244156744	rs34751500	7.1916e-16	-1.82634	-1.34661	5.52055e-06	-1.72366	-1.36707
244156983	rs1223878	3.53389e-15	-0.21788	-1.36299	7.11771e-06	-1.44664	-1.38998
244157197	rs60053485	7.46749e-16	-1.79696	-1.33834	5.72191e-06	-1.67057	-1.38433
244157309	rs693795	6.61624e-16	-1.86081	-1.39552	7.21855e-06	-1.43568	-1.38687
244157414	rs530352	4.10377e-15	-0.0761107	-1.35526	8.08797e-06	-1.34408	-1.36475
244157520	rs115409575	2.41282e-15	-1.96247	-2.80924e-10	7.54136e-05	-0.476222	-2.80924e-10
244157558	rs73121502	4.25257e-15	-1.96599e-10	-1.39575	3.03036e-05	-1.96599e-10	-1.38794
244157646	rs554067	2.33836e-15	-0.610505	-1.38332	1.26596e-05	-0.864661	-1.39614
244157930	rs6671359	1.45763e-15	-1.07057	-1.39589	5.88104e-06	-1.64052	-1.38695
244158051	rs58305168	2.45948e-15	-0.56841	-1.37491	2.04545e-05	-0.395991	-1.38501
244158180	rs72763622	7.69815e-16	-1.78063	-1.32425	5.70384e-06	-1.68076	-1.37731
244158352	rs72763623	7.71456e-16	-1.76278	-1.33997	5.84162e-06	-1.64911	-1.3851
244158522	rs12096657	3.04619e-15	-1.72938	-2.80924e-10	2.07183e-05	-1.76819	-2.80924e-10
244158772	rs11591052	7.82834e-16	-1.73628	-1.35182	6.00556e-06	-1.6163	-1.39022
244158812	rs61833471	4.20961e-15	-0.00968496	-1.39622	2.24258e-05	-0.293291	-1.39571
244158822	rs474895	2.98101e-15	-1.75101	-2.80924e-10	1.81889e-05	-1.8984	-2.80924e-10
244159143	rs479338	8.13406e-16	-1.65629	-1.39351	5.11617e-06	-1.77471	-1.3921
244159220	rs61833472	7.80817e-16	-1.73628	-1.3544	5.99954e-06	-1.6163	-1.39122
244159268	rs140699619	3.27144e-15	-1.65804	-2.80924e-10	2.21252e-05	-1.70249	-2.80924e-10
244159983	rs77197410	2.10359e-14	-1.96599e-10	0.202958	0.00015544	-1.96599e-10	0.24705
244160904	rs536441	1.07524e-15	-1.39286	-1.37786	6.27844e-06	-1.58143	-1.38066
244161487	rs576682	2.77901e-15	-0.447603	-1.37357	1.48266e-05	-0.717729	-1.38506
244161539	rs563775	1.48274e-15	-1.05586	-1.39352	7.76742e-06	-1.35769	-1.39158
244161548	rs12070771	4.41435e-15	-1.35841	-2.80924e-10	2.54031e-05	-1.56434	-2.80924e-10
244161588	rs563904	7.42458e-15	0.518498	-1.35697	2.90169e-05	-0.0599006	-1.37143
244161691	rs12031498	5.57585e-15	-1.96599e-10	-1.12483	3.83651e-05	-1.96599e-10	-1.15206
244161728	rs564887	3.68709e-15	-0.141669	-1.39677	7.37836e-06	-1.407	-1.39366
244161736	rs117835008	1.56449e-14	-1.96599e-10	-0.0931263	8.6993e-05	-1.96599e-10	-0.333382
244161794	rs10927097	1.33295e-15	-1.15921	-1.39666	7.11225e-06	-1.4417	-1.39569
244161876	rs73123810	6.30185e-16	-1.90761	-1.3974	4.47182e-06	-1.90864	-1.39278
244161928	rs12071930	2.71426e-15	-1.84475	-2.80924e-10	1.76672e-05	-1.9275	-2.80924e-10
244161933	rs12071931	2.71426e-15	-1.84475	-2.80924e-10	1.76672e-05	-1.9275	-2.80924e-10
244161982	rs1711347	8.06223e-15	0.60781	-1.36389	2.97613e-05	-0.0290874	-1.37691
244162437	rs1690633	9.94114e-16	-1.48601	-1.36316	6.40679e-06	-1.57495	-1.3669
244162694	rs520971	1.41274e-15	-1.10063	-1.39712	7.44522e-06	-1.39422	-1.39741
244162831	rs500337	9.82982e-16	-1.50261	-1.35782	6.25216e-06	-1.60443	-1.36185
244162837	rs500341	9.82982e-16	-1.50261	-1.35782	6.25216e-06	-1.60443	-1.36185
244163092	rs523878	9.84493e-16	-1.50261	-1.35629	6.26127e-06	-1.60443	-1.3604
244163449	rs73123813	6.58161e-16	-1.899	-1.36257	4.77437e-06	-1.9001	-1.33585
244163538	rs12117180	2.84603e-15	-1.79735	-2.80924e-10	1.81876e-05	-1.89847	-2.80924e-10
244163638	rs117528879	4.24753e-15	-1.96599e-10	-1.39693	3.00414e-05	-1.96599e-10	-1.39663
244163717	rs12172723	3.97043e-15	-0.0752017	-1.3892	2.24938e-05	-0.288557	-1.39741
244163731	rs551361	1.31358e-15	-1.17369	-1.39683	7.02792e-06	-1.45337	-1.39595
244164002	rs4596868	3.99068e-15	-0.0627649	-1.39654	1.11313e-05	-0.992022	-1.39743
244164068	rs4537536	4.41125e-15	0.0374312	-1.39654	1.14615e-05	-0.962789	-1.39743
244164997	rs12119867	2.67131e-15	-0.534379	-1.32632	1.22867e-05	-0.923914	-1.36678
244165081	rs1223875	4.42552e-15	0.0147171	-1.3706	8.90022e-06	-1.28307	-1.33007
244165607	rs692981	8.12076e-15	0.639886	-1.38873	2.59225e-05	-0.146684	-1.39741
244165616	rs1995144	2.68253e-15	-0.534379	-1.32213	1.23208e-05	-0.923914	-1.36401
244165641	rs12131092	8.80998e-16	-1.59293	-1.37704	7.12037e-06	-1.45489	-1.38136
244165783	rs55669101	7.21921e-16	-1.77759	-1.39152	5.75354e-06	-1.65465	-1.39474
244166235	rs75281702	2.40482e-15	-1.9658	-2.80924e-10	1.86316e-05	-1.87435	-2.80924e-10
244166416	rs504130	8.4378e-16	-1.65844	-1.3547	8.67276e-06	-1.27796	-1.36107
244166418	rs150163566	3.55126e-15	-1.57597	-2.80924e-10	1.7522e-05	-1.93575	-2.80924e-10
244166560	rs505173	7.48409e-16	-1.89935	-1.23373	4.88989e-06	-1.96144	-1.2506
244166704	rs74530645	2.91088e-15	-1.77482	-2.80924e-10	1.77095e-05	-1.92511	-2.80924e-10
244167131	rs1009375	7.25726e-16	-1.77138	-1.39248	5.80363e-06	-1.6467	-1.39403
244167159	rs74684338	2.66474e-15	-1.86316	-2.80924e-10	1.82033e-05	-1.89761	-2.80924e-10
244167170	rs12126763	2.812e-15	-0.505435	-1.30394	1.27874e-05	-0.89919	-1.35156
244167389	rs12126831	2.77811e-15	-0.519942	-1.30156	1.2651e-05	-0.911587	-1.34988
244167596	rs6673663	3.88465e-15	-0.0924255	-1.39381	1.01342e-05	-1.08679	-1.39651
244167665	rs12119931	2.81177e-15	-0.510911	-1.29855	1.32412e-05	-0.869426	-1.34645
244167801	rs12127679	2.80886e-15	-0.534379	-1.27611	1.27276e-05	-0.923914	-1.33152
244167821	rs6679148	7.79434e-16	-1.80518	-1.28728	4.48211e-06	-1.96749	-1.33163
244168236	rs1319790	2.79853e-15	-0.519942	-1.29424	1.27169e-05	-0.911587	-1.34469
244168388	rs55704249	7.79434e-16	-1.80518	-1.28728	4.48211e-06	-1.96749	-1.33163
244168831	rs150683974	3.15138e-15	-1.69543	-2.80924e-10	1.99299e-05	-1.80699	-2.80924e-10
244168846	rs78359239	1.09992e-14	-1.96599e-10	-0.445448	8.26574e-05	-1.96599e-10	-0.384506
244168955	rs12118536	2.7133e-15	-1.84511	-2.80924e-10	1.77591e-05	-1.92231	-2.80924e-10
244169011	rs11582480	7.24231e-16	-1.77759	-1.38832	5.74448e-06	-1.65465	-1.39632
244169038	rs112224513	4.46738e-15	-1.96599e-10	-1.34647	3.37751e-05	-1.96599e-10	-1.27948
244169214	rs61833476	2.46049e-15	-1.94291	-2.80924e-10	2.21824e-05	-1.69991	-2.80924e-10
244169288	rs28409015	7.29713e-16	-1.77138	-1.387	5.78801e-06	-1.6467	-1.39672
244169330	rs6683057	3.8104e-15	-0.111284	-1.39426	1.0002e-05	-1.09971	-1.39672
244169756	rs10927099	2.82715e-15	-0.519942	-1.28406	1.28107e-05	-0.911587	-1.33734
244169914	rs510280	4.40743e-15	0.0171662	-1.37715	8.47009e-06	-1.32196	-1.34071
244170183	rs1607071	2.68457e-15	-1.85575	-2.80924e-10	1.7645e-05	-1.92876	-2.80924e-10
244170194	rs512825	8.1726e-15	0.639886	-1.38237	2.59505e-05	-0.146684	-1.39633
244170455	rs12122270	2.70153e-15	-0.564464	-1.28499	1.23249e-05	-0.949569	-1.33802
244171029	rs10927100	2.73334e-15	-1.83775	-2.80924e-10	1.78402e-05	-1.91775	-2.80924e-10
244171167	rs12066849	2.72323e-15	-1.84145	-2.80924e-10	1.77991e-05	-1.92006	-2.80924e-10
244171276	rs141448268	4.33052e-15	-1.96599e-10	-1.37758	3.02646e-05	-1.96599e-10	-1.38923
244171360	rs12066942	2.63519e-15	-1.87432	-2.80924e-10	1.73627e-05	-1.94488	-2.80924e-10
244171363	rs12062118	2.68798e-15	-1.85448	-2.80924e-10	1.75459e-05	-1.93439	-2.80924e-10
244171508	rs12062173	2.7133e-15	-1.84511	-2.80924e-10	1.77591e-05	-1.92231	-2.80924e-10
244171584	rs12067035	2.70354e-15	-1.84871	-2.80924e-10	1.772e-05	-1.92452	-2.80924e-10
244171715	rs12068130	2.7133e-15	-1.84511	-2.80924e-10	1.77591e-05	-1.92231	-2.80924e-10
244171765	rs12064447	2.70354e-15	-1.84871	-2.80924e-10	1.772e-05	-1.92452	-2.80924e-10
244171903	rs570661	4.42517e-15	0.0121653	-1.36813	2.35511e-05	-0.248475	-1.39156
244171992	rs6429443	8.06803e-16	-1.79085	-1.2671	4.54849e-06	-1.96858	-1.31583
244172101	rs79344800	1.6144e-14	-0.0617246	-2.80924e-10	3.27969e-05	-1.30888	-2.80924e-10
244172130	rs12124292	2.7133e-15	-1.84511	-2.80924e-10	1.77591e-05	-1.92231	-2.80924e-10
244172492	rs142234551	2.39689e-15	-1.9691	-2.80924e-10	6.4595e-05	-0.631072	-2.80924e-10
244172513	rs76810521	2.7133e-15	-1.84511	-2.80924e-10	1.77591e-05	-1.92231	-2.80924e-10
244172912	rs563745	3.86657e-15	-0.0969002	-1.394	1.04907e-05	-1.05886	-1.38985
244173339	rs11580734	1.15546e-15	-1.35196	-1.34681	6.79619e-06	-1.53246	-1.35038
244173426	rs12122824	4.29047e-15	-0.0333725	-1.3535	1.09087e-05	-1.04616	-1.36349
244173551	rs150529501	4.33903e-15	-1.96599e-10	-1.37562	3.03033e-05	-1.96599e-10	-1.38795
244173650	rs34995539	7.84205e-16	-1.76682	-1.31954	4.39046e-06	-1.96838	-1.35139
244173813	rs67327808	7.76979e-16	-1.77593	-1.31969	4.37143e-06	-1.96907	-1.35505
244173872	rs10927101	3.75744e-15	-0.122248	-1.39729	1.8081e-05	-0.514206	-1.39014
244174148	rs67020168	7.78947e-16	-1.75203	-1.34106	4.31438e-06	-1.96866	-1.36859
244174161	rs10927102	2.93937e-15	-0.410263	-1.35481	2.51211e-05	-0.18229	-1.39321
244174921	rs12029481	6.53323e-15	-1.96599e-10	-0.96637	4.98565e-05	-1.96599e-10	-0.89006
244175136	rs72763650	2.58493e-15	-1.89357	-2.80924e-10	1.72746e-05	-1.94997	-2.80924e-10
244175734	rs1996337	3.70939e-15	-0.135827	-1.39658	9.47842e-06	-1.15593	-1.39426
244176389	rs76088242	2.5696e-15	-1.89952	-2.80924e-10	1.75775e-05	-1.93259	-2.80924e-10
244176424	rs476141	1.24809e-14	1.07457	-1.39365	3.44866e-05	0.129574	-1.38821
244176648	rs535493	6.62694e-15	0.378109	-1.33024	9.62373e-06	-1.24579	-1.28919
244176708	rs12747556	7.53139e-15	-0.824192	-2.80924e-10	2.45993e-05	-1.59649	-2.80924e-10
244176844	rs80038556	1.56909e-14	-0.0901922	-2.80924e-10	3.22536e-05	-1.32558	-2.80924e-10
244177037	rs7531050	5.35751e-15	0.0489919	-1.21376	1.17856e-05	-1.16937	-1.16296
244177122	rs61833501	6.36003e-16	-1.9026	-1.39323	5.52392e-06	-1.76912	-1.321
244178128	rs73123837	1.27068e-15	-1.92847	-0.675243	7.5753e-06	-1.93758	-0.836739
244178206	rs61833502	7.52032e-16	-1.95333	-1.17492	4.53833e-06	-1.9684	-1.31825
244178213	rs145043912	2.46115e-15	-1.94264	-2.80924e-10	1.6976e-05	-1.96741	-2.80924e-10
244178273	rs2063912	1.39618e-15	-1.84954	-0.659991	1.38022e-05	-1.5772	-0.59718
244178343	rs61833503	7.59463e-16	-1.95503	-1.16338	4.57183e-06	-1.96798	-1.31132
244178367	rs60003191	9.30307e-16	-1.57891	-1.3366	4.70223e-06	-1.94747	-1.30371
244178777	rs75282637	3.04676e-15	-1.72919	-2.80924e-10	2.22227e-05	-1.6981	-2.80924e-10
244178827	rs473630	3.71746e-15	-0.156018	-1.37421	7.29468e-06	-1.45176	-1.3603
244179074	rs486918	5.66017e-15	0.158677	-1.26849	2.1554e-05	-0.499583	-1.22907
244179191	rs12759328	7.05822e-15	-0.889079	-2.80924e-10	3.64946e-05	-1.20204	-2.80924e-10
244179803	rs10803173	1.13387e-14	0.722634	-1.13768	2.41747e-05	-0.542226	-1.07168
244180073	rs551296	6.05819e-15	-0.177399	-0.864462	2.39747e-05	-0.75445	-0.867759
244180132	rs10927105	1.50187e-15	-1.84453	-0.592034	1.49482e-05	-1.56817	-0.52645
244180490	rs10927106	1.77358e-15	-1.84954	-0.42073	1.71984e-05	-1.5772	-0.377186
244180694	rs12744242	3.44997e-14	1.94253	-1.24486	5.1627e-05	0.338235	-1.1934
244180875	rs522870	5.61507e-15	0.0420758	-1.15989	1.01198e-05	-1.29399	-1.19073
244181171	rs6429444	3.48903e-14	1.89113	-1.1822	5.28749e-05	0.298797	-1.13008
244181378	rs6429445	1.24052e-14	0.744573	-1.06973	2.62297e-05	-0.526241	-1.00608
244181619	rs148621759	2.8871e-15	-1.78302	-2.80924e-10	2.00967e-05	-1.79865	-2.80924e-10
244181698	rs494433	8.06792e-15	-0.755377	-2.80924e-10	3.51545e-05	-1.23946	-2.80924e-10
244181921	rs72763656	2.39771e-15	-1.96876	-2.80924e-10	1.69922e-05	-1.96646	-2.80924e-10
244182382	rs580980	6.02952e-15	-0.221582	-0.825022	2.45668e-05	-0.7747	-0.823113
244182441	rs576514	5.35345e-15	-0.0690845	-1.09645	1.00764e-05	-1.35773	-1.13129
244182542	rs2353087	3.0398e-15	-1.73148	-2.80924e-10	2.21687e-05	-1.70053	-2.80924e-10
244182705	rs2353088	3.04927e-15	-1.72837	-2.80924e-10	2.22421e-05	-1.69722	-2.80924e-10
244182973	rs12041799	3.17268e-14	1.86677	-1.25288	4.84101e-05	0.280133	-1.19963
244183104	rs3002708	9.01738e-16	-1.95225	-0.994456	5.1076e-06	-1.96861	-1.19988
244183292	rs693150	4.90831e-15	-0.427321	-0.825022	2.04407e-05	-0.95857	-0.823113
244183332	rs12041895	3.74825e-14	2.04041	-1.2598	5.1903e-05	0.357915	-1.20775
244183861	rs141718549	3.11715e-15	-1.70635	-2.80924e-10	2.2768e-05	-1.67385	-2.80924e-10
244183937	rs11805717	4.22668e-15	-1.40186	-2.80924e-10	1.7961e-05	-1.91101	-2.80924e-10
244184034	rs113966129	2.73777e-15	-1.83613	-2.80924e-10	1.77867e-05	-1.92076	-2.80924e-10
244184233	rs12128817	3.0836e-15	-1.71717	-2.80924e-10	2.90761e-05	-1.42929	-2.80924e-10
244184508	rs12131509	3.53019e-14	1.96713	-1.24646	5.28337e-05	0.357131	-1.18919
244184670	rs10927108	1.16537e-15	-1.79215	-0.898082	9.63627e-06	-1.68099	-0.852681
244184691	rs12139851	3.41648e-14	1.94253	-1.25461	5.12024e-05	0.338235	-1.20166
244185945	rs140916299	6.2885e-15	-1.96599e-10	-1.00455	4.42911e-05	-1.96599e-10	-1.00843
244186136	rs753496	1.23329e-13	3.23388	-1.2623	0.000213309	1.76496	-1.20143
244186359	rs753495	4.16039e-15	-1.41766	-2.80924e-10	3.08212e-05	-1.37101	-2.80924e-10
244186620	rs12131048	8.92414e-14	2.77836	-1.13029	0.00295002	4.25545	-1.06509
244186643	rs114456278	2.60761e-15	-1.88484	-2.80924e-10	2.11786e-05	-1.74622	-2.80924e-10
244187227	rs73123848	7.3878e-16	-1.89814	-1.24789	5.34834e-06	-1.82258	-1.29985
244187532	rs2014888	3.57386e-15	-1.76307	0.193442	0.000375978	0.651909	0.478412
244187533	rs1000544	2.45412e-15	-1.05238	-0.893121	8.07061e-05	0.24856	-0.656955
244187594	rs12749525	3.4848e-15	-1.59486	-2.80924e-10	1.70662e-05	-1.96211	-2.80924e-10
244187600	rs1000543	2.32865e-15	-1.54475	-0.453239	0.000109921	0.178004	-0.277453
244187847	rs1000451	1.01846e-15	-1.88582	-0.939153	8.66235e-06	-1.77435	-0.865876
244188049	rs1000452	3.76112e-15	-1.56727	0.048712	4.84159e-05	-1.14686	0.227476
244188155	rs11586962	1.57227e-15	-1.81129	-0.579455	1.29585e-05	-1.33923	-0.898235
244188357	rs137904411	5.39401e-15	-1.96599e-10	-1.15798	3.68882e-05	-1.96599e-10	-1.19132
244188415	rs9943265	1.07595e-15	-1.88008	-0.889989	9.21257e-06	-1.76562	-0.813024
244188642	rs1532314	3.53536e-14	0.722127	-2.80924e-10	2.05736e-05	-1.7752	-2.80924e-10
244189045	rs73123850	1.09929e-15	-1.87559	-0.873015	9.44549e-06	-1.75885	-0.794818
244189171	rs78843720	4.89765e-15	-1.96599e-10	-1.25452	3.81402e-05	-1.96599e-10	-1.15794
244189360	rs79505543	2.58012e-15	-1.89543	-2.80924e-10	1.94473e-05	-1.8315	-2.80924e-10
244189466	rs113946659	9.32313e-16	-1.71382	-1.19954	7.08005e-06	-1.6363	-1.20563
244189643	rs113091514	7.9149e-16	-1.89384	-1.18327	5.60727e-06	-1.82861	-1.24654
244189647	rs111575955	1.09499e-15	-1.8733	-0.879227	9.41496e-06	-1.75543	-0.801478
244189778	rs73123855	8.1646e-16	-1.89384	-1.15221	5.72612e-06	-1.82861	-1.22556
244189817	rs116276871	6.01442e-15	-1.04911	-2.80924e-10	2.30769e-05	-1.66038	-2.80924e-10
244190101	rs35652893	3.501e-15	-1.59022	-2.80924e-10	1.70772e-05	-1.96147	-2.80924e-10
244190108	rs34888551	3.42017e-15	-1.61358	-2.80924e-10	1.70261e-05	-1.96446	-2.80924e-10
244190149	rs142510702	2.48182e-15	-1.93428	-2.80924e-10	1.90609e-05	-1.85157	-2.80924e-10
244190340	rs73123860	1.09893e-15	-1.86651	-0.882425	9.47784e-06	-1.74534	-0.804908
244190585	rs73123862	9.28898e-16	-1.68443	-1.2326	7.08656e-06	-1.60286	-1.23815
244190723	rs6672888	3.21187e-15	-1.67642	-2.80924e-10	1.70044e-05	-1.96574	-2.80924e-10
244190798	rs74151275	8.37768e-16	-1.70123	-1.31905	6.38781e-06	-1.62195	-1.32287
244190914	rs12566026	1.40074e-15	-1.77603	-0.730239	8.41203e-06	-1.93699	-0.732559
244191118	rs67239851	3.38431e-15	-1.62412	-2.80924e-10	1.71328e-05	-1.95822	-2.80924e-10
244191735	rs73123864	1.30827e-15	-1.78914	-0.785422	8.33353e-06	-1.89128	-0.787644
244192230	rs144849313	4.34848e-15	-1.37345	-2.80924e-10	2.03211e-05	-1.78755	-2.80924e-10
244192428	rs7514371	3.32915e-15	-1.64056	-2.80924e-10	1.69817e-05	-1.96707	-2.80924e-10
244193100	rs2454222	3.87115e-15	-1.50984	0.0201187	0.000270292	0.472341	0.327953
244193548	rs73123866	9.32722e-16	-1.6879	-1.22502	7.1115e-06	-1.6068	-1.2307
244193838	rs73123869	1.35911e-15	-1.76509	-0.771351	8.26845e-06	-1.90584	-0.780918
244193970	rs12749307	3.25753e-15	-1.6623	-2.80924e-10	1.69585e-05	-1.96844	-2.80924e-10
244194239	rs2486535	3.51435e-15	-1.54436	-0.0420528	0.000209171	0.284652	0.259291
244194412	rs79700454	2.51959e-15	-1.91917	-2.80924e-10	1.71127e-05	-1.95939	-2.80924e-10
244194425	rs1874782	3.71239e-15	-1.64635	0.114755	0.000492044	0.976593	0.422766
244194655	rs6663441	8.66505e-16	-1.69254	-1.29402	6.42289e-06	-1.64093	-1.29841
244194842	rs2454221	3.71809e-15	-1.5268	-0.00325929	0.000257499	0.449656	0.302152
244195351	rs34296453	6.67519e-16	-1.96348	-1.28398	5.22269e-06	-1.85762	-1.28858
244195359	rs1472244	3.60897e-15	-1.55659	-0.00325929	0.000242468	0.389509	0.302152
244195599	rs1967129	1.39492e-15	-1.80911	-0.701318	9.19052e-06	-1.86963	-0.711407
244195982	rs7512607	3.00735e-15	-1.74221	-2.80924e-10	1.69929e-05	-1.96642	-2.80924e-10
244196107	rs73123875	1.42557e-15	-1.73318	-0.755524	8.3278e-06	-1.92181	-0.757799
244196184	rs74752158	3.11602e-15	-1.70671	-2.80924e-10	4.20906e-05	-1.05939	-2.80924e-10
244196410	rs2047137	3.53441e-15	-1.61283	0.0321077	0.000544665	1.16898	0.331979
244196827	rs2500489	4.37627e-15	-0.60408	-0.762995	0.000210162	1.05409	-0.505416
244196932	rs76171005	1.3833e-15	-1.75524	-0.763558	8.34984e-06	-1.91115	-0.76582
244197106	rs73123876	1.39738e-15	-1.75189	-0.756779	8.39203e-06	-1.91287	-0.759052
244197500	rs2039789	3.18034e-15	-1.68643	0.000141793	0.000347751	0.755476	0.296802
244197846	rs73125638	1.36869e-15	-1.74434	-0.785069	8.12789e-06	-1.91662	-0.787292
244198033	rs6679245	3.11632e-15	-1.70662	-2.80924e-10	1.69515e-05	-1.96885	-2.80924e-10
244198362	rs189457911	6.16964e-15	-1.02363	-2.80924e-10	2.20833e-05	-1.70439	-2.80924e-10
244199512	rs59417641	8.1465e-16	-1.94817	-1.1001	7.73623e-06	-1.58844	-1.16486
244199659	rs2453203	4.21249e-15	-0.932528	-0.47269	6.4842e-05	-0.382273	-0.244982
244199794	rs12752868	1.19456e-13	1.93967	-2.80924e-10	0.00140481	2.44845	-2.80924e-10
244199872	rs2500487	9.8333e-15	-1.33674	0.77924	6.106e-05	-1.90627	1.21891
244199953	rs67854820	1.03218e-15	-1.80666	-1.00494	6.84368e-06	-1.836	-1.03989
244200713	rs117059994	1.06054e-14	-1.96599e-10	-0.48191	9.46825e-05	-1.96599e-10	-0.24868
244201813	rs12138959	1.46133e-13	3.29476	-1.15351	0.000157343	1.48782	-1.2286
244202434	rs1494122	2.46951e-15	-1.35757	-0.581682	8.55111e-05	-0.103142	-0.247422
244205005	rs72635929	4.40585e-15	-1.96599e-10	-1.36034	3.42015e-05	-1.96599e-10	-1.26694
244205351	rs11588046	8.44933e-16	-1.63693	-1.37484	1.85153e-05	-0.488366	-1.39225
244205583	rs6429446	1.46395e-15	-1.96221	-0.499919	2.83354e-05	-1.23864	-0.216461
244205652	rs12063742	1.57338e-15	-1.19615	-1.19389	6.52983e-06	-1.8141	-1.10873
244207024	rs2131814	7.39808e-15	-1.63549	0.793439	7.82431e-05	-1.74129	1.3019
244207910	rs1948636	4.28514e-15	-1.96599e-10	-1.38812	3.21656e-05	-1.96599e-10	-1.32831
244208122	rs2220817	4.22617e-15	-1.73485	0.332874	3.81081e-05	-1.71258	0.553796
244209836	rs35083998	6.7245e-14	1.36507	-2.80924e-10	0.000276582	0.823299	-2.80924e-10
244210092	rs115730473	5.31955e-15	-0.205296	-0.966588	9.15592e-05	0.772725	-1.05495
244212866	rs12027747	2.02208e-14	-1.8477	2.01114	0.000244015	-1.77206	2.47008
244214018	rs78753716	2.89473e-15	-1.78038	-2.80924e-10	2.07161e-05	-1.7683	-2.80924e-10
244215864	rs1389622	4.78825e-14	-0.386927	1.41241	0.000869753	-0.0169502	1.98595
244216257	rs61833507	3.91812e-15	-0.642178	-0.835481	4.6874e-05	0.00534734	-0.957094
244218402	rs35108413	2.34128e-15	-0.92217	-1.0704	3.29231e-05	-0.186513	-1.11852
244220933	rs79613313	2.90772e-15	-1.7759	-2.80924e-10	2.03657e-05	-1.78536	-2.80924e-10
244221036	rs11590416	2.32254e-15	-0.654985	-1.34563	1.25631e-05	-0.940093	-1.32835
244221916	rs115928976	2.88699e-15	-1.78306	-2.80924e-10	1.69917e-05	-1.96648	-2.80924e-10
244221966	rs58787003	3.61921e-15	-1.18024	-0.376776	3.72033e-05	-0.625498	-0.557314
244222511	rs12561872	3.22312e-15	-1.56646	-0.106463	3.42163e-05	-0.953741	-0.312767
244222723	rs2453188	1.86245e-14	0.767913	-0.686709	0.000165223	1.06782	-0.759735
244223386	rs112816882	3.39543e-15	-1.62084	-2.80924e-10	1.77113e-05	-1.92501	-2.80924e-10
244224801	rs73125648	2.16145e-15	-1.36463	-0.707866	1.16291e-05	-1.44582	-0.899877
244224988	rs143356038	8.02892e-15	-0.760222	-2.80924e-10	4.30508e-05	-1.03683	-2.80924e-10
244225181	rs78986091	4.24826e-15	-1.96599e-10	-1.39676	3.04232e-05	-1.96599e-10	-1.384
244225315	rs59749311	3.65509e-15	-1.00785	-0.539301	4.64327e-05	-0.314507	-0.646699
244225376	rs59308862	3.38435e-15	-1.10106	-0.523053	4.05112e-05	-0.459117	-0.638516
244225402	rs1565824	6.60096e-16	-1.95353	-1.30511	6.0553e-06	-1.7462	-1.25207
244225455	rs75186608	3.30329e-15	-1.64835	-2.80924e-10	0.000117461	-0.0331051	-2.80924e-10
244226279	rs146581662	4.24618e-15	-1.96599e-10	-1.39725	3.05433e-05	-1.96599e-10	-1.38006
244226360	rs114248736	8.89914e-15	-0.657317	-2.80924e-10	3.83298e-05	-1.15298	-2.80924e-10
244226588	rs144989572	2.43287e-15	-1.9542	-2.80924e-10	1.91018e-05	-1.84943	-2.80924e-10
244226640	rs3123390	6.76224e-15	0.457576	-1.38949	9.63413e-05	1.15487	-1.38619
244228699	rs2353097	1.11263e-15	-1.96477	-0.771779	6.99227e-06	-1.96421	-0.890193
244229199	rs10927118	1.23367e-15	-1.8621	-0.771176	7.73655e-06	-1.86923	-0.884021
244230573	rs6694869	1.15033e-14	-0.400635	-2.80924e-10	0.000243378	0.695405	-2.80924e-10
244230644	rs2486537	5.39183e-15	0.221125	-1.37951	7.37901e-05	0.871311	-1.3693
244231694	rs10927120	7.30874e-15	-1.0151	0.160898	9.46647e-05	-0.182182	-0.066687
244232100	rs79103411	6.66004e-15	-1.14773	0.200579	8.54911e-05	-0.336352	-0.0144456
244232160	rs12068258	6.43729e-15	-1.02761	0.0464499	8.4364e-05	-0.199326	-0.164743
244232305	rs74390716	5.09595e-15	-1.20586	-0.00896832	5.3308e-05	-0.539765	-0.283358
244232976	rs2486538	2.02331e-14	0.474787	-0.310738	0.000224341	1.05001	-0.436057
244233570	rs12080257	6.23115e-15	-1.07578	0.0620702	9.40366e-05	-0.125976	-0.129549
244233807	rs115348966	2.95711e-15	-1.75906	-2.80924e-10	2.0359e-05	-1.78569	-2.80924e-10
244234088	rs116757488	1.01716e-14	-0.523668	-2.80924e-10	0.000104758	-0.147556	-2.80924e-10
244234303	rs143331248	6.43238e-16	-1.93893	-1.34558	4.39804e-06	-1.95021	-1.36784
244234498	rs139334258	3.79292e-15	-1.07211	-0.438026	3.65973e-05	-0.531917	-0.667318
244236035	rs2486540	2.18756e-14	0.291318	-0.0492186	0.000247397	0.852985	-0.141199
244236422	rs12746634	3.55824e-15	-0.211922	-1.36208	4.15235e-05	0.261959	-1.33491
244237014	rs12071089	1.26132e-14	-1.22862	0.920092	0.000159364	-0.404869	0.676848
244237429	rs115675526	2.57034e-15	-1.89923	-2.80924e-10	1.6985e-05	-1.96688	-2.80924e-10
244237605	rs11812032	1.95745e-15	-1.92458	-0.247046	1.41436e-05	-1.86309	-0.286863
244237970	rs144708067	3.02977e-15	-1.73478	-2.80924e-10	2.13151e-05	-1.73979	-2.80924e-10
244238294	rs77387554	6.51707e-15	-0.968847	-2.80924e-10	0.000117418	-0.0334674	-2.80924e-10
244238657	rs2486541	1.84521e-15	-1.67788	-0.552804	1.51445e-05	-1.42311	-0.658466
244239468	rs149056755	2.56409e-15	-1.90167	-2.80924e-10	5.11675e-05	-0.864106	-2.80924e-10
244239708	rs77165625	7.66621e-15	-1.02199	0.215536	0.000127345	-0.0402169	0.0879066
244239751	rs77581475	6.62187e-15	-1.23905	0.286157	0.000100019	-0.356012	0.162167
244239914	rs112232952	9.82816e-15	-1.23842	0.680397	0.000122585	-0.460131	0.469729
244240283	rs1038973	4.31845e-15	-0.60561	-0.774765	0.000102082	0.525573	-0.699011
244240448	rs2500488	1.05039e-15	-1.83019	-0.963916	5.97253e-06	-1.89627	-1.11577
244240555	rs6699951	1.41316e-15	-1.54796	-0.94949	7.29157e-06	-1.70837	-1.10412
244240644	rs35135921	8.1326e-15	0.433209	-1.1806	1.99547e-05	-0.507973	-1.29777
244241949	rs2486542	1.66789e-15	-0.990518	-1.3412	6.73244e-06	-1.49733	-1.39495
244242294	rs2010620	9.10923e-15	-0.633984	-2.80924e-10	4.4233e-05	-1.00974	-2.80924e-10
244242367	rs716867	1.06528e-14	-0.477446	-2.80924e-10	5.81271e-05	-0.736577	-2.80924e-10
244242714	rs79770737	2.64739e-15	-0.964541	-0.905156	1.0696e-05	-1.36438	-1.06497
244242912	rs568110405	2.9473e-14	0.540203	-2.80924e-10	8.78115e-05	-0.324017	-2.80924e-10
244243188	rs2486544	2.74675e-15	-1.83285	-2.80924e-10	1.87976e-05	-1.86548	-2.80924e-10
244243229	rs114435079	4.74174e-15	-1.28687	-2.80924e-10	2.86984e-05	-1.44237	-2.80924e-10
244243575	rs2486545	6.54837e-16	-1.96908	-1.29756	5.43717e-06	-1.777	-1.32895
244243894	rs61833511	1.20891e-15	-1.93747	-0.716083	1.32063e-05	-1.67105	-0.547463
244244117	rs10927122	8.3503e-16	-1.94211	-1.08145	8.6973e-06	-1.71186	-0.92434
244244187	rs2500490	9.18303e-15	-0.743514	0.1176	0.000326556	-0.64298	1.63237
244244542	rs2454228	3.02368e-15	-1.23602	-0.500782	0.000115126	-0.970273	0.917091
244244680	rs34176756	3.53778e-14	0.722812	-2.80924e-10	6.94418e-05	-0.55872	-2.80924e-10
244244990	rs150633278	2.48996e-15	-1.93101	-2.80924e-10	1.8001e-05	-1.90878	-2.80924e-10
244245879	rs2454230	3.31655e-15	-1.73205	0.0877094	0.00190021	-0.557788	3.3083
244246053	rs75832599	6.18251e-16	-1.96004	-1.3641	4.46582e-06	-1.93489	-1.36787
244246241	rs75534199	1.5786e-15	-1.0789	-1.30783	1.33184e-05	-0.814419	-1.39564
244246319	rs2454231	3.93428e-15	-1.0463	-0.427242	0.11449	2.79898	4.05005
244246608	rs76586149	3.7926e-15	-1.00777	-0.502453	4.95426e-05	-0.638086	-0.258289
244246884	rs6667665	3.9767e-15	-1.10094	-0.361881	0.112514	2.62578	4.20585
244247438	rs12743199	1.48224e-15	-1.15359	-1.29613	1.28046e-05	-0.852992	-1.39641
244247520	rs1494120	1.38266e-14	-0.164896	-0.0517786	0.00144893	0.155761	2.32361
244247521	rs1494121	1.28525e-14	-0.180949	-0.108783	0.00131777	0.138337	2.24615
244247584	rs116704383	1.79826e-13	2.34872	-2.80924e-10	0.000117767	-0.0305028	-2.80924e-10
244247798	rs77816257	9.38597e-15	-0.604056	-2.80924e-10	3.53402e-05	-1.23419	-2.80924e-10
244248097	rs923903	2.89009e-15	-1.10141	-0.680577	0.0368035	2.39651	3.31763
244249034	rs1014647	2.94695e-15	-1.16741	-0.595092	0.057259	2.51134	3.64479
244249487	rs10927123	3.05329e-15	-1.14524	-0.581811	0.0618139	2.62015	3.61252
244250317	rs2454238	2.74099e-15	-1.72147	-0.11348	0.00123706	-0.632562	2.95384
244250469	rs74600394	3.62839e-15	-1.55448	-2.80924e-10	3.31041e-05	-1.29955	-2.80924e-10
244250561	rs2500491	7.64202e-15	-0.343383	-0.466226	0.115219	2.8974	3.95798
244250701	rs76567118	4.17046e-14	0.887339	-2.80924e-10	4.76797e-05	-0.934703	-2.80924e-10
244251197	rs147490792	2.59576e-15	-1.88939	-2.80924e-10	2.0538e-05	-1.77693	-2.80924e-10
244251283	rs2454237	2.76411e-15	-1.22411	-0.602443	0.0381971	2.12752	3.62379
244251640	rs76916222	1.28855e-13	2.01541	-2.80924e-10	6.95268e-05	-0.557497	-2.80924e-10
244251650	rs2454235	2.61315e-15	-1.75703	-0.125689	0.00105626	-0.773177	2.93646
244252341	rs10803174	1.68121e-15	-1.96868	-0.355083	0.0051091	-0.447713	4.18728
244252401	rs10927124	1.7064e-15	-1.9682	-0.340689	0.00491149	-0.521264	4.22139
244252409	rs2453197	1.03285e-14	-0.508369	-2.80924e-10	2.36233e-05	-1.63697	-2.80924e-10
244253383	rs114587692	3.81615e-14	0.798554	-2.80924e-10	4.41081e-05	-1.01257	-2.80924e-10
244253521	rs12041654	1.62523e-15	-1.9587	-0.398928	0.00372125	-0.648797	4.0714
244253769	rs2500493	3.05948e-14	0.577557	-2.80924e-10	3.15241e-05	-1.34846	-2.80924e-10
244253831	rs2500494	4.66724e-14	0.99988	-2.80924e-10	3.91515e-05	-1.13177	-2.80924e-10
244254231	rs61833532	2.66515e-15	-1.86301	-2.80924e-10	1.75898e-05	-1.93189	-2.80924e-10
244254547	rs2500496	1.67847e-15	-1.93235	-0.393043	0.00476802	-0.381174	4.05165
244254609	rs115157573	2.6692e-15	-1.86149	-2.80924e-10	1.95013e-05	-1.82873	-2.80924e-10
244254617	rs2500497	1.35285e-15	-1.89121	-0.64985	0.000288101	-1.0357	1.8998
244255134	rs141565468	4.52771e-15	-1.96599e-10	-1.33305	3.03617e-05	-1.96599e-10	-1.38603
244255554	rs2453198	1.10161e-15	-1.44557	-1.30093	6.22579e-06	-1.93604	-1.03447
244255633	rs2453199	4.15789e-14	0.884321	-2.80924e-10	3.68409e-05	-1.1926	-2.80924e-10
244256339	rs4658409	2.62278e-15	-1.96903	0.0899934	0.00973446	-0.453104	4.83732
244256545	rs2454234	1.7633e-15	-1.95213	-0.323957	0.0048077	-0.532274	4.21104
244256594	rs2453200	1.74328e-15	-1.94799	-0.339512	0.00481284	-0.496082	4.17592
244256644	rs2454233	4.69567e-14	1.00595	-2.80924e-10	3.92781e-05	-1.12854	-2.80924e-10
244256687	rs1565825	4.24167e-15	-1.39831	-2.80924e-10	2.53369e-05	-1.56695	-2.80924e-10
244256960	rs7544966	2.47483e-15	-1.96077	0.0236673	0.00720065	-0.580911	4.66363
244257327	rs2454232	4.29821e-14	0.917513	-2.80924e-10	3.7486e-05	-1.17524	-2.80924e-10
244257522	rs11580691	2.57385e-15	-1.89787	-2.80924e-10	1.71727e-05	-1.95589	-2.80924e-10
244258685	rs2015399	5.10503e-15	-1.82381	0.610765	0.0437674	0.0741924	5.81324
244259790	rs184631689	1.05011e-14	-0.491793	-2.80924e-10	2.81805e-05	-1.46058	-2.80924e-10
244260095	rs80122316	4.49116e-15	-1.96599e-10	-1.34116	3.40532e-05	-1.96599e-10	-1.27129
244260194	rs60599295	1.23565e-15	-1.40198	-1.22969	3.31242e-05	-0.205124	-1.09382
244260475	rs4658613	3.30904e-15	-0.464415	-1.1822	1.58919e-05	-0.808058	-1.22534
244260634	rs73125693	2.66168e-15	-1.86432	-2.80924e-10	2.03147e-05	-1.78787	-2.80924e-10
244261112	rs12405642	1.02105e-14	0.187749	-0.707604	2.62689e-05	-0.778598	-0.752226
244261148	rs10927125	1.11424e-14	-0.989088	0.556579	4.18994e-05	-1.79906	0.735126
244261158	rs12405933	1.15666e-14	-1.04608	0.650931	4.53721e-05	-1.81796	0.833645
244261179	rs72635930	9.47463e-16	-1.5119	-1.38534	1.07094e-05	-1.03422	-1.39387
244261232	rs72635931	8.01184e-16	-1.67488	-1.39006	8.46895e-06	-1.26648	-1.39633
244261237	rs12409359	1.12731e-14	-1.11203	0.691179	4.54912e-05	-1.85733	0.875641
244261304	rs12406798	1.06683e-14	-1.09147	0.615476	4.23521e-05	-1.84983	0.796637
244261722	rs72635932	7.80817e-16	-1.70749	-1.38319	8.0754e-06	-1.3174	-1.39299
244262308	rs117978546	4.24637e-15	-1.96599e-10	-1.39721	3.00391e-05	-1.96599e-10	-1.39671
244262535	rs76775421	6.9915e-15	-0.898577	-2.80924e-10	4.71047e-05	-0.946838	-2.80924e-10
244263440	rs869362	2.51916e-15	-0.824784	-1.09456	8.1443e-06	-1.59913	-1.10276
244264208	rs143568120	2.55562e-15	-1.90497	-2.80924e-10	3.03655e-05	-1.3859	-2.80924e-10
244264513	rs60518830	7.36265e-16	-1.76353	-1.38591	5.97592e-06	-1.6313	-1.38017
244265385	rs6668219	7.66421e-16	-1.74514	-1.36415	7.69858e-06	-1.37766	-1.38051
244266533	rs7523944	7.93245e-16	-1.69893	-1.37597	6.90193e-06	-1.47802	-1.38939
244266562	rs72763687	8.43432e-15	-0.710963	-2.80924e-10	3.94833e-05	-1.12333	-2.80924e-10
244266817	rs7536719	7.42752e-16	-1.75408	-1.38658	5.35968e-06	-1.73706	-1.38325
244267292	rs12035375	5.27494e-15	-1.40771	0.227403	2.49732e-05	-1.96659	0.385182
244268060	rs73127661	1.07424e-15	-1.56302	-1.20863	1.14423e-05	-1.1139	-1.24799
244268142	rs6663169	2.60954e-15	-0.922185	-0.961914	8.29762e-06	-1.68296	-1.00028
244268472	rs6663470	1.93169e-15	-0.993638	-1.19124	6.05949e-06	-1.80072	-1.19686
244268516	rs12723037	5.15711e-15	-1.38741	0.184516	2.42717e-05	-1.95015	0.340247
244268608	rs12727192	4.19978e-15	-1.40771	-0.000533144	1.96612e-05	-1.96659	0.146027
244268677	rs56688484	1.11974e-15	-1.53755	-1.19263	1.20418e-05	-1.07711	-1.23372
244268682	rs58061158	1.12158e-15	-1.53755	-1.19099	1.20595e-05	-1.07711	-1.23225
244268781	rs67041905	8.0124e-16	-1.69535	-1.36952	6.95684e-06	-1.4732	-1.38628
244268866	rs12727340	1.21955e-15	-1.46835	-1.17644	5.66596e-06	-1.96472	-1.10002
244269069	rs61180762	1.08951e-15	-1.57611	-1.18144	1.15027e-05	-1.13293	-1.2237
244269210	rs57516958	1.21007e-15	-1.47615	-1.17644	5.67029e-06	-1.96395	-1.10002
244269227	rs78831166	3.4457e-15	-1.60614	-2.80924e-10	6.10893e-05	-0.686873	-2.80924e-10
244269327	rs185709758	2.56009e-15	-1.90323	-2.80924e-10	1.91975e-05	-1.84443	-2.80924e-10
244269361	rs72763689	3.53502e-15	-1.58055	-2.80924e-10	2.4044e-05	-1.61932	-2.80924e-10
244270435	rs79985862	2.42844e-15	-1.95602	-2.80924e-10	2.10397e-05	-1.7528	-2.80924e-10
244270547	rs144276155	9.97431e-15	-1.96599e-10	-0.543259	5.65985e-05	-1.96599e-10	-0.763227
244271051	rs2500499	5.33694e-15	-1.85352	0.684897	6.5926e-05	-1.88949	1.27882
244271642	rs58359112	2.20721e-15	-1.17152	-0.880025	2.52191e-05	-0.57528	-0.996328
244271696	rs10927129	4.70568e-15	-1.41188	0.117378	2.17045e-05	-1.96831	0.246626
244272321	rs12040319	4.82439e-15	-1.45499	0.185405	2.3275e-05	-1.96878	0.316954
244272338	rs2883247	9.65999e-16	-1.55155	-1.32632	4.90777e-06	-1.9528	-1.25559
244272514	rs72763691	5.35672e-15	-1.16492	-2.80924e-10	3.10691e-05	-1.363	-2.80924e-10
244273096	rs12040489	4.73888e-15	-1.43861	0.151138	2.24714e-05	-1.96825	0.281284
244273836	rs72635933	7.0451e-16	-1.81719	-1.37634	5.7058e-06	-1.67021	-1.38752
244274033	rs12044590	4.27024e-15	-1.53737	0.14577	2.23667e-05	-1.96733	0.275694
244274455	rs114018835	3.58816e-15	-1.56563	-2.80924e-10	1.7038e-05	-1.96376	-2.80924e-10
244274556	rs35942240	4.31418e-15	-1.47796	0.0965908	2.12123e-05	-1.9691	0.22447
244274560	rs35346993	9.50184e-16	-1.55867	-1.3357	4.84909e-06	-1.95136	-1.26906
244275252	rs12042441	4.3505e-15	-1.47803	0.105053	2.14014e-05	-1.96904	0.233287
244275998	rs12745698	5.17339e-15	-1.42277	0.223027	2.42352e-05	-1.9675	0.356099
244276069	rs12409046	1.53147e-14	-1.96599e-10	-0.114457	0.000146615	-1.96599e-10	0.188604
244276260	rs78658265	3.16079e-15	-1.69245	-2.80924e-10	1.71671e-05	-1.95621	-2.80924e-10
244276722	rs12039862	9.53658e-16	-1.55403	-1.33669	4.86504e-06	-1.94987	-1.26727
244277887	rs2253775	3.40898e-15	-1.93878	0.321919	2.69782e-05	-1.87889	0.374713
244278121	rs35039660	3.5894e-15	-1.56529	-2.80924e-10	6.59023e-05	-0.611036	-2.80924e-10
244278304	rs72635934	7.08234e-16	-1.83339	-1.35486	5.66078e-06	-1.69312	-1.37253
244278311	rs73127684	7.80842e-15	-1.96599e-10	-0.78807	4.76147e-05	-1.96599e-10	-0.936067
244278368	rs10927130	5.40292e-15	-1.42277	0.266439	2.53544e-05	-1.9675	0.401246
244278402	rs73127686	7.58612e-15	-1.96599e-10	-0.816952	4.64351e-05	-1.96599e-10	-0.961153
244278462	rs75579241	1.1358e-15	-1.3262	-1.38973	5.01425e-06	-1.7903	-1.39663
244279242	rs12041959	5.08396e-15	-1.43072	0.213537	2.39875e-05	-1.9679	0.346227
244279375	rs12044381	5.08396e-15	-1.43072	0.213537	2.39875e-05	-1.9679	0.346227
244279432	rs12732758	5.02252e-15	-1.43861	0.209269	2.3873e-05	-1.96825	0.341786
244279458	rs12732913	5.14571e-15	-1.42277	0.217661	2.41003e-05	-1.9675	0.350517
244279681	rs35676606	5.23335e-15	-1.41476	0.226545	2.43353e-05	-1.96704	0.359758
244279765	rs112107203	8.23504e-15	-1.96599e-10	-0.734874	4.98777e-05	-1.96599e-10	-0.889636
244279769	rs112311587	8.23504e-15	-1.96599e-10	-0.734874	4.98777e-05	-1.96599e-10	-0.889636
244279956	rs10927131	5.24393e-15	-1.43861	0.252409	2.49686e-05	-1.96825	0.386658
244279976	rs10927132	1.02197e-15	-1.488	-1.33354	4.79827e-06	-1.96827	-1.26268
244280081	rs10803175	1.35916e-15	-1.25407	-1.28234	5.52637e-06	-1.82619	-1.26349
244280322	rs10927133	5.57392e-15	-1.3904	0.26523	2.53782e-05	-1.96531	0.39999
244280359	rs10927134	5.57392e-15	-1.3904	0.26523	2.53782e-05	-1.96531	0.39999
244280381	rs73127700	8.11247e-15	-1.96599e-10	-0.749869	4.92277e-05	-1.96599e-10	-0.902752
244280582	rs78145394	8.23504e-15	-1.96599e-10	-0.734874	4.98777e-05	-1.96599e-10	-0.889636
244280592	rs12042243	5.55014e-15	-1.3904	0.260956	2.52656e-05	-1.96531	0.395546
244280797	rs56991739	8.23504e-15	-1.96599e-10	-0.734874	4.98777e-05	-1.96599e-10	-0.889636
244281000	rs12725594	5.51281e-15	-1.41476	0.278568	2.5688e-05	-1.96704	0.413857
244281046	rs12729736	5.27276e-15	-1.45499	0.274275	2.55292e-05	-1.96878	0.409393
244281047	rs12743170	5.03496e-15	-1.50114	0.274275	2.55268e-05	-1.96887	0.409393
244281223	rs12043120	5.55744e-15	-1.4067	0.278568	2.57014e-05	-1.96652	0.413857
244282054	rs12410479	4.00824e-15	-1.3904	-0.0645167	1.84352e-05	-1.96531	0.0803603
244282440	rs73129208	8.46503e-15	-1.96599e-10	-0.707329	5.10969e-05	-1.96599e-10	-0.865486
244282467	rs73129212	8.49271e-15	-1.96599e-10	-0.704064	5.12436e-05	-1.96599e-10	-0.862619
244282482	rs12026600	3.56645e-15	-1.38134	-0.190358	1.6157e-05	-1.96454	-0.0523088
244283333	rs74531760	1.21619e-14	-0.34496	-2.80924e-10	0.000157182	0.258196	-2.80924e-10
244283404	rs12410876	1.3424e-15	-1.22085	-1.32796	5.35541e-06	-1.81113	-1.30997
244283742	rs56095447	8.47066e-15	-1.96599e-10	-0.706663	5.11267e-05	-1.96599e-10	-0.864902
244283989	rs56406118	8.47066e-15	-1.96599e-10	-0.706663	5.11267e-05	-1.96599e-10	-0.864902
244284219	rs10927135	1.38114e-15	-1.188	-1.33236	5.38903e-06	-1.79584	-1.319
244284494	rs1981226	1.3784e-15	-1.188	-1.33435	5.3773e-06	-1.79584	-1.32118
244284528	rs1981225	1.2388e-15	-1.2855	-1.34362	5.09241e-06	-1.84004	-1.33141
244285470	rs77139147	9.0537e-16	-1.56456	-1.37812	4.789e-06	-1.83959	-1.3933
244285654	rs141745825	7.76864e-15	-1.96599e-10	-0.793177	6.33203e-05	-1.96599e-10	-0.651004
244285956	rs138223185	5.1388e-15	-1.96599e-10	-1.20645	3.61649e-05	-1.96599e-10	-1.21112
244286030	rs12070476	2.36888e-15	-1.95692	-0.02394	1.79801e-05	-1.93257	0.0226244
244286208	rs60162896	6.92603e-16	-1.84953	-1.36105	5.49152e-06	-1.71634	-1.37966
244286286	rs116318663	2.90945e-15	-1.77531	-2.80924e-10	2.66273e-05	-1.51727	-2.80924e-10
244286365	rs4612613	2.4637e-15	-1.95692	0.0153079	1.89129e-05	-1.93257	0.0732007
244286574	rs72765804	3.22915e-15	-1.41476	-0.256289	1.50324e-05	-1.96704	-0.121959
244286776	rs12562984	7.15363e-16	-1.81719	-1.36105	5.75082e-06	-1.67021	-1.37966
244286906	rs12044493	2.59028e-15	-1.93395	0.0424427	2.02231e-05	-1.89327	0.100883
244287517	rs10927136	2.59345e-15	-1.92302	0.0327333	2.05435e-05	-1.87755	0.100889
244287611	rs12044753	2.58781e-15	-1.917	0.024536	2.05439e-05	-1.86914	0.092498
244288460	rs72635936	7.12392e-16	-1.81998	-1.36242	5.72285e-06	-1.67413	-1.38061
244288473	rs10927137	1.29594e-15	-1.69002	-0.89401	7.00178e-06	-1.9575	-0.895543
244288512	rs72635937	7.11394e-16	-1.82275	-1.36105	5.706e-06	-1.67803	-1.37966
244288525	rs6695842	2.56835e-15	-1.93135	0.0313451	2.02712e-05	-1.88948	0.0994676
244288739	rs55649171	1.53938e-15	-1.92759	-0.484304	9.36233e-06	-1.96365	-0.598863
244289131	rs77780176	7.21636e-15	-1.96599e-10	-0.866921	4.44732e-05	-1.96599e-10	-1.00432
244289152	rs10803176	1.33539e-15	-1.65459	-0.899463	7.05848e-06	-1.94944	-0.895544
244289247	rs10803177	1.33909e-15	-1.65459	-0.896697	7.09881e-06	-1.94944	-0.889846
244289448	rs12123617	1.61979e-15	-1.92734	-0.433634	9.79359e-06	-1.96605	-0.551434
244289622	rs56039735	1.64002e-15	-1.94049	-0.408075	1.01426e-05	-1.96092	-0.521546
244289623	rs56184170	1.6068e-15	-1.95415	-0.41488	1.02515e-05	-1.95024	-0.521544
244289626	rs1974297	7.07527e-16	-1.82549	-1.36376	5.67328e-06	-1.68191	-1.38154
244290756	rs72635938	7.00425e-16	-1.82821	-1.37113	5.62373e-06	-1.68575	-1.38646
244290858	rs59412115	6.99611e-16	-1.82821	-1.37229	5.61955e-06	-1.68575	-1.3872
244290899	rs4111373	3.14438e-15	-1.28602	-0.411633	1.29333e-05	-1.95289	-0.286517
244291248	rs1416787	2.57616e-15	-1.90728	0.0103053	2.05467e-05	-1.85584	0.0793343
244291303	rs72635939	6.83205e-16	-1.85661	-1.36762	5.4106e-06	-1.7267	-1.38415
244291789	rs7512683	7.28639e-15	-1.96599e-10	-0.857264	4.57611e-05	-1.96599e-10	-0.975776
244291796	rs74322327	6.07221e-16	-1.96274	-1.37939	4.40005e-06	-1.94188	-1.37572
```
