## Supplementary material for "Characterization of shared and ancestry-specific signals driving complex traits using multi-ancestry fine-mapping": susiex_nc3.cs80.summary

```
# chr1:243005950-244293012
CS_ID	CS_LENGTH	CS_PURITY	MAX_PIP_SNP	BP	REF_ALLELE	ALT_ALLELE	REF_FRQ	BETA	SE	-LOG10P	MAX_PIP	POST-HOC_PROB_POP1	POST-HOC_PROB_POP2
1	1	1	rs145071536	243793012	C,NA	T,NA	0.804175,NA	0.035333,NA	0.0049823,NA	11.8779,NA	0.862818	1	0.5
2	76	0	rs2500491	244250561	C,C	T,T	0.253479,0.25496	-0.0152937,-0.0331426	0.00454514,0.00980793	3.11586,3.13842	0.115219	0.625713	0.67021
```
