## Supplementary material for "Characterization of shared and ancestry-specific signals driving complex traits using multi-ancestry fine-mapping": susiex_nc1.cs80.cs

```
CS_ID	SNP	BP	REF_ALLELE	ALT_ALLELE	REF_FRQ	BETA	SE	-LOG10P	CS_PIP	OVRL_PIP
1	chr1:247556467:G:A	247556467	A,A	G,G	1,1	inf,inf	inf,inf	30.3243,1.8515	0.776128	0.776128
1	chr1:247559286:G:A	247559286	A,A	G,G	1,1	inf,inf	inf,inf	29.7646,1.86641	0.223872	0.223872
```
