## Supplementary material for "Characterization of shared and ancestry-specific signals driving complex traits using multi-ancestry fine-mapping": susiex_nc1.cs80.snp

```
BP	SNP	PIP(CS1)	LogBF(CS1,Pop1)	LogBF(CS1,Pop2)
247056596	chr1:247056596:C:T	6.42607e-30	-6.80511e-10	-1.22617
247056613	chr1:247056613:A:G	2.69134e-30	-0.84808	-1.24841
247056629	chr1:247056629:C:T	9.88805e-30	-6.80511e-10	-0.795205
247056659	chr1:247056659:T:C	3.61608e-30	-1.56563	-0.235508
247056870	chr1:247056870:A:G	2.45734e-30	-0.861797	-1.32566
247056874	chr1:247056874:G:C	6.16369e-31	-2.35221	-1.21824
247056981	chr1:247056981:C:T	1.71226e-30	-1.18943	-1.35929
247057036	chr1:247057036:G:C	1.98007e-30	-2.4034	-3.54985e-10
247057169	chr1:247057169:C:T	5.63858e-30	-6.80511e-10	-1.3569
247057395	chr1:247057395:T:C	5.64595e-30	-6.80511e-10	-1.35559
247057617	chr1:247057617:T:A	9.77332e-30	-6.80511e-10	-0.806877
247057804	chr1:247057804:T:C	6.85584e-30	-6.80511e-10	-1.16143
247057915	chr1:247057915:C:T	5.63931e-30	-6.80511e-10	-1.35677
247058084	chr1:247058084:A:C	2.04654e-30	-2.37038	-3.54985e-10
247058190	chr1:247058190:C:A	5.90625e-30	-6.80511e-10	-1.31052
247058630	chr1:247058630:C:A	4.84814e-30	-1.50794	-3.54985e-10
247059223	chr1:247059223:T:C	3.946e-30	-0.542454	-1.17138
247059268	chr1:247059268:T:C	3.8043e-30	-0.668698	-1.0817
247059746	chr1:247059746:ACTGT:A	4.26766e-30	-1.63547	-3.54985e-10
247060010	chr1:247060010:G:A	2.71644e-30	-2.08721	-3.54985e-10
247060173	chr1:247060173:T:C	8.37674e-30	-6.80511e-10	-0.961075
247060175	chr1:247060175:C:T	5.0022e-31	-2.43691	-1.34233
247060428	chr1:247060428:A:T	1.12533e-30	-1.61593	-1.35253
247060579	chr1:247060579:C:T	1.16133e-30	-1.74764	-1.18932
247060630	chr1:247060630:C:T	5.85573e-30	-6.80511e-10	-1.31911
247060982	chr1:247060982:A:G	1.17673e-30	-1.56958	-1.35421
247061435	chr1:247061435:TG:T	5.86741e-30	-6.80511e-10	-1.31712
247061540	chr1:247061540:T:C	5.80966e-30	-6.80511e-10	-1.32701
247061649	chr1:247061649:G:A	3.68143e-30	-0.640301	-1.14293
247061667	chr1:247061667:C:T	1.88235e-30	-2.45401	-3.54985e-10
247061732	chr1:247061732:T:C	4.97215e-30	-0.471826	-1.01085
247062002	chr1:247062002:A:G	8.77135e-30	-6.80511e-10	-0.915042
247062030	chr1:247062030:C:T	3.53623e-30	-0.679167	-1.1443
247062055	chr1:247062055:C:T	5.02243e-31	-2.43542	-1.33978
247062347	chr1:247062347:G:T	2.24967e-30	-1.06127	-1.21448
247062424	chr1:247062424:T:C	1.88261e-30	-2.45387	-3.54985e-10
247062780	chr1:247062780:G:A	2.67898e-30	-2.1011	-3.54985e-10
247062940	chr1:247062940:AC:A	4.92888e-30	-1.49142	-3.54985e-10
247063042	chr1:247063042:G:A	5.73205e-30	-1.58236	0.241902
247063411	chr1:247063411:G:A	5.80775e-30	-6.80511e-10	-1.32734
247063451	chr1:247063451:T:C	7.98711e-31	-2.41841	-0.892881
247063546	chr1:247063546:G:A	2.24739e-30	-2.27676	-3.54985e-10
247063568	chr1:247063568:G:A	4.68372e-30	-0.419334	-1.12311
247063662	chr1:247063662:A:G	5.83776e-30	-6.80511e-10	-1.32219
247063684	chr1:247063684:T:G	5.72401e-30	-0.346916	-0.994948
247063692	chr1:247063692:C:T	1.05523e-30	-1.7633	-1.26947
247063883	chr1:247063883:G:A	6.36377e-30	-0.237507	-0.998405
247064152	chr1:247064152:C:T	5.85347e-30	-6.80511e-10	-1.3195
247064173	chr1:247064173:T:C	1.73956e-29	-6.80511e-10	-0.230317
247064237	chr1:247064237:A:G	1.16353e-30	-1.57572	-1.35936
247064323	chr1:247064323:T:C	2.22376e-30	-2.28733	-3.54985e-10
247064416	chr1:247064416:A:G	1.36436e-29	-6.80511e-10	-0.473263
247064432	chr1:247064432:G:C	2.20064e-30	-2.29778	-3.54985e-10
247064499	chr1:247064499:G:A	3.45254e-29	-6.80511e-10	0.455164
247064652	chr1:247064652:C:T	6.20899e-30	-6.80511e-10	-1.26054
247064690	chr1:247064690:A:C	7.39749e-30	-6.80511e-10	-1.08539
247064998	chr1:247064998:G:A	6.21794e-30	-6.80511e-10	-1.25909
247065119	chr1:247065119:G:A	9.65983e-30	-6.80511e-10	-0.818556
247065193	chr1:247065193:G:A	1.92009e-30	-2.43416	-3.54985e-10
247065202	chr1:247065202:T:C	5.31256e-31	-2.42955	-1.2895
247065420	chr1:247065420:C:T	1.29132e-30	-2.44655	-0.384315
247065443	chr1:247065443:T:C	7.16276e-30	-6.80511e-10	-1.11764
247065587	chr1:247065587:G:A	5.63137e-30	-6.80511e-10	-1.35818
247065768	chr1:247065768:G:T	2.11066e-29	-6.80511e-10	-0.0369488
247066209	chr1:247066209:C:T	3.21616e-30	-1.58448	-0.333867
247066644	chr1:247066644:G:T	6.45031e-30	-1.50588	0.283475
247066664	chr1:247066664:G:A	6.54036e-30	-1.50692	0.298381
247066921	chr1:247066921:A:T	1.13507e-30	-1.60127	-1.35857
247067201	chr1:247067201:C:T	1.40733e-30	-1.47237	-1.27247
247067202	chr1:247067202:A:G	1.14439e-30	-1.6543	-1.29736
247067265	chr1:247067265:A:G	1.19848e-30	-1.59945	-1.30603
247067306	chr1:247067306:G:A	9.43311e-30	-6.80511e-10	-0.842307
247067350	chr1:247067350:C:T	1.38676e-30	-1.49788	-1.26168
247067582	chr1:247067582:C:T	1.26468e-30	-1.52161	-1.3301
247067609	chr1:247067609:G:A	5.67643e-30	-6.80511e-10	-1.35021
247067633	chr1:247067633:G:A	1.14977e-30	-1.6634	-1.28357
247067658	chr1:247067658:C:T	1.39681e-30	-1.62314	-1.1292
247067715	chr1:247067715:G:A	1.74476e-30	-1.39133	-1.13858
247068044	chr1:247068044:C:T	1.88268e-30	-2.45384	-3.54985e-10
247068049	chr1:247068049:C:T	1.18262e-30	-1.8601	-1.0587
247068284	chr1:247068284:CCAG:C	7.20328e-30	-6.80511e-10	-1.112
247069549	chr1:247069549:G:A	4.76438e-30	-1.52537	-3.54985e-10
247069572	chr1:247069572:T:C	2.05117e-29	-6.80511e-10	-0.0655368
247069854	chr1:247069854:A:G	1.18397e-30	-1.63366	-1.284
247069941	chr1:247069941:G:A	5.69023e-30	-6.80511e-10	-1.34778
247069983	chr1:247069983:C:T	1.09914e-30	-1.63546	-1.35655
247070160	chr1:247070160:A:G	5.69045e-30	-6.80511e-10	-1.34774
247070171	chr1:247070171:C:T	1.52959e-29	-6.80511e-10	-0.35895
247070396	chr1:247070396:G:A	7.89549e-30	-1.61305	0.592805
247070466	chr1:247070466:G:A	5.62239e-30	-6.80511e-10	-1.35978
247070555	chr1:247070555:T:C	1.93702e-30	-1.75449	-0.670892
247070743	chr1:247070743:G:A	1.4192e-30	-1.60208	-1.13436
247070955	chr1:247070955:A:T	7.60201e-30	-6.80511e-10	-1.05812
247071142	chr1:247071142:A:G	5.62376e-30	-6.80511e-10	-1.35953
247071250	chr1:247071250:G:C	5.94025e-30	-6.80511e-10	-1.30478
247071279	chr1:247071279:A:T	1.17246e-30	-1.65604	-1.27139
247071452	chr1:247071452:A:G	1.89898e-30	-2.44522	-3.54985e-10
247071559	chr1:247071559:G:A	1.15697e-30	-1.59332	-1.34741
247071781	chr1:247071781:C:T	1.19333e-30	-1.63462	-1.27516
247072014	chr1:247072014:C:T	5.41648e-31	-2.41387	-1.2858
247072103	chr1:247072103:C:T	7.51126e-30	-1.4989	0.428771
247072159	chr1:247072159:T:C	1.8957e-30	-1.7783	-0.668639
247072202	chr1:247072202:G:A	5.69151e-30	-6.80511e-10	-1.34756
247072374	chr1:247072374:CAA:C	1.29316e-30	-1.56966	-1.25979
247072506	chr1:247072506:C:T	1.4541e-30	-1.47799	-1.23416
247072542	chr1:247072542:T:C	2.22632e-30	-1.18466	-1.10152
247072556	chr1:247072556:G:A	5.70571e-30	-6.80511e-10	-1.34507
247072694	chr1:247072694:G:A	5.63969e-30	-6.80511e-10	-1.3567
247072736	chr1:247072736:G:A	5.63984e-30	-6.80511e-10	-1.35668
247072879	chr1:247072879:C:T	1.34989e-30	-1.73196	-1.05454
247073096	chr1:247073096:G:A	1.26893e-30	-1.57336	-1.275
247073166	chr1:247073166:C:T	5.6579e-30	-6.80511e-10	-1.35348
247073173	chr1:247073173:T:C	5.70955e-30	-6.80511e-10	-1.34439
247073230	chr1:247073230:T:C	5.72112e-30	-6.80511e-10	-1.34237
247073261	chr1:247073261:T:C	1.46343e-30	-1.43364	-1.27211
247073646	chr1:247073646:T:C	5.68628e-30	-6.80511e-10	-1.34848
247074230	chr1:247074230:T:C	5.89591e-30	-6.80511e-10	-1.31227
247074809	chr1:247074809:ACCT:A	1.76198e-30	-1.84753	-0.672561
247074845	chr1:247074845:C:T	1.35598e-30	-1.42253	-1.35949
247074898	chr1:247074898:A:G	7.57872e-30	-6.80511e-10	-1.06119
247075143	chr1:247075143:A:T	5.72257e-30	-6.80511e-10	-1.34212
247075513	chr1:247075513:T:C	4.16287e-30	-0.497368	-1.16296
247075613	chr1:247075613:A:G	7.41215e-30	-6.80511e-10	-1.08341
247075630	chr1:247075630:T:C	6.33617e-30	-6.80511e-10	-1.24026
247075768	chr1:247075768:T:C	1.24689e-30	-1.51292	-1.35296
247075937	chr1:247075937:G:A	4.59136e-30	-1.56236	-3.54985e-10
247076160	chr1:247076160:C:T	6.18225e-30	-6.80511e-10	-1.26485
247076254	chr1:247076254:T:C	1.37298e-30	-1.51257	-1.25698
247076280	chr1:247076280:G:A	5.62617e-30	-6.80511e-10	-1.3591
247076731	chr1:247076731:G:A	1.64644e-30	-1.25247	-1.33545
247076775	chr1:247076775:C:T	7.58017e-30	-6.80511e-10	-1.061
247076914	chr1:247076914:G:A	6.22072e-30	-6.80511e-10	-1.25865
247077400	chr1:247077400:G:A	1.66813e-30	-1.79895	-0.775885
247077436	chr1:247077436:C:G	7.85528e-30	-6.80511e-10	-1.02535
247077561	chr1:247077561:T:C	6.51105e-30	-0.350284	-0.862749
247077562	chr1:247077562:G:A	7.39172e-30	-6.80511e-10	-1.08617
247077583	chr1:247077583:G:A	1.88434e-30	-2.45296	-3.54985e-10
247077627	chr1:247077627:A:G	6.01489e-30	-6.80511e-10	-1.29229
247077857	chr1:247077857:C:A	1.90379e-30	-1.08319	-1.3595
247078021	chr1:247078021:T:C	9.61612e-30	0.0239861	-0.847079
247078284	chr1:247078284:A:C	6.23417e-30	-6.80511e-10	-1.25649
247078334	chr1:247078334:C:T	2.78861e-29	0.701055	-0.45946
247078362	chr1:247078362:A:G	6.15912e-30	-6.80511e-10	-1.2686
247078366	chr1:247078366:A:G	1.02149e-30	-1.70847	-1.3568
247078440	chr1:247078440:C:G	6.26339e-30	-6.80511e-10	-1.25181
247078548	chr1:247078548:G:C	1.0927e-30	-2.40977	-0.588111
247078730	chr1:247078730:C:T	1.15848e-30	-2.30979	-0.629628
247078960	chr1:247078960:C:G	6.01334e-30	-6.80511e-10	-1.29255
247079001	chr1:247079001:C:T	6.95333e-30	-6.80511e-10	-1.14731
247079009	chr1:247079009:G:A	7.18307e-30	-6.80511e-10	-1.11481
247079209	chr1:247079209:C:A	2.05032e-29	-6.80511e-10	-0.0659522
247079534	chr1:247079534:G:A	1.43629e-30	-1.52367	-1.2008
247079823	chr1:247079823:A:C	6.67918e-31	-2.3704	-1.11972
247080044	chr1:247080044:G:T	5.91019e-30	-6.80511e-10	-1.30985
247080107	chr1:247080107:C:G	1.26867e-30	-1.50654	-1.34203
247080446	chr1:247080446:C:T	1.94228e-30	-2.42267	-3.54985e-10
247080860	chr1:247080860:T:G	6.85019e-30	-6.80511e-10	-1.16226
247080978	chr1:247080978:T:C	5.75873e-31	-2.35303	-1.28537
247081017	chr1:247081017:C:A	7.59122e-31	-2.38095	-0.981171
247081019	chr1:247081019:G:A	9.39187e-31	-2.43637	-0.712901
247081160	chr1:247081160:G:A	1.51517e-30	-2.30637	-0.36464
247081360	chr1:247081360:T:A	2.36187e-30	-2.22708	-3.54985e-10
247081386	chr1:247081386:G:A	1.50645e-30	-2.1933	-0.483482
247081425	chr1:247081425:AT:A	6.02408e-30	-6.80511e-10	-1.29077
247081639	chr1:247081639:T:A	1.42506e-30	-2.23481	-0.497512
247081830	chr1:247081830:G:A	1.38547e-30	-2.21718	-0.543318
247082227	chr1:247082227:A:G	1.34195e-30	-2.03077	-0.761631
247082411	chr1:247082411:A:C	8.7141e-31	-2.24794	-0.976234
247082466	chr1:247082466:C:T	1.89151e-30	-2.44916	-3.54985e-10
247082629	chr1:247082629:A:C	1.41242e-30	-2.21748	-0.523746
247082699	chr1:247082699:C:A	1.40481e-30	-2.21476	-0.531874
247082711	chr1:247082711:G:T	2.32474e-29	-6.80511e-10	0.0596599
247082912	chr1:247082912:T:C	1.31736e-29	-6.80511e-10	-0.508321
247082958	chr1:247082958:A:AT	1.8892e-30	-2.45038	-3.54985e-10
247083172	chr1:247083172:G:C	1.0194e-29	-6.80511e-10	-0.764738
247083189	chr1:247083189:G:A	1.39132e-30	-2.23473	-0.521544
247083531	chr1:247083531:G:T	3.79834e-30	-1.5024	-0.249569
247083591	chr1:247083591:T:TA	1.41244e-30	-2.23091	-0.510299
247083724	chr1:247083724:C:T	6.44766e-30	-6.80511e-10	-1.22282
247083732	chr1:247083732:C:G	1.21011e-30	-2.2349	-0.660922
247083764	chr1:247083764:A:C	1.39086e-30	-2.2331	-0.523511
247083820	chr1:247083820:G:A	1.38956e-30	-2.22715	-0.530396
247083876	chr1:247083876:C:T	1.16503e-30	-2.03251	-0.901274
247084098	chr1:247084098:A:G	1.14607e-30	-2.25188	-0.698314
247084211	chr1:247084211:C:T	1.35506e-30	-2.22538	-0.557305
247084276	chr1:247084276:A:C	5.74009e-30	-6.80511e-10	-1.33906
247084389	chr1:247084389:C:T	1.39492e-30	-2.18364	-0.570057
247084527	chr1:247084527:G:T	1.34125e-30	-2.2201	-0.57283
247084616	chr1:247084616:T:A	6.1498e-30	-6.80511e-10	-1.27011
247084919	chr1:247084919:C:G	5.82906e-30	-6.80511e-10	-1.32368
247084947	chr1:247084947:T:C	1.25428e-30	-2.26721	-0.59276
247085061	chr1:247085061:G:T	1.29166e-30	-2.22984	-0.600766
247085246	chr1:247085246:C:T	1.02965e-29	-6.80511e-10	-0.754727
247085302	chr1:247085302:C:G	1.89187e-30	-2.44897	-3.54985e-10
247085358	chr1:247085358:C:T	6.34852e-30	-6.80511e-10	-1.23831
247085463	chr1:247085463:T:C	8.88233e-31	-2.28954	-0.915516
247085626	chr1:247085626:G:A	1.89914e-30	-2.44513	-3.54985e-10
247085654	chr1:247085654:A:C	2.34471e-30	-2.31448	0.0801095
247085753	chr1:247085753:TCCACACAGGAGGG:T	5.09524e-31	-2.45018	-1.31064
247085760	chr1:247085760:AGGAGG:A	1.32264e-30	-2.44073	-0.366171
247085780	chr1:247085780:ACACAGG:A	1.1401e-30	-2.44371	-0.511702
247086001	chr1:247086001:A:G	1.06019e-30	-2.37506	-0.653026
247086043	chr1:247086043:A:G	6.99333e-31	-2.38523	-1.05893
247086088	chr1:247086088:A:G	8.33562e-31	-2.01198	-1.2566
247086275	chr1:247086275:CTG:C	5.92615e-30	-6.80511e-10	-1.30716
247086291	chr1:247086291:C:T	6.58478e-30	-6.80511e-10	-1.20177
247086487	chr1:247086487:G:C	1.03724e-30	-2.42453	-0.625442
247086522	chr1:247086522:A:G	1.08764e-30	-2.40276	-0.599761
247086650	chr1:247086650:G:A	1.04452e-29	-6.80511e-10	-0.74039
247086793	chr1:247086793:T:C	3.50781e-30	-1.83154	-3.54985e-10
247086798	chr1:247086798:A:G	5.75295e-31	-2.27962	-1.35979
247086961	chr1:247086961:C:T	8.09848e-30	-6.80511e-10	-0.994856
247086963	chr1:247086963:A:G	1.0911e-30	-2.42674	-0.572606
247087062	chr1:247087062:C:T	1.74803e-30	-2.44803	-0.0800156
247087310	chr1:247087310:GC:G	1.03718e-30	-2.41227	-0.637763
247087332	chr1:247087332:T:G	1.04805e-30	-2.41502	-0.624579
247087624	chr1:247087624:C:G	1.38623e-29	-6.80511e-10	-0.457358
247087626	chr1:247087626:A:G	3.61395e-30	-1.17699	-0.624738
247087833	chr1:247087833:C:T	5.55678e-31	-2.32468	-1.34942
247087898	chr1:247087898:G:T	8.37506e-30	-6.80511e-10	-0.961274
247087934	chr1:247087934:C:T	7.79058e-30	-6.80511e-10	-1.03362
247088021	chr1:247088021:C:A	7.6981e-30	-6.80511e-10	-1.04556
247088095	chr1:247088095:A:G	1.90456e-29	-6.80511e-10	-0.139698
247088120	chr1:247088120:T:C	1.17069e-30	-1.63134	-1.2976
247088151	chr1:247088151:A:G	1.75763e-30	-1.34892	-1.17365
247088180	chr1:247088180:A:G	8.37442e-31	-2.29149	-0.972446
247088433	chr1:247088433:G:A	3.6516e-30	-1.3686	-0.422769
247088467	chr1:247088467:G:A	2.27012e-30	-2.2667	-3.54985e-10
247088898	chr1:247088898:A:G	6.97853e-31	-2.41729	-1.02899
247088992	chr1:247088992:TC:T	1.31355e-30	-2.20993	-0.603874
247089114	chr1:247089114:T:C	7.50003e-30	-6.80511e-10	-1.07163
247089198	chr1:247089198:G:C	1.44786e-29	-6.80511e-10	-0.413862
247089381	chr1:247089381:T:C	2.0433e-30	-2.41759	0.0456179
247089382	chr1:247089382:G:A	7.13691e-30	-6.80511e-10	-1.12125
247089420	chr1:247089420:G:T	5.62396e-30	-6.80511e-10	-1.3595
247089441	chr1:247089441:A:G	7.45249e-30	-6.80511e-10	-1.07798
247089523	chr1:247089523:C:T	5.64752e-30	-6.80511e-10	-1.35532
247089534	chr1:247089534:C:T	6.91881e-30	-2.28365	1.13136
247089545	chr1:247089545:A:G	7.25444e-30	-6.80511e-10	-1.10492
247089772	chr1:247089772:G:A	2.88819e-30	-2.338	0.312098
247089831	chr1:247089831:G:A	9.61705e-30	-6.80511e-10	-0.822996
247089890	chr1:247089890:C:T	5.0053e-30	-2.0594	0.583359
247089972	chr1:247089972:C:T	1.88645e-30	-2.45183	-3.54985e-10
247090123	chr1:247090123:TC:T	5.64752e-30	-6.80511e-10	-1.35532
247090153	chr1:247090153:C:T	3.06782e-30	-1.96557	-3.54985e-10
247090173	chr1:247090173:C:T	6.96268e-30	-2.26656	1.12059
247090183	chr1:247090183:A:G	6.96975e-30	-2.26324	1.11829
247090191	chr1:247090191:T:C	6.5135e-30	-2.25786	1.0452
247090209	chr1:247090209:C:A	7.42043e-30	-6.80511e-10	-1.0823
247090264	chr1:247090264:A:G	5.4087e-30	-2.25498	0.856454
247090281	chr1:247090281:G:A	6.90229e-30	-2.22463	1.06995
247090383	chr1:247090383:C:T	7.14257e-30	-2.23663	1.11617
247090560	chr1:247090560:C:G	1.36032e-29	-6.80511e-10	-0.476229
247090597	chr1:247090597:C:T	6.14101e-30	-2.22916	0.957616
247090601	chr1:247090601:T:C	5.83448e-30	-2.23131	0.908559
247090811	chr1:247090811:C:T	1.26737e-29	-6.80511e-10	-0.547004
247091725	chr1:247091725:G:T	5.71687e-30	-6.80511e-10	-1.34311
247092640	chr1:247092640:T:C	5.34132e-30	-2.31967	0.908609
247092732	chr1:247092732:T:C	1.96621e-30	-2.41043	-3.54985e-10
247092937	chr1:247092937:C:T	1.18109e-30	-2.3324	-0.587692
247093132	chr1:247093132:T:C	6.75111e-30	-6.80511e-10	-1.17683
247093166	chr1:247093166:T:A	1.3877e-29	-6.80511e-10	-0.456301
247093507	chr1:247093507:G:A	2.02112e-30	-2.38288	-3.54985e-10
247093790	chr1:247093790:A:T	7.24621e-31	-2.44756	-0.961075
247093841	chr1:247093841:G:A	9.44849e-31	-2.20891	-0.934353
247093870	chr1:247093870:T:C	1.4e-29	-6.80511e-10	-0.447472
247093931	chr1:247093931:ACGT:A	6.54991e-30	-6.80511e-10	-1.20708
247094025	chr1:247094025:A:T	2.982e-30	-2.24226	0.248319
247094302	chr1:247094302:G:A	5.90883e-30	-6.80511e-10	-1.31009
247094338	chr1:247094338:T:C	6.00194e-31	-2.40648	-1.19056
247094379	chr1:247094379:C:T	7.76466e-30	-6.80511e-10	-1.03695
247094589	chr1:247094589:C:G	6.51431e-31	-2.26981	-1.24531
247094691	chr1:247094691:C:T	6.35616e-30	-6.80511e-10	-1.23711
247095856	chr1:247095856:G:A	7.20684e-30	-6.80511e-10	-1.1115
247096051	chr1:247096051:A:C	1.0559e-29	-6.80511e-10	-0.72955
247096131	chr1:247096131:G:GC	2.0698e-30	-2.36808	0.00899258
247096269	chr1:247096269:A:G	5.08113e-31	-2.41305	-1.35053
247096382	chr1:247096382:G:A	4.88634e-31	-2.44369	-1.35898
247096396	chr1:247096396:A:G	1.8903e-30	-2.4498	-3.54985e-10
247096397	chr1:247096397:G:A	6.51198e-31	-2.26234	-1.25313
247096403	chr1:247096403:G:C	7.23174e-30	-6.80511e-10	-1.10805
247096472	chr1:247096472:G:A	1.13012e-29	-6.80511e-10	-0.66162
247096556	chr1:247096556:A:T	5.09629e-31	-2.41838	-1.34223
247096593	chr1:247096593:G:A	6.34379e-31	-2.21185	-1.32979
247096823	chr1:247096823:T:A	1.06985e-29	-6.80511e-10	-0.716432
247096870	chr1:247096870:G:C	1.34489e-30	-2.35418	-0.436036
247096895	chr1:247096895:A:AGG	1.88905e-30	-2.45046	-3.54985e-10
247097060	chr1:247097060:A:T	4.64446e-30	-1.3883	-0.16256
247097072	chr1:247097072:G:C	5.66734e-30	-6.80511e-10	-1.35181
247097079	chr1:247097079:T:C	2.59535e-30	-2.13281	-3.54985e-10
247097232	chr1:247097232:T:A	3.41486e-30	-1.36518	-0.493218
247097408	chr1:247097408:G:A	1.24735e-29	-6.80511e-10	-0.562929
247097619	chr1:247097619:A:G	1.15646e-29	-6.80511e-10	-0.638584
247097678	chr1:247097678:G:T	8.30108e-30	-6.80511e-10	-0.970147
247097914	chr1:247097914:C:T	5.84188e-30	-6.80511e-10	-1.32148
247098035	chr1:247098035:A:T	1.0794e-29	-6.80511e-10	-0.70754
247098289	chr1:247098289:T:C	6.00778e-30	-6.80511e-10	-1.29348
247098312	chr1:247098312:G:A	6.91405e-31	-2.17564	-1.27992
247098360	chr1:247098360:A:G	1.49628e-29	-6.80511e-10	-0.380966
247098702	chr1:247098702:C:T	5.84234e-30	-6.80511e-10	-1.3214
247098938	chr1:247098938:G:A	6.2214e-30	-6.80511e-10	-1.25854
247099323	chr1:247099323:G:A	7.29271e-31	-2.33389	-1.06835
247099416	chr1:247099416:C:CA	1.05198e-30	-2.38137	-0.654492
247099593	chr1:247099593:G:A	1.17244e-29	-6.80511e-10	-0.624865
247099640	chr1:247099640:C:T	4.37288e-30	-1.61111	-3.54985e-10
247099641	chr1:247099641:G:A	5.57786e-31	-2.31326	-1.35705
247099675	chr1:247099675:T:C	2.13325e-30	-2.32889	-3.54985e-10
247099742	chr1:247099742:T:C	6.87239e-31	-2.16906	-1.29254
247099853	chr1:247099853:T:C	5.19036e-31	-2.3838	-1.35851
247100009	chr1:247100009:G:C	7.20252e-30	-6.80511e-10	-1.1121
247100078	chr1:247100078:G:A	1.09874e-29	-6.80511e-10	-0.689785
247100131	chr1:247100131:T:C	9.83479e-31	-2.3452	-0.757988
247100281	chr1:247100281:G:A	6.07279e-30	-6.80511e-10	-1.28271
247100289	chr1:247100289:TTA:T	6.06927e-30	-6.80511e-10	-1.2833
247100295	chr1:247100295:T:C	1.17131e-29	-6.80511e-10	-0.625822
247100337	chr1:247100337:C:G	1.27282e-29	-6.80511e-10	-0.542715
247100391	chr1:247100391:C:T	5.62587e-30	-6.80511e-10	-1.35916
247100671	chr1:247100671:T:C	2.19861e-30	-2.29871	-3.54985e-10
247101560	chr1:247101560:C:G	1.06088e-30	-2.37652	-0.650907
247101695	chr1:247101695:C:G	6.1196e-30	-6.80511e-10	-1.27504
247101800	chr1:247101800:C:A	6.13093e-30	-6.80511e-10	-1.27319
247101992	chr1:247101992:G:A	1.12114e-29	-6.80511e-10	-0.669602
247102916	chr1:247102916:T:C	7.05237e-30	-6.80511e-10	-1.13317
247102921	chr1:247102921:CAT:C	5.08403e-31	-2.40815	-1.35486
247103106	chr1:247103106:A:G	1.17347e-29	-6.80511e-10	-0.623986
247103298	chr1:247103298:G:C	1.16793e-29	-6.80511e-10	-0.628714
247103354	chr1:247103354:C:G	1.17963e-30	-2.12019	-0.801142
247103362	chr1:247103362:G:A	5.32143e-31	-2.37346	-1.34392
247103369	chr1:247103369:C:T	1.63067e-29	-6.80511e-10	-0.29496
247103570	chr1:247103570:G:A	8.35085e-31	-2.19646	-1.0703
247103575	chr1:247103575:A:G	1.07589e-30	-2.19399	-0.819386
247103670	chr1:247103670:T:C	5.87965e-30	-6.80511e-10	-1.31504
247103956	chr1:247103956:G:A	1.12435e-29	-6.80511e-10	-0.666745
247103967	chr1:247103967:C:T	1.24966e-29	-0.561073	-3.54985e-10
247103972	chr1:247103972:C:A	1.34736e-30	-2.37989	-0.4085
247104186	chr1:247104186:A:G	6.59542e-30	-6.80511e-10	-1.20016
247104229	chr1:247104229:G:A	7.39864e-30	-6.80511e-10	-1.08524
247104307	chr1:247104307:A:G	1.83919e-29	-6.80511e-10	-0.174623
247104384	chr1:247104384:G:A	4.70926e-30	-1.537	-3.54985e-10
247104959	chr1:247104959:A:G	7.68711e-30	-6.80511e-10	-1.04699
247105000	chr1:247105000:T:C	1.31902e-30	-2.29573	-0.513918
247105412	chr1:247105412:A:G	1.63303e-29	-6.80511e-10	-0.293513
247105538	chr1:247105538:G:A	1.02588e-29	-6.80511e-10	-0.758401
247105875	chr1:247105875:G:A	6.30589e-30	-6.80511e-10	-1.24505
247105913	chr1:247105913:G:A	6.02066e-30	-6.80511e-10	-1.29134
247105925	chr1:247105925:A:G	8.37521e-31	-2.01225	-1.25159
247106039	chr1:247106039:G:A	2.83751e-30	-2.04361	-3.54985e-10
247106080	chr1:247106080:A:G	9.30523e-31	-1.90632	-1.25222
247106163	chr1:247106163:G:A	6.29697e-30	-6.80511e-10	-1.24646
247106232	chr1:247106232:A:C	1.04288e-29	-6.80511e-10	-0.741959
247106518	chr1:247106518:G:A	2.54831e-29	-6.80511e-10	0.151485
247107481	chr1:247107481:C:T	1.32231e-29	-6.80511e-10	-0.504567
247107612	chr1:247107612:A:G	5.00736e-31	-2.44962	-1.32859
247107627	chr1:247107627:C:A	7.56326e-30	-6.80511e-10	-1.06323
247108020	chr1:247108020:C:T	9.77143e-30	-6.80511e-10	-0.80707
247108170	chr1:247108170:C:A	5.79525e-30	-6.80511e-10	-1.32949
247108389	chr1:247108389:G:A	6.29697e-30	-6.80511e-10	-1.24646
247108391	chr1:247108391:C:T	7.35864e-31	-2.04485	-1.34839
247108394	chr1:247108394:G:A	5.76904e-30	-6.80511e-10	-1.33403
247108438	chr1:247108438:A:AG	6.78711e-31	-2.2889	-1.1852
247108478	chr1:247108478:T:TCGTCAGA	1.77419e-29	-6.80511e-10	-0.210605
247108616	chr1:247108616:G:A	6.01237e-31	-2.2363	-1.359
247108996	chr1:247108996:C:T	8.32868e-31	-1.93299	-1.33643
247109110	chr1:247109110:G:T	1.94157e-30	-2.41891	-0.00412506
247109208	chr1:247109208:A:G	6.30224e-30	-6.80511e-10	-1.24563
247110378	chr1:247110378:A:C	5.97759e-30	-6.80511e-10	-1.29852
247110435	chr1:247110435:T:C	6.97109e-31	-2.26511	-1.18223
247110502	chr1:247110502:T:G	6.08483e-31	-2.37506	-1.20826
247110546	chr1:247110546:C:T	2.02299e-30	-2.32798	-0.0539753
247110600	chr1:247110600:T:C	1.76842e-29	-6.80511e-10	-0.213864
247110714	chr1:247110714:A:G	1.88108e-30	-2.43893	-0.0157572
247110913	chr1:247110913:G:T	8.35697e-31	-2.40298	-0.863037
247111182	chr1:247111182:C:G	8.05899e-31	-2.43021	-0.87212
247111537	chr1:247111537:T:G	1.27308e-29	-6.80511e-10	-0.542508
247111597	chr1:247111597:A:G	5.06314e-31	-2.45252	-1.31461
247111916	chr1:247111916:C:G	6.6179e-31	-2.33923	-1.16011
247112370	chr1:247112370:G:A	5.62365e-30	-6.80511e-10	-1.35955
247112737	chr1:247112737:T:C	1.37178e-30	-2.29759	-0.47283
247113028	chr1:247113028:C:G	3.5295e-30	-1.77256	-0.0528194
247113092	chr1:247113092:A:G	5.21447e-31	-2.4181	-1.31958
247113103	chr1:247113103:C:T	5.66358e-30	-6.80511e-10	-1.35248
247113187	chr1:247113187:C:T	1.8837e-30	-2.4533	-3.54985e-10
247113221	chr1:247113221:C:T	8.33891e-30	-6.80511e-10	-0.9656
247113551	chr1:247113551:G:C	6.16914e-30	-6.80511e-10	-1.26697
247113729	chr1:247113729:G:A	1.91416e-30	-2.43726	-3.54985e-10
247113931	chr1:247113931:A:G	6.02836e-30	-2.44509	1.15503
247114426	chr1:247114426:A:G	6.03911e-30	-2.45332	1.16505
247114515	chr1:247114515:G:A	1.54565e-29	-6.80511e-10	-0.348506
247114823	chr1:247114823:A:T	3.74708e-30	-2.45049	0.684939
247114926	chr1:247114926:T:A	1.03354e-30	-1.90528	-1.14825
247115143	chr1:247115143:G:A	6.21216e-31	-2.40567	-1.15694
247115289	chr1:247115289:G:A	3.7814e-30	-2.42082	0.664384
247115348	chr1:247115348:G:A	1.74927e-29	-6.80511e-10	-0.224747
247115600	chr1:247115600:C:T	1.92265e-30	-2.43283	-3.54985e-10
247115623	chr1:247115623:G:T	4.46115e-29	-6.80511e-10	0.711458
247115699	chr1:247115699:C:T	1.98976e-30	-2.39852	-3.54985e-10
247115846	chr1:247115846:G:A	8.44591e-29	-6.80511e-10	1.34974
247119103	chr1:247119103:T:C	1.43533e-29	-6.80511e-10	-0.42255
247119148	chr1:247119148:G:T	3.35534e-29	-6.80511e-10	0.426606
247119149	chr1:247119149:G:T	6.76194e-30	-6.80511e-10	-1.17522
247119173	chr1:247119173:C:T	4.80821e-30	-1.51621	-3.54985e-10
247119225	chr1:247119225:G:A	1.93722e-30	-2.42528	-3.54985e-10
247119227	chr1:247119227:G:A	6.11983e-30	-6.80511e-10	-1.275
247119738	chr1:247119738:A:G	3.29822e-29	-6.80511e-10	0.409435
247119739	chr1:247119739:C:A	6.84736e-30	-6.80511e-10	-1.16267
247119894	chr1:247119894:G:C	5.90844e-31	-2.39951	-1.21322
247119953	chr1:247119953:GC:G	6.94657e-31	-2.43594	-1.01493
247120017	chr1:247120017:C:T	1.46298e-29	-6.80511e-10	-0.403472
247120018	chr1:247120018:A:G	6.7651e-31	-2.40384	-1.0735
247120194	chr1:247120194:A:G	6.03902e-30	-6.80511e-10	-1.28829
247120738	chr1:247120738:C:T	3.24672e-29	-6.80511e-10	0.393698
247120782	chr1:247120782:C:T	5.72476e-30	-6.80511e-10	-1.34173
247120947	chr1:247120947:A:G	2.52167e-30	-2.16161	-3.54985e-10
247120966	chr1:247120966:T:C	1.14234e-30	-2.44111	-0.512343
247120987	chr1:247120987:G:A	1.89304e-30	-2.44835	-3.54985e-10
247121266	chr1:247121266:G:GT	5.40632e-31	-2.34689	-1.35466
247121272	chr1:247121272:TCATATAGAACC:T	5.35507e-31	-2.35656	-1.35452
247121719	chr1:247121719:A:G	5.15554e-31	-2.39054	-1.3585
247121726	chr1:247121726:AG:A	3.73191e-30	-1.76961	-3.54985e-10
247121738	chr1:247121738:C:G	7.06866e-31	-2.23269	-1.20076
247121922	chr1:247121922:A:G	1.07487e-30	-2.42826	-0.586076
247121937	chr1:247121937:T:C	1.63862e-29	-6.80511e-10	-0.290094
247121984	chr1:247121984:C:T	1.24628e-29	-6.80511e-10	-0.563781
247122563	chr1:247122563:T:C	7.03848e-30	-6.80511e-10	-1.13514
247122933	chr1:247122933:C:T	6.40034e-30	-6.80511e-10	-1.23018
247123116	chr1:247123116:CATAAG:C	2.05709e-29	-6.80511e-10	-0.0626557
247123343	chr1:247123343:T:C	1.32895e-30	-2.40125	-0.400897
247123474	chr1:247123474:C:T	2.92751e-29	-6.80511e-10	0.290203
247123946	chr1:247123946:T:C	2.42474e-29	-6.80511e-10	0.101775
247123967	chr1:247123967:T:C	7.97368e-31	-2.44456	-0.868413
247124312	chr1:247124312:TCCTG:T	4.74731e-29	-6.80511e-10	0.77363
247124331	chr1:247124331:G:A	4.90636e-31	-2.43881	-1.35977
247124798	chr1:247124798:T:G	5.22168e-29	-6.80511e-10	0.868871
247124863	chr1:247124863:T:C	1.87665e-29	-6.80511e-10	-0.154457
247124886	chr1:247124886:C:T	2.13431e-30	-2.32839	-3.54985e-10
247124949	chr1:247124949:C:T	1.01734e-30	-1.76497	-1.30437
247124954	chr1:247124954:T:C	6.1263e-30	-6.80511e-10	-1.27394
247125019	chr1:247125019:C:T	5.08353e-31	-2.42025	-1.34286
247125246	chr1:247125246:T:C	2.05562e-29	-6.80511e-10	-0.0633681
247125357	chr1:247125357:G:A	7.41972e-30	-6.80511e-10	-1.08239
247125581	chr1:247125581:G:A	1.24735e-29	-6.80511e-10	-0.562927
247125617	chr1:247125617:A:G	6.9448e-29	-6.80511e-10	1.15404
247125764	chr1:247125764:T:C	4.92277e-31	-2.43565	-1.3596
247126035	chr1:247126035:G:A	1.89801e-30	-2.44573	-3.54985e-10
247126128	chr1:247126128:C:T	5.11499e-31	-2.45074	-1.3062
247126143	chr1:247126143:C:T	8.00351e-30	-6.80511e-10	-1.00665
247126179	chr1:247126179:A:T	8.52203e-30	-6.80511e-10	-0.943879
247126422	chr1:247126422:G:A	4.14797e-30	-1.66391	-3.54985e-10
247127706	chr1:247127706:C:T	8.57458e-29	-6.80511e-10	1.36485
247127952	chr1:247127952:T:TA	9.81959e-30	-6.80511e-10	-0.802153
247128179	chr1:247128179:C:A	6.07071e-30	-6.80511e-10	-1.28306
247128843	chr1:247128843:T:G	1.27807e-30	-1.48143	-1.35975
247129984	chr1:247129984:TACTTCCCCGAGC:T	6.42429e-30	-6.80511e-10	-1.22645
247130255	chr1:247130255:T:A	6.22005e-30	-6.80511e-10	-1.25876
247130454	chr1:247130454:G:A	7.74585e-30	-6.80511e-10	-1.03938
247130467	chr1:247130467:C:A	2.52933e-30	-2.15858	-3.54985e-10
247130692	chr1:247130692:G:A	6.01416e-30	-6.80511e-10	-1.29242
247130816	chr1:247130816:G:A	5.56017e-31	-2.39086	-1.28263
247130921	chr1:247130921:G:A	5.92684e-30	-6.80511e-10	-1.30704
247131099	chr1:247131099:A:C	8.93751e-30	-6.80511e-10	-0.896276
247131194	chr1:247131194:G:A	5.94482e-30	-6.80511e-10	-1.30401
247131311	chr1:247131311:G:A	2.00232e-29	-6.80511e-10	-0.0896412
247131552	chr1:247131552:G:A	4.9075e-31	-2.43908	-1.35927
247131876	chr1:247131876:T:C	5.38106e-31	-2.41234	-1.29389
247132338	chr1:247132338:C:G	7.57743e-30	-6.80511e-10	-1.06136
247132383	chr1:247132383:C:T	6.49894e-31	-2.45003	-1.06745
247132476	chr1:247132476:C:G	5.48958e-31	-2.41546	-1.2708
247132490	chr1:247132490:C:A	6.34527e-30	-6.80511e-10	-1.23882
247132843	chr1:247132843:CCTT:C	1.88555e-30	-2.45232	-3.54985e-10
247133385	chr1:247133385:G:A	5.52523e-31	-2.45292	-1.22687
247133461	chr1:247133461:A:G	5.9994e-30	-6.80511e-10	-1.29487
247133716	chr1:247133716:C:T	6.97262e-31	-2.4464	-1.00073
247133746	chr1:247133746:C:T	1.0544e-29	-6.80511e-10	-0.730971
247133937	chr1:247133937:G:A	6.45213e-31	-2.44656	-1.07814
247134200	chr1:247134200:T:C	8.52354e-31	-2.45332	-0.792968
247134372	chr1:247134372:A:T	6.55744e-31	-2.44682	-1.0617
247134705	chr1:247134705:T:C	1.03693e-29	-6.80511e-10	-0.747681
247135458	chr1:247135458:C:T	6.14573e-30	-6.80511e-10	-1.27077
247135673	chr1:247135673:G:A	6.63845e-31	-2.4541	-1.04214
247136313	chr1:247136313:A:C	5.95144e-30	-6.80511e-10	-1.3029
247136754	chr1:247136754:T:C	6.70763e-31	-2.44776	-1.03811
247136866	chr1:247136866:G:C	5.6623e-31	-2.45104	-1.20424
247136906	chr1:247136906:C:T	6.98484e-31	-2.44895	-0.996429
247137366	chr1:247137366:A:G	6.16133e-31	-2.45435	-1.11647
247137411	chr1:247137411:A:G	1.38716e-30	-1.86157	-0.8977
247137458	chr1:247137458:A:G	5.67106e-31	-2.45242	-1.20132
247137560	chr1:247137560:A:G	6.58326e-31	-2.4477	-1.05689
247138165	chr1:247138165:T:C	5.61992e-31	-2.4456	-1.2172
247138360	chr1:247138360:C:A	8.56937e-30	-6.80511e-10	-0.938339
247138526	chr1:247138526:G:A	1.88172e-30	-2.45435	-3.54985e-10
247138642	chr1:247138642:C:T	1.88179e-30	-2.45431	-3.54985e-10
247138691	chr1:247138691:G:C	1.88342e-30	-2.45344	-3.54985e-10
247138700	chr1:247138700:T:C	2.10578e-30	-2.34184	-3.54985e-10
247139066	chr1:247139066:C:T	3.79084e-30	-1.75395	-3.54985e-10
247139144	chr1:247139144:C:T	6.01127e-31	-2.44618	-1.1493
247139193	chr1:247139193:C:A	5.37898e-31	-2.44488	-1.26174
247139411	chr1:247139411:C:T	7.6886e-30	-6.80511e-10	-1.04679
247139465	chr1:247139465:G:A	1.88222e-30	-2.45408	-3.54985e-10
247139476	chr1:247139476:A:G	2.3454e-30	-2.23408	-3.54985e-10
247139663	chr1:247139663:TC:T	5.73998e-30	-6.80511e-10	-1.33908
247139714	chr1:247139714:G:A	5.12332e-31	-2.45108	-1.30424
247139961	chr1:247139961:G:A	5.88171e-31	-2.45434	-1.16293
247140197	chr1:247140197:T:A	5.8372e-30	-6.80511e-10	-1.32228
247140979	chr1:247140979:C:A	6.78764e-30	-6.80511e-10	-1.17143
247141385	chr1:247141385:C:A	4.89735e-31	-2.44376	-1.35666
247141407	chr1:247141407:T:G	5.90625e-30	-6.80511e-10	-1.31052
247141878	chr1:247141878:T:C	6.06061e-31	-2.43457	-1.15274
247142112	chr1:247142112:T:C	5.40729e-31	-2.43997	-1.2614
247142571	chr1:247142571:C:T	8.00825e-31	-2.45266	-0.855987
247142691	chr1:247142691:C:T	4.88438e-31	-2.44357	-1.3595
247142900	chr1:247142900:A:G	2.1041e-29	-6.80511e-10	-0.0400616
247142948	chr1:247142948:GTGTT:G	4.93317e-31	-2.45148	-1.34166
247143057	chr1:247143057:T:C	6.04344e-28	-6.80511e-10	3.31761
247143429	chr1:247143429:A:G	6.41075e-30	-6.80511e-10	-1.22856
247143531	chr1:247143531:A:G	4.94271e-31	-2.4357	-1.3555
247143615	chr1:247143615:T:C	5.13499e-31	-2.39616	-1.35688
247143759	chr1:247143759:G:A	4.87109e-31	-2.45055	-1.35525
247144051	chr1:247144051:C:T	5.13411e-31	-2.40131	-1.3519
247144074	chr1:247144074:TC:T	9.85076e-30	-6.80511e-10	-0.798984
247144431	chr1:247144431:T:G	6.06268e-31	-2.44555	-1.14142
247144851	chr1:247144851:A:G	2.24132e-29	-6.80511e-10	0.0231172
247145025	chr1:247145025:C:T	6.88173e-30	-6.80511e-10	-1.15766
247145389	chr1:247145389:T:C	5.13344e-31	-2.39636	-1.35699
247145402	chr1:247145402:C:T	4.94532e-31	-2.44078	-1.3499
247145555	chr1:247145555:T:C	1.92013e-30	-2.43414	-3.54985e-10
247145650	chr1:247145650:C:T	4.84791e-31	-2.4529	-1.35767
247145729	chr1:247145729:A:G	5.68714e-31	-2.40794	-1.24297
247145744	chr1:247145744:T:G	5.73642e-30	-6.80511e-10	-1.3397
247145902	chr1:247145902:C:T	5.39106e-31	-2.45284	-1.25153
247146112	chr1:247146112:C:T	2.06711e-30	-2.36038	-3.54985e-10
247146385	chr1:247146385:G:A	5.45535e-31	-2.44191	-1.25061
247146551	chr1:247146551:A:G	2.44061e-30	-2.19428	-3.54985e-10
247146666	chr1:247146666:T:C	7.66202e-30	-6.80511e-10	-1.05026
247146673	chr1:247146673:TA:T	7.61852e-30	-6.80511e-10	-1.05595
247147505	chr1:247147505:G:A	5.25863e-31	-2.37004	-1.35921
247147663	chr1:247147663:C:G	5.01678e-31	-2.42187	-1.35446
247147747	chr1:247147747:T:A	6.29995e-30	-6.80511e-10	-1.24599
247147968	chr1:247147968:A:C	5.6627e-30	-6.80511e-10	-1.35263
247148146	chr1:247148146:G:A	5.05995e-31	-2.42396	-1.3438
247148556	chr1:247148556:T:C	4.9264e-31	-2.43876	-1.35575
247148627	chr1:247148627:T:C	4.93895e-31	-2.43885	-1.35312
247148953	chr1:247148953:G:C	5.81163e-30	-6.80511e-10	-1.32667
247149173	chr1:247149173:T:C	4.97553e-31	-2.42894	-1.35565
247149453	chr1:247149453:T:C	4.92112e-31	-2.43948	-1.3561
247149657	chr1:247149657:T:C	5.86227e-30	-6.80511e-10	-1.318
247149756	chr1:247149756:G:A	1.88294e-30	-2.4537	-3.54985e-10
247150089	chr1:247150089:A:G	7.8333e-30	-6.80511e-10	-1.02815
247150160	chr1:247150160:C:T	4.95224e-31	-2.43077	-1.35851
247150193	chr1:247150193:T:C	6.30806e-30	-6.80511e-10	-1.24471
247150278	chr1:247150278:C:T	5.36408e-31	-2.44702	-1.26237
247150286	chr1:247150286:T:C	2.07468e-30	-2.35673	-3.54985e-10
247150389	chr1:247150389:A:G	5.88207e-30	-6.80511e-10	-1.31462
247150402	chr1:247150402:A:G	8.26196e-30	-6.80511e-10	-0.974871
247150680	chr1:247150680:T:C	5.79912e-30	-6.80511e-10	-1.32883
247150771	chr1:247150771:TATGA:T	6.33717e-30	-6.80511e-10	-1.2401
247150887	chr1:247150887:TAAC:T	6.49996e-31	-2.16052	-1.3568
247151034	chr1:247151034:G:A	7.65002e-30	-6.80511e-10	-1.05182
247151226	chr1:247151226:TC:T	2.32956e-30	-2.24085	-3.54985e-10
247151244	chr1:247151244:T:C	2.30001e-30	-2.25362	-3.54985e-10
247151255	chr1:247151255:G:A	5.21115e-31	-2.37883	-1.35949
247151261	chr1:247151261:T:C	2.09811e-30	-2.34549	-3.54985e-10
247151410	chr1:247151410:C:T	5.74854e-30	-6.80511e-10	-1.33759
247151835	chr1:247151835:CAACATGCAG:C	4.85622e-31	-2.4541	-1.35476
247152144	chr1:247152144:T:C	5.64382e-30	-6.80511e-10	-1.35597
247152305	chr1:247152305:CA:C	5.1724e-31	-2.45425	-1.29153
247152447	chr1:247152447:T:C	1.76942e-29	-6.80511e-10	-0.213295
247152709	chr1:247152709:T:C	6.18632e-30	-6.80511e-10	-1.26419
247152918	chr1:247152918:G:A	6.0633e-31	-2.22765	-1.35921
247152968	chr1:247152968:C:T	5.7673e-31	-2.34795	-1.28896
247153077	chr1:247153077:A:G	5.98534e-30	-6.80511e-10	-1.29722
247153330	chr1:247153330:T:C	5.4774e-31	-2.39493	-1.29356
247153489	chr1:247153489:G:A	7.42803e-30	-6.80511e-10	-1.08127
247153796	chr1:247153796:CAGGATTATATCTT:C	5.90783e-31	-2.45373	-1.15911
247154188	chr1:247154188:T:C	5.71284e-31	-2.44405	-1.20235
247154331	chr1:247154331:C:G	2.77195e-30	-1.5825	-0.48448
247154642	chr1:247154642:G:GACTT	5.5915e-31	-2.45061	-1.21726
247154882	chr1:247154882:T:C	7.90479e-30	-6.80511e-10	-1.01906
247154935	chr1:247154935:TCAA:T	4.88526e-31	-2.4434	-1.3595
247155185	chr1:247155185:C:T	6.03121e-30	-6.80511e-10	-1.28959
247155252	chr1:247155252:AAT:A	8.1711e-30	-6.80511e-10	-0.985929
247155360	chr1:247155360:A:T	6.59295e-31	-2.16585	-1.33727
247155384	chr1:247155384:C:T	5.3496e-31	-2.45045	-1.26165
247155386	chr1:247155386:TTAAA:T	1.87941e-29	-6.80511e-10	-0.152989
247155627	chr1:247155627:T:C	5.44914e-31	-2.45351	-1.24015
247155633	chr1:247155633:G:A	5.908e-29	-6.80511e-10	0.992359
247155678	chr1:247155678:G:A	9.9416e-31	-2.31103	-0.781359
247155809	chr1:247155809:T:C	5.55297e-31	-2.44692	-1.22786
247156187	chr1:247156187:G:A	7.11859e-31	-2.25053	-1.17588
247156464	chr1:247156464:A:T	7.76904e-30	-6.80511e-10	-1.03639
247156472	chr1:247156472:GA:G	5.90149e-31	-2.4526	-1.16131
247156500	chr1:247156500:A:G	2.46732e-30	-2.1834	-3.54985e-10
247156528	chr1:247156528:G:A	6.06058e-31	-2.44909	-1.13822
247156956	chr1:247156956:A:G	6.06743e-31	-2.44517	-1.14101
247157566	chr1:247157566:G:A	5.98245e-31	-2.45104	-1.14925
247157919	chr1:247157919:C:T	7.53631e-30	-6.80511e-10	-1.0668
247158044	chr1:247158044:A:G	5.97369e-31	-2.45253	-1.14922
247158182	chr1:247158182:G:A	1.07831e-29	-6.80511e-10	-0.708551
247158521	chr1:247158521:C:T	1.22792e-30	-2.40038	-0.480828
247158643	chr1:247158643:C:T	5.32591e-31	-2.45435	-1.26218
247158699	chr1:247158699:A:G	6.13071e-31	-2.32113	-1.25467
247158782	chr1:247158782:A:G	1.82866e-29	-6.80511e-10	-0.180365
247158996	chr1:247158996:G:T	6.51582e-31	-2.35265	-1.16223
247159133	chr1:247159133:G:A	8.43529e-30	-6.80511e-10	-0.954109
247159276	chr1:247159276:C:T	6.04943e-31	-2.44877	-1.14038
247159378	chr1:247159378:G:A	5.62685e-30	-6.80511e-10	-1.35898
247159665	chr1:247159665:G:C	7.1223e-31	-2.27896	-1.14692
247159893	chr1:247159893:T:C	6.13937e-31	-2.45185	-1.12255
247159942	chr1:247159942:G:T	7.73072e-31	-1.99714	-1.34678
247159958	chr1:247159958:C:A	5.02942e-31	-2.4463	-1.32751
247159988	chr1:247159988:T:G	1.88298e-30	-2.45368	-3.54985e-10
247160049	chr1:247160049:C:T	7.03385e-30	-6.80511e-10	-1.1358
247160255	chr1:247160255:A:G	6.07591e-31	-2.44933	-1.13545
247160871	chr1:247160871:AAG:A	1.89629e-30	-2.44663	-3.54985e-10
247161015	chr1:247161015:C:T	2.19255e-30	-2.30147	-3.54985e-10
247161725	chr1:247161725:T:C	6.04027e-31	-2.4537	-1.13697
247161782	chr1:247161782:C:T	6.54203e-31	-2.15583	-1.35504
247162105	chr1:247162105:T:G	5.96028e-31	-2.45148	-1.15252
247162260	chr1:247162260:G:A	6.79167e-31	-2.25301	-1.22041
247162630	chr1:247162630:AAAAAGC:A	7.06698e-30	-6.80511e-10	-1.1311
247162687	chr1:247162687:A:G	1.20629e-30	-2.42081	-0.478176
247163619	chr1:247163619:G:A	6.14436e-30	-6.80511e-10	-1.271
247163713	chr1:247163713:A:G	5.69423e-31	-2.45135	-1.19831
247163835	chr1:247163835:T:C	5.56003e-31	-2.45252	-1.221
247164089	chr1:247164089:C:T	1.88177e-30	-2.45432	-3.54985e-10
247164281	chr1:247164281:A:G	5.63932e-31	-2.45305	-1.2063
247164673	chr1:247164673:T:C	1.90754e-29	-6.80511e-10	-0.138131
247164681	chr1:247164681:A:G	5.71876e-31	-2.44823	-1.19714
247165067	chr1:247165067:T:C	5.05905e-31	-2.44209	-1.32585
247165095	chr1:247165095:T:C	2.18374e-30	-2.30549	-3.54985e-10
247165488	chr1:247165488:G:A	5.73535e-30	-6.80511e-10	-1.33988
247165711	chr1:247165711:C:T	9.15504e-29	-6.80511e-10	1.43036
247165995	chr1:247165995:T:C	8.10435e-30	-6.80511e-10	-0.994132
247166497	chr1:247166497:T:G	7.86417e-30	-6.80511e-10	-1.02422
247166501	chr1:247166501:T:C	5.53945e-30	-1.37464	-3.54985e-10
247166961	chr1:247166961:T:C	9.00903e-28	-6.80511e-10	3.71686
247167340	chr1:247167340:C:T	4.91027e-31	-2.43812	-1.35967
247167344	chr1:247167344:AG:A	4.91227e-31	-2.43771	-1.35967
247167401	chr1:247167401:TG:T	8.21495e-30	-6.80511e-10	-0.980577
247167463	chr1:247167463:G:A	2.10857e-29	-6.80511e-10	-0.037939
247167567	chr1:247167567:A:G	1.88174e-30	-2.45434	-3.54985e-10
247167626	chr1:247167626:T:C	2.87677e-30	-1.40221	-0.627654
247168357	chr1:247168357:T:C	4.92188e-31	-2.44335	-1.35208
247168692	chr1:247168692:T:A	6.92867e-30	-6.80511e-10	-1.15086
247168804	chr1:247168804:A:G	5.93078e-30	-6.80511e-10	-1.30638
247169036	chr1:247169036:A:G	1.60068e-29	-6.80511e-10	-0.313517
247169089	chr1:247169089:C:T	1.74052e-29	-6.80511e-10	-0.229766
247169329	chr1:247169329:A:G	9.44177e-30	-6.80511e-10	-0.84139
247170383	chr1:247170383:CTGGAAATTT:C	5.98835e-31	-2.29559	-1.30371
247170427	chr1:247170427:G:A	7.40009e-31	-2.27629	-1.11134
247170489	chr1:247170489:G:GT	9.5806e-30	-6.80511e-10	-0.826792
247172154	chr1:247172154:G:C	1.61128e-29	-6.80511e-10	-0.306919
247172313	chr1:247172313:G:A	6.65556e-30	-6.80511e-10	-1.19108
247172752	chr1:247172752:C:A	6.43848e-31	-2.42367	-1.10316
247172891	chr1:247172891:G:A	6.53537e-31	-2.42935	-1.08253
247173424	chr1:247173424:A:G	6.81231e-31	-2.37843	-1.09195
247173513	chr1:247173513:G:A	3.51005e-28	-6.80511e-10	2.77427
247173723	chr1:247173723:T:A	8.38388e-30	-6.80511e-10	-0.960222
247174135	chr1:247174135:T:C	6.5134e-30	-6.80511e-10	-1.21267
247174142	chr1:247174142:A:C	7.31186e-30	-6.80511e-10	-1.09704
247174185	chr1:247174185:A:G	6.21082e-30	-1.26024	-3.54985e-10
247174267	chr1:247174267:TTTG:T	1.561e-29	-6.80511e-10	-0.338624
247174543	chr1:247174543:A:C	8.80901e-30	-6.80511e-10	-0.910757
247174609	chr1:247174609:A:C	5.91461e-31	-2.38626	-1.22544
247174810	chr1:247174810:G:A	1.25028e-28	-6.80511e-10	1.74201
247174817	chr1:247174817:A:G	1.67448e-28	-6.80511e-10	2.03414
247174848	chr1:247174848:G:C	1.73295e-30	-1.82187	-0.714833
247174885	chr1:247174885:T:G	9.19136e-31	-1.98864	-1.18221
247175048	chr1:247175048:A:G	1.8843e-30	-2.45297	-3.54985e-10
247175060	chr1:247175060:A:G	5.82642e-30	-6.80511e-10	-1.32413
247175125	chr1:247175125:A:G	8.14234e-31	-2.00807	-1.28397
247175140	chr1:247175140:A:C	7.06706e-29	-6.80511e-10	1.1715
247175306	chr1:247175306:TG:T	5.35411e-31	-2.35812	-1.35314
247175310	chr1:247175310:G:A	5.40634e-31	-2.35671	-1.34484
247175410	chr1:247175410:T:G	2.43261e-29	-6.80511e-10	0.105018
247175602	chr1:247175602:A:G	5.89497e-30	-6.80511e-10	-1.31243
247175634	chr1:247175634:T:C	7.67635e-30	-6.80511e-10	-1.04839
247175668	chr1:247175668:G:T	6.35224e-30	-6.80511e-10	-1.23773
247175762	chr1:247175762:A:G	5.68274e-31	-2.29379	-1.35789
247175837	chr1:247175837:C:G	6.47501e-31	-2.2754	-1.24577
247175868	chr1:247175868:G:A	5.94815e-31	-2.26679	-1.33925
247176398	chr1:247176398:G:A	5.86133e-31	-2.28212	-1.33862
247176466	chr1:247176466:G:A	6.22239e-31	-2.37215	-1.18882
247176544	chr1:247176544:C:T	8.30718e-31	-1.94711	-1.32488
247176547	chr1:247176547:C:T	7.88664e-31	-1.996	-1.32794
247176582	chr1:247176582:T:C	6.97151e-31	-2.29163	-1.15565
247176622	chr1:247176622:G:T	5.61254e-31	-2.31653	-1.34758
247176660	chr1:247176660:C:G	9.07601e-31	-2.1763	-1.00718
247176680	chr1:247176680:T:C	5.91368e-30	-6.80511e-10	-1.30927
247176690	chr1:247176690:C:T	7.99777e-30	-6.80511e-10	-1.00737
247176831	chr1:247176831:GC:G	6.80215e-30	-6.80511e-10	-1.16929
247176933	chr1:247176933:C:T	5.8887e-31	-2.30521	-1.31087
247176961	chr1:247176961:C:G	2.5942e-30	-2.13326	-3.54985e-10
247176987	chr1:247176987:A:G	6.3894e-31	-2.19067	-1.34381
247177107	chr1:247177107:A:G	7.3314e-31	-2.03719	-1.35976
247177342	chr1:247177342:T:C	6.34803e-31	-2.18135	-1.35962
247177454	chr1:247177454:G:T	5.74941e-31	-2.28745	-1.35257
247177892	chr1:247177892:C:T	8.10803e-31	-2.14331	-1.15295
247177906	chr1:247177906:A:G	5.53704e-28	-6.80511e-10	3.2301
247178107	chr1:247178107:T:G	6.44225e-31	-2.17925	-1.34699
247178157	chr1:247178157:A:G	6.12228e-31	-2.24777	-1.32941
247178254	chr1:247178254:A:G	5.80593e-31	-2.276	-1.35424
247178437	chr1:247178437:C:T	6.00963e-31	-2.24478	-1.35097
247179251	chr1:247179251:G:A	7.34123e-30	-6.80511e-10	-1.09303
247179276	chr1:247179276:A:G	5.74499e-30	-6.80511e-10	-1.3382
247179820	chr1:247179820:A:G	9.57783e-31	-1.82952	-1.30014
247179898	chr1:247179898:A:G	1.24307e-29	-0.566362	-3.54985e-10
247179947	chr1:247179947:G:A	6.7202e-30	-6.80511e-10	-1.18141
247179974	chr1:247179974:A:G	7.25876e-30	-6.80511e-10	-1.10432
247180046	chr1:247180046:T:C	7.30208e-31	-2.33721	-1.06375
247180065	chr1:247180065:A:G	7.00045e-30	-6.80511e-10	-1.14056
247180162	chr1:247180162:G:A	8.69835e-30	-6.80511e-10	-0.9234
247180310	chr1:247180310:G:C	7.17559e-30	-6.80511e-10	-1.11585
247180332	chr1:247180332:C:T	1.43489e-29	-6.80511e-10	-0.422859
247180487	chr1:247180487:G:A	6.11811e-30	-6.80511e-10	-1.27528
247180659	chr1:247180659:G:A	7.44368e-30	-6.80511e-10	-1.07917
247180692	chr1:247180692:T:C	6.45999e-31	-2.18629	-1.3372
247180733	chr1:247180733:A:C	1.63167e-29	-6.80511e-10	-0.294347
247180857	chr1:247180857:T:A	2.58133e-29	-0.497567	0.661922
247180902	chr1:247180902:A:T	1.45061e-30	-2.13169	-0.582857
247181159	chr1:247181159:T:C	1.1712e-29	-6.80511e-10	-0.625918
247181448	chr1:247181448:T:C	7.8389e-31	-1.9746	-1.35542
247181673	chr1:247181673:A:G	5.70936e-30	-6.80511e-10	-1.34443
247181822	chr1:247181822:C:A	6.43751e-31	-2.28144	-1.24553
247181904	chr1:247181904:G:A	5.94653e-29	-6.80511e-10	0.99886
247181912	chr1:247181912:A:G	5.66669e-30	-6.80511e-10	-1.35193
247181943	chr1:247181943:G:A	6.24315e-30	-0.243914	-1.01113
247182048	chr1:247182048:C:A	5.24982e-30	-0.290249	-1.13809
247182090	chr1:247182090:T:C	7.37406e-30	-0.0512044	-1.03736
247182091	chr1:247182091:G:A	7.08089e-30	-0.185426	-0.943707
247182101	chr1:247182101:G:A	5.49113e-30	-0.25745	-1.12595
247182163	chr1:247182163:A:G	7.89416e-30	0.0149392	-1.03535
247182317	chr1:247182317:C:CGT	7.6288e-30	-6.80511e-10	-1.0546
247182383	chr1:247182383:C:T	6.33925e-29	-6.80511e-10	1.06281
247182384	chr1:247182384:G:A	2.68039e-30	-2.11224	0.0116652
247182821	chr1:247182821:T:C	1.24387e-30	-1.51982	-1.34848
247182887	chr1:247182887:C:T	1.11419e-30	-1.72652	-1.25189
247182910	chr1:247182910:G:A	3.65666e-30	-0.444412	-1.34557
247182983	chr1:247182983:A:G	2.9094e-30	-2.08126	0.0626772
247183194	chr1:247183194:G:A	9.48178e-30	-6.80511e-10	-0.837161
247183245	chr1:247183245:C:T	4.10341e-30	-1.67907	0.00435472
247183333	chr1:247183333:C:T	5.70959e-30	-6.80511e-10	-1.34439
247183372	chr1:247183372:A:G	5.9984e-31	-2.2383	-1.35933
247183453	chr1:247183453:GA:G	6.9531e-31	-2.19923	-1.2507
247183498	chr1:247183498:C:T	1.00123e-29	-6.80511e-10	-0.782714
247183504	chr1:247183504:T:C	2.48635e-30	-0.82477	-1.35095
247183743	chr1:247183743:G:A	2.19668e-30	-1.20499	-1.0946
247183950	chr1:247183950:C:G	7.52122e-30	-1.63293	0.564129
247184229	chr1:247184229:GAA:G	8.89122e-30	-6.80511e-10	-0.901468
247184233	chr1:247184233:A:T	8.90805e-30	-6.80511e-10	-0.899577
247184234	chr1:247184234:GGACC:G	8.90805e-30	-6.80511e-10	-0.899577
247184413	chr1:247184413:C:G	4.48322e-30	-0.312501	-1.27369
247184526	chr1:247184526:C:T	2.11005e-30	-1.02951	-1.31031
247184645	chr1:247184645:T:C	5.82241e-30	-6.80511e-10	-1.32482
247184669	chr1:247184669:G:A	1.35484e-30	-1.57367	-1.20918
247184887	chr1:247184887:C:T	3.56958e-30	-0.45856	-1.35553
247185284	chr1:247185284:G:A	1.66466e-30	-2.2426	-0.334309
247185306	chr1:247185306:G:A	1.09694e-29	-6.80511e-10	-0.691424
247185319	chr1:247185319:G:C	1.16567e-30	-1.62104	-1.3122
247185762	chr1:247185762:C:T	8.76212e-31	-1.94321	-1.27547
247185776	chr1:247185776:A:T	9.07563e-31	-1.84947	-1.33406
247185804	chr1:247185804:G:C	3.79829e-30	-0.3922	-1.35978
247186306	chr1:247186306:T:G	2.82928e-30	-0.705854	-1.34066
247186350	chr1:247186350:G:A	3.75823e-29	-1.74363	2.28363
247186375	chr1:247186375:A:G	3.21337e-30	-0.559544	-1.35967
247186647	chr1:247186647:C:T	3.07788e-30	-0.602875	-1.35942
247186889	chr1:247186889:T:C	3.15994e-30	-0.57656	-1.35942
247187049	chr1:247187049:G:A	3.20574e-30	-0.561881	-1.35971
247187056	chr1:247187056:A:G	1.7024e-30	-1.3648	-1.1897
247187398	chr1:247187398:A:T	8.03194e-31	-2.01966	-1.28603
247187643	chr1:247187643:T:C	6.41496e-30	-6.80511e-10	-1.2279
247187812	chr1:247187812:G:A	5.65563e-30	-6.80511e-10	-1.35388
247187957	chr1:247187957:T:C	9.47743e-30	-0.83762	-3.54985e-10
247187981	chr1:247187981:T:C	1.55551e-30	-1.40183	-1.24291
247188127	chr1:247188127:A:G	1.62736e-30	-1.35062	-1.24896
247188172	chr1:247188172:G:A	3.69169e-30	-0.423103	-1.35734
247188288	chr1:247188288:CA:C	1.56649e-30	-1.44772	-1.18998
247188341	chr1:247188341:C:A	3.38564e-30	-0.508907	-1.35808
247188377	chr1:247188377:T:C	3.23647e-30	-0.553405	-1.35864
247188426	chr1:247188426:G:A	1.90464e-30	-2.44224	-3.54985e-10
247188582	chr1:247188582:A:T	1.24425e-29	-6.80511e-10	-0.565414
247188831	chr1:247188831:C:T	3.3511e-30	-0.51964	-1.3576
247189048	chr1:247189048:T:C	5.63253e-30	-6.80511e-10	-1.35797
247189076	chr1:247189076:C:T	1.52893e-30	-1.4228	-1.23916
247189138	chr1:247189138:G:A	1.52668e-30	-1.41207	-1.25137
247189252	chr1:247189252:AAAGT:A	5.6282e-30	-6.80511e-10	-1.35874
247189319	chr1:247189319:T:C	7.09125e-31	-2.29307	-1.13718
247189541	chr1:247189541:CAA:C	1.26487e-29	-6.80511e-10	-0.548976
247189673	chr1:247189673:A:AAAT	2.93781e-30	-0.650016	-1.35885
247189878	chr1:247189878:A:G	1.56703e-30	-1.38775	-1.2496
247190028	chr1:247190028:T:C	1.54838e-30	-1.38704	-1.26228
247190285	chr1:247190285:C:T	1.89988e-30	-2.44474	-3.54985e-10
247190481	chr1:247190481:T:C	3.23607e-30	-0.552399	-1.35977
247191279	chr1:247191279:A:C	2.87159e-30	-0.685151	-1.34651
247191579	chr1:247191579:G:A	5.66651e-30	-6.80511e-10	-1.35196
247191727	chr1:247191727:A:G	3.31236e-30	-0.529738	-1.35913
247191886	chr1:247191886:C:T	3.65849e-30	-0.437502	-1.35198
247191893	chr1:247191893:A:T	6.70353e-30	-6.80511e-10	-1.1839
247192226	chr1:247192226:G:A	3.67447e-30	-0.425568	-1.35956
247192558	chr1:247192558:A:C	1.52933e-30	-1.46823	-1.19347
247192716	chr1:247192716:C:T	3.69182e-30	-0.424069	-1.35634
247192807	chr1:247192807:G:A	9.26649e-29	1.18991	0.252548
247193290	chr1:247193290:A:G	7.38552e-29	-6.80511e-10	1.21557
247193532	chr1:247193532:A:G	5.64312e-30	-6.80511e-10	-1.3561
247194375	chr1:247194375:A:T	2.91517e-30	-2.01661	-3.54985e-10
247194579	chr1:247194579:A:G	5.63478e-30	-6.80511e-10	-1.35757
247194740	chr1:247194740:T:C	1.45219e-30	-2.28849	-0.42497
247194773	chr1:247194773:C:T	1.80779e-29	1.16594	-1.35778
247194946	chr1:247194946:T:C	7.86903e-31	-2.0637	-1.26248
247195162	chr1:247195162:C:T	1.88237e-30	-2.454	-3.54985e-10
247195316	chr1:247195316:T:C	2.30359e-30	-0.896035	-1.35603
247195479	chr1:247195479:T:G	1.5891e-30	-1.3863	-1.23706
247195738	chr1:247195738:G:A	9.36704e-29	-6.80511e-10	1.45325
247195763	chr1:247195763:C:T	2.78094e-30	-0.704005	-1.35974
247195835	chr1:247195835:C:T	5.67134e-30	-6.80511e-10	-1.35111
247196266	chr1:247196266:C:T	1.5636e-30	-1.40795	-1.23159
247196498	chr1:247196498:T:C	1.51746e-30	-1.42342	-1.24608
247196525	chr1:247196525:G:A	4.30594e-30	-0.279624	-1.34691
247197021	chr1:247197021:T:C	2.10843e-30	-2.34059	-3.54985e-10
247197066	chr1:247197066:T:C	8.51096e-31	-1.89484	-1.35293
247197236	chr1:247197236:A:G	2.21077e-30	-2.29319	-3.54985e-10
247197339	chr1:247197339:A:T	7.78768e-30	-6.80511e-10	-1.03399
247197867	chr1:247197867:A:G	3.65273e-30	-0.451776	-1.33928
247197931	chr1:247197931:T:C	9.60425e-31	-1.97179	-1.15513
247198087	chr1:247198087:G:A	3.85196e-30	-0.418404	-1.31955
247198454	chr1:247198454:C:T	1.25675e-30	-1.60805	-1.24996
247198480	chr1:247198480:G:A	2.0373e-28	-6.80511e-10	2.23026
247198519	chr1:247198519:C:G	7.74384e-30	-6.80511e-10	-1.03963
247198575	chr1:247198575:G:T	4.65514e-29	0.856383	-0.10236
247198683	chr1:247198683:A:T	9.94788e-30	-6.80511e-10	-0.789173
247198913	chr1:247198913:A:G	8.76604e-30	-0.915647	-3.54985e-10
247198980	chr1:247198980:C:T	1.16559e-29	0.696079	-1.3268
247198985	chr1:247198985:G:A	1.97181e-30	-2.35726	-0.0503227
247199027	chr1:247199027:A:G	3.02772e-30	-0.62161	-1.35711
247199304	chr1:247199304:C:T	1.22317e-29	-6.80511e-10	-0.5825
247199331	chr1:247199331:T:C	9.23659e-30	-6.80511e-10	-0.86336
247199687	chr1:247199687:A:AAAAT	1.34594e-30	-1.46148	-1.32796
247199829	chr1:247199829:A:G	1.6647e-30	-1.29212	-1.28477
247199834	chr1:247199834:T:C	1.34693e-28	-2.21256	4.02903
247199858	chr1:247199858:C:T	3.89258e-29	0.673823	-0.0986999
247199874	chr1:247199874:A:G	5.64088e-30	-6.80511e-10	-1.35649
247199888	chr1:247199888:G:A	1.11918e-30	-1.71806	-1.25587
247199994	chr1:247199994:A:C	1.98048e-30	-2.40319	-3.54985e-10
247200095	chr1:247200095:T:C	1.05929e-29	-6.80511e-10	-0.726352
247200287	chr1:247200287:T:G	1.00623e-29	-6.80511e-10	-0.77774
247200531	chr1:247200531:T:A	1.58745e-30	-1.34017	-1.28423
247200559	chr1:247200559:G:A	2.71263e-28	-6.80511e-10	2.51655
247200561	chr1:247200561:A:T	9.55616e-30	-6.80511e-10	-0.829347
247200705	chr1:247200705:A:G	8.0808e-30	-6.80511e-10	-0.997042
247201027	chr1:247201027:A:C	1.01218e-30	-1.79484	-1.27958
247201042	chr1:247201042:A:G	1.05926e-30	-1.7513	-1.27766
247201258	chr1:247201258:T:C	1.12482e-30	-1.67849	-1.29042
247201344	chr1:247201344:T:C	9.46165e-30	-6.80511e-10	-0.839286
247201759	chr1:247201759:T:C	1.22583e-29	-6.80511e-10	-0.580332
247201850	chr1:247201850:T:C	1.16055e-29	-6.80511e-10	-0.635057
247201938	chr1:247201938:T:C	1.34101e-29	-6.80511e-10	-0.490522
247201983	chr1:247201983:GGA:G	5.29497e-29	-6.80511e-10	0.88281
247202128	chr1:247202128:A:G	6.35993e-30	0.0163073	-1.25282
247202236	chr1:247202236:C:A	6.46045e-30	-6.80511e-10	-1.22083
247202339	chr1:247202339:T:C	1.28222e-30	-1.50377	-1.33417
247202404	chr1:247202404:G:A	4.59914e-30	-1.56066	-3.54985e-10
247202697	chr1:247202697:G:T	7.60003e-31	-2.00741	-1.35356
247202741	chr1:247202741:C:T	1.76461e-29	-6.80511e-10	-0.216016
247202822	chr1:247202822:T:C	8.82137e-30	-6.80511e-10	-0.909355
247202840	chr1:247202840:C:T	1.22885e-30	-1.66135	-1.2191
247202931	chr1:247202931:C:T	1.13477e-29	-6.80511e-10	-0.65752
247203133	chr1:247203133:C:A	8.51565e-31	-2.15322	-1.09399
247203199	chr1:247203199:G:A	2.32863e-29	-6.80511e-10	0.061334
247203481	chr1:247203481:G:A	1.05821e-29	-6.80511e-10	-0.727367
247203515	chr1:247203515:A:G	1.89929e-30	-2.44505	-3.54985e-10
247203711	chr1:247203711:C:G	1.47183e-29	-6.80511e-10	-0.397443
247203803	chr1:247203803:T:C	1.13383e-30	-1.79203	-1.1689
247203829	chr1:247203829:G:A	3.75818e-29	-6.80511e-10	0.539987
247203887	chr1:247203887:C:T	9.3657e-31	-1.86116	-1.2909
247204014	chr1:247204014:C:T	5.63424e-30	-6.80511e-10	-1.35767
247204079	chr1:247204079:T:C	1.08274e-29	-6.80511e-10	-0.70445
247204233	chr1:247204233:C:T	2.14217e-30	-2.32471	-3.54985e-10
247204409	chr1:247204409:CCTT:C	3.12838e-30	-0.586981	-1.35904
247204812	chr1:247204812:A:C	6.28475e-29	-6.80511e-10	1.05418
247205105	chr1:247205105:G:A	1.96935e-30	-2.40883	-3.54985e-10
247205363	chr1:247205363:T:G	8.41221e-30	-6.80511e-10	-0.956848
247205486	chr1:247205486:G:A	6.51658e-30	-6.80511e-10	-1.21218
247205496	chr1:247205496:T:C	6.71924e-30	-1.51402	0.332461
247205584	chr1:247205584:C:T	6.98981e-31	-2.12777	-1.31689
247205585	chr1:247205585:A:G	5.78061e-31	-2.4487	-1.18591
247205591	chr1:247205591:A:G	1.04986e-29	-1.29015	0.554861
247205837	chr1:247205837:C:T	1.47019e-29	-6.80511e-10	-0.398559
247205930	chr1:247205930:C:T	2.72047e-30	-0.779308	-1.30642
247206001	chr1:247206001:AAAAAT:A	6.88323e-29	-6.80511e-10	1.14514
247206054	chr1:247206054:C:T	8.28964e-30	-1.47747	0.505946
247206782	chr1:247206782:ACC:A	6.4918e-29	-6.80511e-10	1.08659
247206797	chr1:247206797:C:T	7.98083e-30	-6.80511e-10	-1.00949
247206842	chr1:247206842:CTTTTT:C	9.23221e-31	-1.89332	-1.2731
247206857	chr1:247206857:T:A	5.97755e-30	-6.80511e-10	-1.29852
247206895	chr1:247206895:T:C	1.01007e-29	-1.45893	0.684994
247206923	chr1:247206923:C:T	1.88175e-30	-2.06335	-0.39098
247207009	chr1:247207009:G:A	2.08858e-30	-0.993685	-1.35636
247207555	chr1:247207555:C:CAGCT	7.55955e-30	-0.553268	-0.510454
247207745	chr1:247207745:A:G	6.05074e-30	-6.80511e-10	-1.28635
247208350	chr1:247208350:T:C	2.19621e-30	-0.940924	-1.35887
247208605	chr1:247208605:C:A	2.06879e-28	-6.80511e-10	2.2456
247208616	chr1:247208616:T:C	6.88409e-31	-2.2338	-1.22611
247208707	chr1:247208707:T:A	2.20332e-30	-0.937358	-1.35921
247208780	chr1:247208780:C:G	7.90213e-30	-6.80511e-10	-1.0194
247208861	chr1:247208861:G:T	1.90174e-30	-1.93064	-0.513117
247209282	chr1:247209282:C:T	6.17939e-30	-6.80511e-10	-1.26531
247209432	chr1:247209432:T:C	1.89132e-28	-6.80511e-10	2.15591
247209573	chr1:247209573:G:A	5.98573e-30	-2.22077	0.923614
247209725	chr1:247209725:A:T	6.71914e-30	-6.80511e-10	-1.18157
247209829	chr1:247209829:G:GA	2.28769e-30	-0.899379	-1.35961
247210218	chr1:247210218:T:C	1.22296e-28	-6.80511e-10	1.71991
247210269	chr1:247210269:C:A	3.5083e-30	-0.513897	-1.3175
247210292	chr1:247210292:T:C	9.11533e-30	-6.80511e-10	-0.876575
247210329	chr1:247210329:C:T	1.95454e-28	-6.80511e-10	2.18879
247210592	chr1:247210592:T:C	6.29604e-31	-2.34123	-1.20797
247210941	chr1:247210941:C:A	1.06723e-29	-2.23682	1.51793
247210994	chr1:247210994:C:T	2.30406e-30	-2.25186	-3.54985e-10
247211343	chr1:247211343:GTAA:G	2.23251e-29	-2.32242	2.3416
247211629	chr1:247211629:G:A	5.62321e-30	-6.80511e-10	-1.35963
247211748	chr1:247211748:A:G	3.25635e-30	-0.554719	-1.35121
247211840	chr1:247211840:T:C	1.51797e-29	-2.35901	1.99244
247211857	chr1:247211857:A:T	4.43527e-30	-2.37475	0.777801
247211860	chr1:247211860:C:A	1.50423e-29	-2.36811	1.99244
247212060	chr1:247212060:T:C	1.91245e-29	-2.35782	2.22226
247212233	chr1:247212233:G:A	5.70648e-30	-6.80511e-10	-1.34493
247212340	chr1:247212340:T:G	6.89837e-30	-6.80511e-10	-1.15525
247212557	chr1:247212557:A:T	6.19201e-30	-6.80511e-10	-1.26327
247212558	chr1:247212558:T:C	3.77337e-30	-0.435653	-1.32291
247213036	chr1:247213036:G:T	1.884e-29	-2.3604	2.20985
247213211	chr1:247213211:T:C	1.91169e-29	-2.35948	2.22352
247213648	chr1:247213648:G:T	2.88502e-30	-1.59092	-0.436084
247213683	chr1:247213683:A:G	5.79374e-30	-6.80511e-10	-1.32975
247213713	chr1:247213713:T:C	1.4498e-29	-2.35411	1.94159
247213758	chr1:247213758:T:C	8.17641e-30	-1.42441	0.439134
247213806	chr1:247213806:A:C	5.71016e-30	-6.80511e-10	-1.34428
247214198	chr1:247214198:T:G	1.8981e-30	-2.44568	-3.54985e-10
247214239	chr1:247214239:A:T	1.82147e-30	-1.98036	-0.506532
247214591	chr1:247214591:T:C	3.2101e-29	-6.80511e-10	0.382354
247214973	chr1:247214973:G:A	1.74767e-30	-1.59795	-0.930297
247215186	chr1:247215186:C:T	6.75161e-31	-2.16545	-1.31389
247215853	chr1:247215853:CTCTG:C	4.95977e-30	-0.193623	-1.29155
247215996	chr1:247215996:A:C	4.45629e-30	-2.35918	0.766968
247216105	chr1:247216105:A:G	3.87117e-30	-0.416726	-1.31625
247216125	chr1:247216125:TC:T	1.97858e-29	-2.32461	2.22304
247216250	chr1:247216250:C:T	5.69166e-30	-6.80511e-10	-1.34753
247216605	chr1:247216605:A:T	7.18222e-29	-0.324425	1.51209
247216759	chr1:247216759:A:G	4.51295e-30	-2.35275	0.773167
247216936	chr1:247216936:T:G	3.55026e-30	-0.474963	-1.34455
247217123	chr1:247217123:T:C	1.52949e-29	-2.34921	1.9902
247217139	chr1:247217139:T:C	9.20694e-29	0.0126509	1.42336
247217308	chr1:247217308:A:T	1.07547e-30	-2.31049	-0.703286
247217396	chr1:247217396:A:C	3.52747e-30	-0.466296	-1.35966
247217486	chr1:247217486:G:C	8.30472e-30	-1.42716	0.457453
247217616	chr1:247217616:T:C	3.45355e-30	-0.498258	-1.34887
247217887	chr1:247217887:A:T	1.98172e-29	-6.80511e-10	-0.0999815
247218196	chr1:247218196:A:G	9.15478e-31	-2.03061	-1.14423
247218222	chr1:247218222:C:T	8.41256e-31	-2.38348	-0.875908
247218311	chr1:247218311:T:C	3.7694e-30	-0.416032	-1.34358
247218501	chr1:247218501:C:T	5.73742e-30	-6.80511e-10	-1.33952
247219843	chr1:247219843:T:G	3.38002e-29	-6.80511e-10	0.433935
247219844	chr1:247219844:C:T	3.29115e-29	-6.80511e-10	0.407289
247219845	chr1:247219845:A:G	3.29115e-29	-6.80511e-10	0.407289
247220138	chr1:247220138:G:A	5.81826e-30	-6.80511e-10	-1.32553
247220171	chr1:247220171:G:A	1.88869e-30	-2.45065	-3.54985e-10
247220364	chr1:247220364:C:T	5.72163e-30	-6.80511e-10	-1.34228
247220432	chr1:247220432:C:T	6.78391e-30	-6.80511e-10	-1.17198
247220766	chr1:247220766:A:G	6.67322e-30	-6.80511e-10	-1.18843
247220786	chr1:247220786:C:T	5.72937e-30	-6.80511e-10	-1.34093
247221601	chr1:247221601:A:G	7.73904e-30	-6.80511e-10	-1.04026
247222080	chr1:247222080:CCAGCTATATAT:C	9.65671e-31	-2.31136	-0.810102
247222575	chr1:247222575:A:G	1.29564e-30	-2.1033	-0.724232
247222655	chr1:247222655:T:C	1.68922e-29	-2.33178	2.0721
247222894	chr1:247222894:T:C	1.00507e-30	-2.27858	-0.802898
247223255	chr1:247223255:A:G	1.21494e-30	-1.5349	-1.35695
247223360	chr1:247223360:C:T	8.21452e-30	-6.80511e-10	-0.980629
247223579	chr1:247223579:C:T	6.66376e-30	-6.80511e-10	-1.18985
247223804	chr1:247223804:G:C	7.54993e-31	-2.24483	-1.12275
247223916	chr1:247223916:G:A	3.07138e-29	-6.80511e-10	0.338179
247224528	chr1:247224528:A:G	1.93521e-30	-2.42632	-3.54985e-10
247224904	chr1:247224904:G:T	8.62006e-31	-2.35216	-0.882862
247224936	chr1:247224936:T:C	1.74524e-29	-2.28332	2.05627
247225109	chr1:247225109:T:C	4.31557e-30	-0.264703	-1.3596
247225347	chr1:247225347:T:C	8.27069e-30	-6.80511e-10	-0.973815
247225635	chr1:247225635:C:G	5.63481e-30	-6.80511e-10	-1.35757
247225735	chr1:247225735:T:G	8.81237e-29	-6.80511e-10	1.39221
247225818	chr1:247225818:G:A	4.50289e-30	-0.222214	-1.3596
247225930	chr1:247225930:TTTTG:T	3.15637e-30	-2.21594	0.278825
247226037	chr1:247226037:G:A	1.82988e-29	-6.80511e-10	-0.179697
247226236	chr1:247226236:G:A	2.27123e-29	-2.26836	2.30473
247226388	chr1:247226388:C:A	9.80212e-29	-6.80511e-10	1.49865
247226572	chr1:247226572:T:A	8.60318e-31	-2.17195	-1.06504
247226671	chr1:247226671:C:T	1.31625e-29	-6.80511e-10	-0.509161
247226918	chr1:247226918:G:A	8.38369e-30	-6.80511e-10	-0.960245
247227072	chr1:247227072:T:C	1.89526e-30	-2.44718	-3.54985e-10
247227560	chr1:247227560:G:A	5.64072e-30	-6.80511e-10	-1.35652
247227686	chr1:247227686:A:G	2.03629e-30	-2.3754	-3.54985e-10
247227950	chr1:247227950:C:T	1.93862e-29	-6.80511e-10	-0.121971
247228284	chr1:247228284:C:T	1.2405e-30	-1.51479	-1.35623
247228373	chr1:247228373:C:T	7.6161e-29	-6.80511e-10	1.24632
247228385	chr1:247228385:A:G	2.386e-29	-2.31237	2.39804
247228699	chr1:247228699:C:T	5.69998e-30	-6.80511e-10	-1.34607
247229023	chr1:247229023:T:C	5.6288e-30	-6.80511e-10	-1.35864
247229217	chr1:247229217:C:G	1.56615e-29	-6.80511e-10	-0.335325
247229612	chr1:247229612:G:A	2.13614e-30	-2.32753	-3.54985e-10
247229840	chr1:247229840:T:C	2.92747e-30	-0.78324	-1.22915
247230353	chr1:247230353:T:C	1.5709e-30	-1.68622	-0.948662
247230604	chr1:247230604:A:G	2.04533e-29	-6.80511e-10	-0.0683901
247230713	chr1:247230713:AG:A	4.51229e-30	-0.224428	-1.3553
247230902	chr1:247230902:T:C	6.28897e-30	-6.80511e-10	-1.24774
247231340	chr1:247231340:G:GC	2.44782e-30	-2.19133	-3.54985e-10
247231348	chr1:247231348:T:C	2.41342e-30	-0.89589	-1.3096
247231489	chr1:247231489:A:G	5.64694e-30	-6.80511e-10	-1.35542
247231629	chr1:247231629:A:G	4.19196e-29	-6.80511e-10	0.64922
247232542	chr1:247232542:C:A	6.40984e-30	-6.80511e-10	-1.2287
247232639	chr1:247232639:G:A	1.52339e-29	-2.36441	2.0014
247232733	chr1:247232733:G:A	6.158e-30	-1.26878	-3.54985e-10
247232935	chr1:247232935:C:T	1.53392e-30	-1.29892	-1.35979
247233129	chr1:247233129:A:G	1.01428e-29	-6.80511e-10	-0.769765
247233419	chr1:247233419:G:T	7.00258e-30	-6.80511e-10	-1.14025
247233596	chr1:247233596:A:G	6.96637e-30	-6.80511e-10	-1.14544
247233782	chr1:247233782:A:C	1.41597e-30	-1.38102	-1.3577
247234322	chr1:247234322:A:G	1.38624e-30	-1.4013	-1.35864
247234370	chr1:247234370:T:C	4.99321e-30	-0.134925	-1.34353
247234889	chr1:247234889:C:T	1.72867e-29	-2.37387	2.13727
247235000	chr1:247235000:G:A	5.62331e-30	-6.80511e-10	-1.35961
247235263	chr1:247235263:A:T	1.8937e-29	-2.36068	2.21526
247235771	chr1:247235771:G:A	2.11569e-29	-6.80511e-10	-0.0345658
247235898	chr1:247235898:A:G	2.90923e-30	-2.02248	0.00383016
247236148	chr1:247236148:C:T	1.80691e-29	-2.37982	2.18749
247236251	chr1:247236251:C:T	5.65793e-30	-6.80511e-10	-1.35347
247236455	chr1:247236455:A:G	1.38393e-30	-2.44679	-0.314815
247236541	chr1:247236541:TG:T	1.59628e-30	-2.31143	-0.307425
247236689	chr1:247236689:A:C	1.07701e-30	-2.44899	-0.563361
247237868	chr1:247237868:T:C	2.02589e-30	-2.38052	-3.54985e-10
247238082	chr1:247238082:CCT:C	7.77287e-30	-6.80511e-10	-1.03589
247238598	chr1:247238598:T:C	3.20191e-30	-1.92279	-3.54985e-10
247239083	chr1:247239083:C:T	1.56509e-30	-1.28559	-1.353
247239139	chr1:247239139:T:C	4.59274e-29	-6.80511e-10	0.740528
247239496	chr1:247239496:C:T	7.86485e-31	-2.15802	-1.16869
247239549	chr1:247239549:G:A	9.19797e-31	-1.82415	-1.34599
247239698	chr1:247239698:C:T	8.47693e-31	-2.07656	-1.17521
247240109	chr1:247240109:T:A	1.88457e-29	-6.80511e-10	-0.150248
247240221	chr1:247240221:C:T	5.67089e-30	-6.80511e-10	-1.35119
247240223	chr1:247240223:C:T	8.23866e-31	-2.11607	-1.16421
247240554	chr1:247240554:AC:A	2.24521e-29	-6.80511e-10	0.0248535
247240555	chr1:247240555:C:A	2.97686e-30	-2.44368	0.448019
247240621	chr1:247240621:C:A	8.02716e-30	-6.80511e-10	-1.0037
247240966	chr1:247240966:A:G	7.47959e-31	-2.17026	-1.20668
247241130	chr1:247241130:T:C	1.30705e-29	-6.80511e-10	-0.516174
247241155	chr1:247241155:T:C	2.60849e-30	-2.04528	-0.0824747
247241551	chr1:247241551:T:A	7.98851e-31	-2.12358	-1.18753
247241609	chr1:247241609:G:A	4.42295e-30	-2.12647	0.52674
247241921	chr1:247241921:TC:T	8.74488e-30	-6.80511e-10	-0.918065
247242049	chr1:247242049:T:C	7.46825e-31	-2.18771	-1.19075
247242075	chr1:247242075:A:T	7.17479e-31	-2.18738	-1.23116
247242588	chr1:247242588:T:C	2.27059e-29	-6.80511e-10	0.0360924
247242645	chr1:247242645:G:A	4.57128e-29	-6.80511e-10	0.735846
247243129	chr1:247243129:A:G	2.25648e-30	-1.3265	-0.946227
247243288	chr1:247243288:T:C	6.63703e-30	-6.80511e-10	-1.19387
247243474	chr1:247243474:A:T	3.83664e-29	-6.80511e-10	0.560648
247243967	chr1:247243967:A:G	7.18923e-28	-6.80511e-10	3.49122
247244310	chr1:247244310:G:T	3.95973e-30	-0.470325	-1.24003
247244354	chr1:247244354:C:T	1.1782e-29	-6.80511e-10	-0.619961
247244527	chr1:247244527:T:C	1.51166e-28	0.0793343	1.85251
247244836	chr1:247244836:T:C	4.62755e-29	-6.80511e-10	0.748081
247244866	chr1:247244866:T:C	1.53584e-29	0.929534	-1.2844
247245178	chr1:247245178:T:C	1.08321e-30	-2.04698	-0.959623
247245179	chr1:247245179:G:A	8.47376e-31	-2.45398	-0.798168
247245261	chr1:247245261:C:T	5.66794e-30	-6.80511e-10	-1.35171
247245275	chr1:247245275:G:A	1.23857e-30	-1.52715	-1.34543
247245529	chr1:247245529:TCA:T	8.46028e-31	-2.45389	-0.799849
247245542	chr1:247245542:A:G	2.39697e-30	-2.2921	0.0797772
247245719	chr1:247245719:C:G	8.41411e-29	-6.80511e-10	1.34596
247245850	chr1:247245850:G:A	1.29116e-29	-6.80511e-10	-0.528403
247245881	chr1:247245881:C:T	5.6249e-30	-6.80511e-10	-1.35933
247246431	chr1:247246431:G:A	7.73271e-31	-2.06428	-1.27938
247246804	chr1:247246804:C:T	9.00471e-31	-2.45291	-0.738462
247247381	chr1:247247381:A:C	2.87882e-29	-6.80511e-10	0.273434
247247489	chr1:247247489:T:C	1.471e-29	0.893492	-1.2915
247247651	chr1:247247651:A:G	6.60136e-30	-6.80511e-10	-1.19926
247247752	chr1:247247752:T:C	1.40887e-30	-1.47305	-1.27069
247247794	chr1:247247794:TCTAA:T	6.15193e-31	-2.25376	-1.31859
247248159	chr1:247248159:C:T	5.9716e-29	-6.80511e-10	1.00307
247248322	chr1:247248322:T:C	3.9949e-29	-6.80511e-10	0.601072
247248339	chr1:247248339:A:T	1.87384e-29	1.17938	-1.33534
247248345	chr1:247248345:G:T	1.36132e-30	-1.59374	-1.18433
247248469	chr1:247248469:C:A	3.99493e-29	-6.80511e-10	0.601078
247248656	chr1:247248656:A:G	1.42266e-29	0.882451	-1.31387
247248685	chr1:247248685:A:T	1.25169e-29	-6.80511e-10	-0.559453
247248847	chr1:247248847:T:C	1.40886e-29	-6.80511e-10	-0.441164
247248865	chr1:247248865:G:A	1.36948e-29	-6.80511e-10	-0.469514
247248879	chr1:247248879:T:C	5.93858e-30	-2.11638	0.811314
247248933	chr1:247248933:C:T	8.88663e-30	-0.901985	-3.54985e-10
247249043	chr1:247249043:G:C	7.04469e-30	-6.80511e-10	-1.13426
247249045	chr1:247249045:TG:T	9.74256e-31	-2.41249	-0.700122
247249068	chr1:247249068:G:A	1.36219e-30	-1.44397	-1.33347
247249095	chr1:247249095:C:T	5.91698e-30	-6.80511e-10	-1.30871
247249597	chr1:247249597:G:A	1.12844e-30	-2.08393	-0.881766
247249744	chr1:247249744:G:A	2.29676e-29	1.40682	-1.35927
247249782	chr1:247249782:C:T	3.22399e-30	-0.645674	-1.27024
247250000	chr1:247250000:T:C	2.79186e-30	-2.05983	-3.54985e-10
247250158	chr1:247250158:T:C	1.42935e-30	-1.39704	-1.33227
247250254	chr1:247250254:G:A	1.92235e-29	1.22831	-1.35871
247250280	chr1:247250280:A:C	7.86076e-31	-2.18785	-1.13938
247250285	chr1:247250285:C:T	8.82615e-31	-1.91879	-1.29261
247250393	chr1:247250393:C:T	9.38646e-31	-1.90438	-1.24547
247250402	chr1:247250402:C:A	9.75881e-31	-1.86698	-1.24397
247251215	chr1:247251215:A:G	2.07364e-30	-2.35723	-3.54985e-10
247251420	chr1:247251420:A:C	3.06964e-29	-6.80511e-10	0.337614
247251454	chr1:247251454:T:C	3.16611e-30	-0.608598	-1.32543
247251595	chr1:247251595:C:CAATTTT	1.15847e-29	-6.80511e-10	-0.636849
247251727	chr1:247251727:C:T	8.99753e-31	-1.90024	-1.29193
247252577	chr1:247252577:T:C	1.27004e-30	-2.43867	-0.408818
247252718	chr1:247252718:C:T	6.4469e-31	-2.26324	-1.26227
247252944	chr1:247252944:G:A	1.54753e-29	-6.80511e-10	-0.347286
247253165	chr1:247253165:T:C	6.31669e-30	-6.80511e-10	-1.24334
247253209	chr1:247253209:G:A	6.88132e-30	-6.80511e-10	-1.15772
247253431	chr1:247253431:T:C	7.36217e-30	-6.80511e-10	-1.09018
247253511	chr1:247253511:T:C	6.96888e-30	-6.80511e-10	-1.14508
247253520	chr1:247253520:T:A	7.01585e-31	-2.09246	-1.34849
247254214	chr1:247254214:G:A	7.88962e-31	-2.44496	-0.878609
247254560	chr1:247254560:C:A	1.40176e-30	-2.16794	-0.580865
247254597	chr1:247254597:T:C	5.92597e-30	-6.80511e-10	-1.30719
247254712	chr1:247254712:AT:A	1.18271e-29	-6.80511e-10	-0.616138
247255020	chr1:247255020:C:T	1.13832e-30	-2.04457	-0.912408
247255829	chr1:247255829:C:A	6.87143e-30	-6.80511e-10	-1.15916
247256013	chr1:247256013:T:C	5.87346e-30	-6.80511e-10	-1.31609
247257119	chr1:247257119:C:T	2.3718e-30	-1.74378	-0.479102
247257251	chr1:247257251:T:C	2.05276e-29	-0.0647646	-3.54985e-10
247257557	chr1:247257557:G:A	4.02698e-30	-1.50653	-0.186988
247257660	chr1:247257660:T:C	1.28229e-29	-6.80511e-10	-0.535299
247257751	chr1:247257751:C:T	6.5118e-30	-1.53687	0.323954
247257979	chr1:247257979:G:T	4.43243e-29	-6.80511e-10	0.705001
247258119	chr1:247258119:G:A	5.06478e-30	-1.5722	0.107974
247258218	chr1:247258218:C:T	5.21972e-30	-1.55717	0.123086
247258819	chr1:247258819:A:G	1.00808e-29	-0.759503	-0.0163959
247258845	chr1:247258845:A:C	7.19831e-29	1.1899	-3.54985e-10
247259212	chr1:247259212:C:T	5.1314e-30	-1.72639	0.275239
247259558	chr1:247259558:T:C	6.07481e-30	-0.989425	-0.292958
247259683	chr1:247259683:G:A	5.77405e-30	-6.80511e-10	-1.33316
247260409	chr1:247260409:T:G	1.40314e-30	-1.80508	-0.942737
247260562	chr1:247260562:A:G	5.85029e-30	-1.35599	0.0359463
247260590	chr1:247260590:G:A	2.08823e-29	-1.23209	1.18446
247261998	chr1:247261998:ACTTT:A	1.15944e-30	-1.70225	-1.23635
247262183	chr1:247262183:A:G	1.91479e-30	-2.43692	-3.54985e-10
247262201	chr1:247262201:G:A	1.34396e-30	-1.71892	-1.072
247262310	chr1:247262310:G:A	1.92019e-30	-1.64738	-0.786727
247262365	chr1:247262365:T:G	9.61432e-30	-6.80511e-10	-0.823279
247262433	chr1:247262433:G:A	1.97626e-30	-2.40533	-3.54985e-10
247262516	chr1:247262516:C:T	1.88437e-30	-2.45294	-3.54985e-10
247263679	chr1:247263679:C:T	2.08028e-30	-1.60881	-0.745219
247264715	chr1:247264715:C:T	2.27964e-30	-2.41839	0.155873
247264800	chr1:247264800:T:C	9.94363e-31	-1.73336	-1.35883
247264841	chr1:247264841:G:T	1.87924e-29	-6.80511e-10	-0.153082
247264951	chr1:247264951:C:T	1.79574e-29	-6.80511e-10	-0.198531
247264996	chr1:247264996:C:T	2.80652e-29	-1.2399	1.4879
247265576	chr1:247265576:C:T	1.19101e-29	-6.80511e-10	-0.609145
247265737	chr1:247265737:G:A	2.14881e-30	-1.57568	-0.745933
247265870	chr1:247265870:C:T	1.21437e-30	-1.83504	-1.05727
247265898	chr1:247265898:C:T	5.92589e-30	-6.80511e-10	-1.3072
247265899	chr1:247265899:A:G	1.12213e-30	-1.76037	-1.21093
247266080	chr1:247266080:C:A	9.32136e-30	-6.80511e-10	-0.854225
247266399	chr1:247266399:G:A	5.12117e-30	-1.45315	-3.54985e-10
247266611	chr1:247266611:A:G	7.24055e-30	-6.80511e-10	-1.10684
247266693	chr1:247266693:T:G	7.66785e-30	-6.80511e-10	-1.0495
247266759	chr1:247266759:C:T	8.12878e-30	-6.80511e-10	-0.991122
247266775	chr1:247266775:C:T	2.0076e-30	-1.62703	-0.762566
247267202	chr1:247267202:A:C	1.2839e-29	-6.80511e-10	-0.534045
247267339	chr1:247267339:G:T	3.21445e-30	-2.41248	0.493601
247267369	chr1:247267369:C:T	1.29068e-29	-6.80511e-10	-0.528776
247268017	chr1:247268017:G:A	5.81957e-30	-6.80511e-10	-1.32531
247268027	chr1:247268027:C:T	2.072e-30	-1.13049	-1.22753
247268384	chr1:247268384:A:G	1.18385e-30	-1.84609	-1.07167
247268416	chr1:247268416:A:G	1.34298e-30	-2.03981	-0.751837
247268706	chr1:247268706:T:C	1.00467e-29	-6.80511e-10	-0.779285
247269486	chr1:247269486:G:A	6.53778e-31	-2.15772	-1.3538
247269733	chr1:247269733:A:G	1.85429e-30	-1.27146	-1.19758
247269849	chr1:247269849:A:C	1.37185e-30	-1.71184	-1.05853
247269856	chr1:247269856:G:A	2.00129e-30	-1.6488	-0.743946
247270215	chr1:247270215:A:G	1.20088e-30	-1.84622	-1.05726
247270408	chr1:247270408:C:T	7.70564e-30	-6.80511e-10	-1.04458
247271002	chr1:247271002:A:T	2.0098e-30	-1.16541	-1.22309
247271143	chr1:247271143:A:G	2.00313e-30	-1.65154	-0.740281
247271371	chr1:247271371:C:T	1.01894e-30	-1.87098	-1.19679
247271477	chr1:247271477:G:A	2.03625e-30	-1.65737	-0.718046
247272797	chr1:247272797:C:T	5.82402e-30	-6.80511e-10	-1.32454
247272932	chr1:247272932:G:A	1.09458e-30	-1.86468	-1.13147
247273331	chr1:247273331:C:T	1.88172e-30	-2.45435	-3.54985e-10
247273665	chr1:247273665:A:AG	1.11171e-30	-1.86206	-1.11857
247273705	chr1:247273705:G:T	8.31667e-29	1.33431	-3.54985e-10
247273808	chr1:247273808:T:C	6.30923e-31	-2.19722	-1.34988
247274383	chr1:247274383:A:T	3.37183e-30	-2.41046	0.539379
247274552	chr1:247274552:T:C	8.21734e-30	-6.80511e-10	-0.980286
247274561	chr1:247274561:TGTTTA:T	8.26599e-30	-6.80511e-10	-0.974384
247274702	chr1:247274702:A:G	2.1449e-29	-6.80511e-10	-0.0208544
247275134	chr1:247275134:G:A	1.47275e-29	-6.80511e-10	-0.396816
247275144	chr1:247275144:C:A	1.95035e-30	-1.23064	-1.18789
247275219	chr1:247275219:C:T	2.0063e-30	-1.04366	-1.34659
247275337	chr1:247275337:G:A	6.31471e-30	-6.80511e-10	-1.24365
247275411	chr1:247275411:G:A	3.38532e-30	-2.39903	0.531946
247275926	chr1:247275926:C:T	7.87405e-30	-6.80511e-10	-1.02296
247276008	chr1:247276008:T:C	1.46007e-30	-2.02368	-0.684371
247276298	chr1:247276298:T:C	2.44613e-29	-6.80511e-10	0.110558
247276662	chr1:247276662:A:G	2.38252e-30	-1.16818	-1.05019
247276831	chr1:247276831:C:G	5.65571e-30	-1.97121	0.617346
247277858	chr1:247277858:G:A	2.95197e-29	-6.80511e-10	0.298524
247277905	chr1:247277905:C:T	8.77998e-31	-2.03161	-1.18503
247278454	chr1:247278454:T:C	2.08623e-30	-1.21546	-1.13572
247278818	chr1:247278818:A:C	1.70149e-29	-0.252443	-3.54985e-10
247278859	chr1:247278859:C:T	6.79055e-30	-6.80511e-10	-1.171
247279355	chr1:247279355:C:T	3.69064e-30	-0.423488	-1.35725
247279581	chr1:247279581:G:A	1.37867e-30	-2.25447	-0.510941
247279666	chr1:247279666:G:A	5.62995e-30	-6.80511e-10	-1.35843
247279707	chr1:247279707:G:A	8.13508e-30	-6.80511e-10	-0.990348
247279866	chr1:247279866:G:C	5.64008e-30	-6.80511e-10	-1.35664
247280008	chr1:247280008:A:G	8.68013e-31	-2.30965	-0.918427
247280207	chr1:247280207:A:G	6.07751e-30	-6.80511e-10	-1.28194
247280441	chr1:247280441:G:A	1.08341e-29	-6.80511e-10	-0.703831
247280779	chr1:247280779:G:A	5.62515e-30	-6.80511e-10	-1.35929
247281047	chr1:247281047:T:C	6.0034e-30	-6.80511e-10	-1.29421
247281235	chr1:247281235:A:G	1.12505e-29	-6.80511e-10	-0.666123
247281265	chr1:247281265:C:T	5.95795e-30	-6.80511e-10	-1.30181
247281289	chr1:247281289:T:C	5.95089e-30	-6.80511e-10	-1.30299
247281589	chr1:247281589:A:T	2.04236e-29	-6.80511e-10	-0.0698427
247281652	chr1:247281652:C:T	6.12928e-31	-2.22408	-1.35196
247281864	chr1:247281864:A:C	1.06251e-30	-1.95551	-1.07039
247282360	chr1:247282360:C:T	1.32937e-30	-1.49272	-1.30911
247282410	chr1:247282410:G:C	9.25309e-30	-6.80511e-10	-0.861576
247282446	chr1:247282446:C:T	1.11684e-29	-6.80511e-10	-0.673442
247282505	chr1:247282505:A:AG	1.06988e-30	-1.69826	-1.32073
247282783	chr1:247282783:C:T	5.81276e-31	-2.27268	-1.35638
247284021	chr1:247284021:A:G	1.03189e-29	-6.80511e-10	-0.752554
247284467	chr1:247284467:G:A	1.8215e-29	-6.80511e-10	-0.18429
247285132	chr1:247285132:T:C	8.75616e-31	-1.86496	-1.3544
247285418	chr1:247285418:T:G	9.77637e-30	-6.80511e-10	-0.806564
247285538	chr1:247285538:G:A	6.02259e-30	-6.80511e-10	-1.29101
247285708	chr1:247285708:C:G	1.28874e-30	-1.4874	-1.34547
247285812	chr1:247285812:TG:T	2.96836e-29	-6.80511e-10	0.304061
247285888	chr1:247285888:T:A	5.76995e-30	-6.80511e-10	-1.33387
247286567	chr1:247286567:G:A	3.0776e-29	-6.80511e-10	0.340201
247286694	chr1:247286694:C:G	3.12521e-30	-2.39009	0.443057
247286963	chr1:247286963:CTG:C	8.02346e-31	-2.04852	-1.25823
247287762	chr1:247287762:G:A	6.95108e-31	-2.34155	-1.10867
247287860	chr1:247287860:C:G	5.80433e-30	-6.80511e-10	-1.32793
247287926	chr1:247287926:G:C	1.88901e-30	-2.45048	-3.54985e-10
247287962	chr1:247287962:C:T	1.12636e-29	-6.80511e-10	-0.664957
247288120	chr1:247288120:C:T	5.75655e-30	-6.80511e-10	-1.33619
247288296	chr1:247288296:T:C	5.68153e-30	-6.80511e-10	-1.34931
247288300	chr1:247288300:T:A	2.02804e-29	-6.80511e-10	-0.0768784
247289024	chr1:247289024:C:G	2.12913e-30	-2.33082	-3.54985e-10
247289205	chr1:247289205:G:A	6.10969e-30	-6.80511e-10	-1.27666
247289374	chr1:247289374:C:T	1.65252e-29	-0.281646	-3.54985e-10
247289444	chr1:247289444:A:G	5.75451e-30	-6.80511e-10	-1.33655
247289719	chr1:247289719:G:A	6.16834e-30	-6.80511e-10	-1.2671
247289810	chr1:247289810:C:A	6.39438e-30	-6.80511e-10	-1.23111
247289859	chr1:247289859:A:T	3.93061e-30	-2.34909	0.631358
247290978	chr1:247290978:A:G	6.3777e-30	-6.80511e-10	-1.23373
247291089	chr1:247291089:C:T	8.53234e-31	-2.11964	-1.12561
247291747	chr1:247291747:G:A	1.50271e-30	-2.22273	-0.456526
247292062	chr1:247292062:GC:G	5.62286e-30	-6.80511e-10	-1.35969
247292064	chr1:247292064:G:A	6.35489e-30	-6.80511e-10	-1.23731
247292068	chr1:247292068:C:T	3.79516e-30	-2.34048	0.587671
247292137	chr1:247292137:C:T	5.8518e-30	-6.80511e-10	-1.31978
247292417	chr1:247292417:G:A	1.46355e-30	-2.45303	-0.252638
247292614	chr1:247292614:G:A	6.07352e-30	-6.80511e-10	-1.28259
247292741	chr1:247292741:T:G	6.06875e-30	-6.80511e-10	-1.28338
247293045	chr1:247293045:T:G	6.14179e-31	-2.33038	-1.24362
247293305	chr1:247293305:G:A	2.54985e-30	-2.38623	0.235726
247293832	chr1:247293832:A:G	5.01781e-30	-2.32914	0.855602
247294079	chr1:247294079:G:T	5.75569e-30	-6.80511e-10	-1.33634
247294145	chr1:247294145:G:A	7.4547e-31	-2.25916	-1.12111
247294235	chr1:247294235:C:T	2.30496e-29	-1.74855	1.79966
247294416	chr1:247294416:T:C	8.77091e-30	-6.80511e-10	-0.915092
247295223	chr1:247295223:C:T	1.13034e-30	-1.69846	-1.26555
247295622	chr1:247295622:A:T	1.55691e-30	-1.33697	-1.30686
247295794	chr1:247295794:G:T	6.06901e-30	-6.80511e-10	-1.28334
247295855	chr1:247295855:T:C	3.33841e-29	-1.9528	2.37434
247296084	chr1:247296084:A:G	8.69063e-30	-6.80511e-10	-0.924287
247296112	chr1:247296112:C:T	1.1438e-30	-1.63814	-1.31404
247296201	chr1:247296201:T:A	1.24401e-30	-1.53167	-1.33652
247296251	chr1:247296251:C:T	5.63641e-30	-6.80511e-10	-1.35729
247296349	chr1:247296349:A:AG	1.95643e-29	-6.80511e-10	-0.112825
247296911	chr1:247296911:C:T	6.0087e-30	-6.80511e-10	-1.29332
247296940	chr1:247296940:C:T	1.91628e-30	-2.43615	-3.54985e-10
247297054	chr1:247297054:C:T	4.7269e-30	-2.25982	0.726563
247297214	chr1:247297214:C:T	1.44718e-29	-6.80511e-10	-0.414334
247297358	chr1:247297358:T:C	1.18135e-29	-2.45155	1.83426
247298746	chr1:247298746:A:G	1.24363e-29	-2.45251	1.8866
247298971	chr1:247298971:A:G	1.13761e-29	-2.45174	1.79672
247299399	chr1:247299399:C:T	3.41967e-29	-2.31378	2.75938
247299598	chr1:247299598:C:A	1.01376e-29	-6.80511e-10	-0.770286
247299599	chr1:247299599:A:G	1.90234e-30	-2.44345	-3.54985e-10
247300004	chr1:247300004:C:A	2.95368e-29	-6.80511e-10	0.299103
247300422	chr1:247300422:C:T	8.40634e-30	-6.80511e-10	-0.957546
247301522	chr1:247301522:T:C	2.67574e-29	-6.80511e-10	0.200278
247301693	chr1:247301693:G:A	9.27263e-30	-6.80511e-10	-0.859466
247301799	chr1:247301799:G:A	1.94513e-29	-6.80511e-10	-0.118618
247301976	chr1:247301976:G:A	8.78821e-30	-6.80511e-10	-0.913122
247302720	chr1:247302720:G:A	5.16857e-31	-2.4463	-1.30022
247303236	chr1:247303236:C:T	7.29741e-30	-2.45354	1.35452
247303442	chr1:247303442:C:T	6.42991e-30	-2.45274	1.22717
247303648	chr1:247303648:G:A	8.85798e-30	-6.80511e-10	-0.905214
247304374	chr1:247304374:T:A	6.24762e-30	-6.80511e-10	-1.25433
247304528	chr1:247304528:C:T	1.88906e-30	-2.45045	-3.54985e-10
247304844	chr1:247304844:G:T	5.68824e-30	-2.20964	0.861509
247304850	chr1:247304850:T:C	6.10611e-30	-6.80511e-10	-1.27724
247304874	chr1:247304874:AT:A	1.51013e-30	-1.43956	-1.23478
247305025	chr1:247305025:G:A	2.68277e-30	-2.09968	-3.54985e-10
247305270	chr1:247305270:G:A	2.4439e-29	-2.261	2.37064
247305341	chr1:247305341:T:C	1.88365e-30	-2.45332	-3.54985e-10
247305394	chr1:247305394:A:G	3.40875e-29	-1.87388	2.31628
247305622	chr1:247305622:C:A	7.58527e-30	-2.04708	0.986753
247306037	chr1:247306037:A:G	1.25345e-28	-6.80511e-10	1.74453
247306257	chr1:247306257:G:A	9.53941e-30	-6.80511e-10	-0.831101
247306693	chr1:247306693:G:A	6.78781e-31	-2.20459	-1.2694
247306885	chr1:247306885:G:A	2.34242e-29	-2.24866	2.3159
247307101	chr1:247307101:G:A	5.62312e-30	-6.80511e-10	-1.35965
247307401	chr1:247307401:A:G	7.47389e-31	-2.1936	-1.1841
247307534	chr1:247307534:A:G	6.63155e-31	-2.23373	-1.26355
247307819	chr1:247307819:T:C	2.92639e-29	-1.53859	1.82841
247308259	chr1:247308259:C:T	3.20167e-29	-2.35094	2.73067
247308376	chr1:247308376:C:T	8.39717e-30	-6.80511e-10	-0.958638
247308898	chr1:247308898:T:A	1.98281e-30	-2.16968	-0.232341
247309303	chr1:247309303:C:T	3.88183e-29	-1.82474	2.39709
247309362	chr1:247309362:A:G	3.75185e-29	0.538302	-3.54985e-10
247309793	chr1:247309793:G:A	8.04783e-30	-1.00113	-3.54985e-10
247309801	chr1:247309801:G:A	6.25803e-30	-6.80511e-10	-1.25267
247309977	chr1:247309977:G:A	6.98566e-30	-6.80511e-10	-1.14267
247310128	chr1:247310128:G:A	6.3778e-30	-6.80511e-10	-1.23371
247310947	chr1:247310947:G:A	2.65141e-29	-1.62854	1.81968
247312230	chr1:247312230:A:G	7.94239e-31	-2.09427	-1.22263
247312240	chr1:247312240:G:A	1.08086e-29	-6.80511e-10	-0.70619
247312696	chr1:247312696:T:C	9.87195e-30	-6.80511e-10	-0.796835
247312719	chr1:247312719:G:A	2.21209e-30	-2.29259	-3.54985e-10
247312736	chr1:247312736:A:G	5.69947e-30	-6.80511e-10	-1.34616
247313314	chr1:247313314:G:A	2.19413e-30	-2.1674	-0.133347
247313443	chr1:247313443:T:C	2.89158e-30	-2.02473	-3.54985e-10
247313539	chr1:247313539:T:C	8.12995e-30	-6.80511e-10	-0.990978
247314457	chr1:247314457:A:ATTTT	3.37196e-29	-6.80511e-10	0.431547
247314984	chr1:247314984:C:T	2.34385e-29	-1.98343	2.05128
247315643	chr1:247315643:G:C	7.7215e-31	-2.36314	-0.98197
247316061	chr1:247316061:G:GA	8.25345e-30	-2.45379	1.47789
247316652	chr1:247316652:T:A	1.81169e-29	-6.80511e-10	-0.18969
247317205	chr1:247317205:G:T	1.89596e-29	-6.80511e-10	-0.144224
247317912	chr1:247317912:G:A	2.48183e-30	-2.17754	-3.54985e-10
247317967	chr1:247317967:G:A	1.60003e-29	-2.45421	2.14028
247318147	chr1:247318147:A:G	2.62551e-29	-6.80511e-10	0.181326
247318228	chr1:247318228:C:T	2.11289e-30	-2.33847	-3.54985e-10
247318281	chr1:247318281:A:T	1.15811e-30	-1.60612	-1.33362
247318938	chr1:247318938:T:TA	1.06847e-30	-1.66829	-1.35202
247318996	chr1:247318996:TTCTGATGGGGTCTCAC:T	2.18665e-29	-2.29313	2.29155
247319128	chr1:247319128:C:A	1.92686e-30	-2.43064	-3.54985e-10
247319232	chr1:247319232:C:T	4.1634e-30	-1.6602	-3.54985e-10
247319647	chr1:247319647:G:A	1.16945e-30	-1.91821	-1.01179
247319857	chr1:247319857:G:A	5.78845e-31	-2.29735	-1.3359
247319880	chr1:247319880:G:A	1.91956e-29	-6.80511e-10	-0.131851
247319950	chr1:247319950:T:C	5.78289e-30	-6.80511e-10	-1.33163
247320218	chr1:247320218:A:T	2.62885e-29	-1.76624	1.94884
247320296	chr1:247320296:C:T	5.65278e-30	-6.80511e-10	-1.35439
247320658	chr1:247320658:G:T	5.9272e-30	-6.80511e-10	-1.30698
247320723	chr1:247320723:C:A	7.64934e-30	-2.45332	1.40141
247320763	chr1:247320763:A:G	8.27567e-30	-2.45318	1.47996
247320971	chr1:247320971:G:A	5.79761e-30	-6.80511e-10	-1.32909
247321053	chr1:247321053:G:A	4.32512e-29	-1.85836	2.53885
247321130	chr1:247321130:C:T	2.54479e-29	-6.80511e-10	0.150099
247321311	chr1:247321311:T:C	5.71849e-30	-6.80511e-10	-1.34283
247321489	chr1:247321489:G:A	1.06938e-30	-2.45428	-0.565175
247321807	chr1:247321807:A:G	3.13564e-30	-1.78245	-0.161253
247321815	chr1:247321815:T:C	9.5269e-31	-1.99184	-1.14316
247322173	chr1:247322173:C:A	7.44199e-30	-6.80511e-10	-1.07939
247322377	chr1:247322377:T:C	8.8644e-30	-6.80511e-10	-0.904489
247322630	chr1:247322630:A:G	9.27249e-31	-1.81006	-1.35201
247322771	chr1:247322771:C:G	1.94683e-29	-6.80511e-10	-0.117748
247322911	chr1:247322911:G:A	7.74293e-31	-2.13444	-1.2079
247323226	chr1:247323226:C:T	9.05448e-30	-0.883274	-3.54985e-10
247323376	chr1:247323376:T:C	3.36563e-30	-2.38586	0.512946
247323783	chr1:247323783:G:A	9.67689e-31	-2.34665	-0.772731
247324734	chr1:247324734:T:A	1.78269e-29	-6.80511e-10	-0.205823
247325204	chr1:247325204:C:T	6.87919e-30	-1.15803	-3.54985e-10
247325443	chr1:247325443:A:G	2.69023e-30	-1.73474	-0.362172
247325639	chr1:247325639:CTT:C	5.90061e-30	-6.80511e-10	-1.31148
247325933	chr1:247325933:C:G	5.76456e-30	-6.80511e-10	-1.3348
247326269	chr1:247326269:G:T	2.16395e-30	-2.3146	-3.54985e-10
247326336	chr1:247326336:A:G	1.88446e-30	-2.45289	-3.54985e-10
247326367	chr1:247326367:C:T	2.03039e-29	-6.80511e-10	-0.0757198
247326903	chr1:247326903:T:C	5.85463e-30	-6.80511e-10	-1.3193
247327005	chr1:247327005:G:A	5.48822e-31	-2.34338	-1.34313
247327097	chr1:247327097:T:C	2.29756e-30	-2.1739	-0.0807798
247327107	chr1:247327107:C:T	1.52758e-29	-0.36026	-3.54985e-10
247327405	chr1:247327405:G:A	3.81172e-30	-1.89709	0.148636
247327975	chr1:247327975:G:A	8.6505e-31	-1.88046	-1.35104
247329090	chr1:247329090:C:T	5.65712e-30	-6.80511e-10	-1.35362
247329729	chr1:247329729:C:G	1.66852e-30	-2.43773	-0.136868
247329931	chr1:247329931:C:T	6.11648e-30	-6.80511e-10	-1.27555
247330568	chr1:247330568:C:T	5.62349e-30	-6.80511e-10	-1.35958
247330699	chr1:247330699:C:T	5.87934e-30	-6.80511e-10	-1.31509
247330821	chr1:247330821:C:A	7.09972e-31	-2.10504	-1.32403
247330860	chr1:247330860:G:A	5.83944e-31	-2.45404	-1.17044
247330964	chr1:247330964:T:A	5.73364e-30	-6.80511e-10	-1.34018
247331106	chr1:247331106:C:T	2.3935e-30	-0.894778	-1.319
247331285	chr1:247331285:C:T	5.95427e-30	-6.80511e-10	-1.30242
247332088	chr1:247332088:C:T	5.72613e-30	-6.80511e-10	-1.34149
247332251	chr1:247332251:A:G	5.88212e-30	-6.80511e-10	-1.31462
247332585	chr1:247332585:C:T	1.88575e-30	-2.45221	-3.54985e-10
247332694	chr1:247332694:C:T	7.01494e-30	-6.80511e-10	-1.13849
247332778	chr1:247332778:T:A	7.54535e-31	-2.00855	-1.35964
247333032	chr1:247333032:C:T	3.5221e-30	-1.82748	-3.54985e-10
247333906	chr1:247333906:C:T	1.33083e-29	-6.80511e-10	-0.498146
247333917	chr1:247333917:C:T	1.82911e-30	-1.26525	-1.21746
247334409	chr1:247334409:AGT:A	5.88008e-30	-6.80511e-10	-1.31496
247334562	chr1:247334562:G:A	8.65843e-31	-1.93229	-1.2983
247335265	chr1:247335265:G:A	3.37299e-30	-0.796821	-1.07391
247335968	chr1:247335968:G:A	6.97979e-30	-6.80511e-10	-1.14351
247336120	chr1:247336120:C:T	6.70861e-30	-6.80511e-10	-1.18314
247336265	chr1:247336265:C:A	1.15313e-30	-1.87057	-1.07348
247336446	chr1:247336446:T:C	6.98934e-30	-6.80511e-10	-1.14215
247336865	chr1:247336865:T:C	1.95048e-30	-2.41846	-3.54985e-10
247336953	chr1:247336953:C:T	5.9334e-30	-6.80511e-10	-1.30594
247336971	chr1:247336971:C:T	7.01965e-30	-6.80511e-10	-1.13782
247337348	chr1:247337348:G:A	1.39469e-29	-0.477053	0.0257791
247337519	chr1:247337519:A:G	7.33733e-30	-6.80511e-10	-1.09356
247337585	chr1:247337585:T:C	2.53512e-30	-2.15629	-3.54985e-10
247337801	chr1:247337801:G:T	6.89209e-30	-6.80511e-10	-1.15616
247338127	chr1:247338127:G:A	1.18659e-30	-2.3894	-0.526046
247338187	chr1:247338187:C:T	1.85456e-30	-2.43243	-0.0364609
247338254	chr1:247338254:C:T	1.2106e-29	-6.80511e-10	-0.592833
247338363	chr1:247338363:G:C	5.63212e-30	-6.80511e-10	-1.35805
247338525	chr1:247338525:G:C	1.47608e-29	-6.80511e-10	-0.39456
247338592	chr1:247338592:G:A	6.64762e-30	-6.80511e-10	-1.19227
247338729	chr1:247338729:A:G	3.21326e-30	-1.91925	-3.54985e-10
247339299	chr1:247339299:A:G	1.22464e-29	-6.80511e-10	-0.581302
247339986	chr1:247339986:G:C	1.06388e-29	-6.80511e-10	-0.722023
247340205	chr1:247340205:A:G	7.35893e-31	-2.43947	-0.953734
247340577	chr1:247340577:A:G	5.62251e-30	-6.80511e-10	-1.35975
247340827	chr1:247340827:T:C	1.05587e-29	-6.80511e-10	-0.729587
247341620	chr1:247341620:G:A	6.20091e-31	-2.40142	-1.163
247341910	chr1:247341910:C:T	5.73349e-30	-6.80511e-10	-1.34021
247342294	chr1:247342294:A:G	9.49729e-30	-6.80511e-10	-0.835527
247342560	chr1:247342560:G:A	9.63254e-30	-6.80511e-10	-0.821386
247342590	chr1:247342590:C:G	6.36336e-30	-6.80511e-10	-1.23598
247343543	chr1:247343543:G:C	9.07167e-30	-6.80511e-10	-0.881376
247343599	chr1:247343599:T:A	1.06234e-29	-6.80511e-10	-0.723477
247344173	chr1:247344173:G:A	5.70289e-30	-6.80511e-10	-1.34556
247344208	chr1:247344208:T:C	5.76795e-30	-6.80511e-10	-1.33422
247344210	chr1:247344210:T:C	6.21988e-30	-6.80511e-10	-1.25878
247344268	chr1:247344268:G:A	5.77134e-30	-6.80511e-10	-1.33363
247344296	chr1:247344296:C:G	1.59181e-29	0.78602	-1.10509
247344347	chr1:247344347:G:A	1.49899e-29	-6.80511e-10	-0.379158
247344365	chr1:247344365:C:T	6.00009e-30	-6.80511e-10	-1.29476
247344404	chr1:247344404:C:T	2.1083e-30	-2.34065	-3.54985e-10
247344496	chr1:247344496:C:T	1.71843e-30	-2.45298	-0.092146
247344585	chr1:247344585:T:C	8.96339e-30	0.181809	-1.07519
247344606	chr1:247344606:C:T	5.0361e-31	-2.44293	-1.32956
247344677	chr1:247344677:G:C	3.32242e-30	-0.740165	-1.14568
247344848	chr1:247344848:T:G	2.3016e-30	-1.2112	-1.04173
247344888	chr1:247344888:G:A	6.47471e-31	-2.22186	-1.29935
247345100	chr1:247345100:T:C	9.6965e-30	-6.80511e-10	-0.814768
247345150	chr1:247345150:G:A	1.95276e-29	0.792415	-0.907119
247345275	chr1:247345275:G:A	2.89142e-30	-0.680635	-1.34415
247345938	chr1:247345938:G:T	6.46944e-30	-6.80511e-10	-1.21944
247345999	chr1:247345999:C:T	5.9887e-30	-6.80511e-10	-1.29666
247346000	chr1:247346000:G:A	6.51134e-30	-6.80511e-10	-1.21299
247346115	chr1:247346115:T:C	5.10589e-30	-0.371312	-1.08483
247346227	chr1:247346227:AG:A	5.86231e-30	-6.80511e-10	-1.31799
247346280	chr1:247346280:A:G	5.62255e-30	-6.80511e-10	-1.35975
247346665	chr1:247346665:C:T	1.32555e-30	-1.49387	-1.31083
247346767	chr1:247346767:A:T	5.49412e-30	-0.374235	-1.00862
247346829	chr1:247346829:T:C	7.1907e-30	-6.80511e-10	-1.11374
247347092	chr1:247347092:A:G	5.62472e-30	-6.80511e-10	-1.35936
247348214	chr1:247348214:A:G	7.0853e-30	-6.80511e-10	-1.12851
247348277	chr1:247348277:A:G	3.41153e-29	-6.80511e-10	0.443212
247348438	chr1:247348438:C:G	6.75873e-30	-6.80511e-10	-1.1757
247348479	chr1:247348479:A:G	8.06628e-31	-2.38501	-0.91641
247348616	chr1:247348616:A:G	4.72376e-30	-1.53393	-3.54985e-10
247348954	chr1:247348954:G:A	6.34896e-30	-6.80511e-10	-1.23824
247349416	chr1:247349416:T:C	1.19886e-30	-2.41628	-0.48888
247349747	chr1:247349747:A:G	9.72346e-31	-2.35236	-0.762214
247349836	chr1:247349836:A:T	4.9684e-31	-2.43861	-1.34741
247350515	chr1:247350515:C:G	6.92728e-31	-2.33352	-1.12013
247352151	chr1:247352151:G:C	8.73241e-31	-2.38484	-0.83724
247352541	chr1:247352541:C:T	6.76852e-30	-6.80511e-10	-1.17425
247352583	chr1:247352583:A:C	9.45207e-31	-2.34375	-0.799132
247352833	chr1:247352833:G:A	1.8857e-30	-2.45224	-3.54985e-10
247352910	chr1:247352910:T:A	6.9182e-30	-6.80511e-10	-1.15238
247353196	chr1:247353196:C:T	1.14965e-29	-6.80511e-10	-0.644494
247353205	chr1:247353205:A:G	1.30457e-29	-6.80511e-10	-0.518073
247353325	chr1:247353325:G:A	8.71608e-31	-2.39178	-0.832166
247353328	chr1:247353328:C:T	8.71526e-30	-6.80511e-10	-0.921457
247353329	chr1:247353329:G:A	7.46787e-30	-6.80511e-10	-1.07592
247353473	chr1:247353473:G:A	2.00216e-29	-6.80511e-10	-0.0897225
247353662	chr1:247353662:A:G	5.74283e-31	-2.28439	-1.35678
247353717	chr1:247353717:C:T	4.85636e-31	-2.44922	-1.3596
247353966	chr1:247353966:G:A	9.07617e-31	-2.17752	-1.00595
247353968	chr1:247353968:G:C	1.91742e-30	-2.43555	-3.54985e-10
247353999	chr1:247353999:A:G	2.11354e-29	-6.80511e-10	-0.0355829
247354145	chr1:247354145:C:A	1.14933e-29	-6.80511e-10	-0.64477
247354364	chr1:247354364:G:A	1.31947e-29	-6.80511e-10	-0.50672
247354387	chr1:247354387:A:G	4.10458e-30	-1.67443	-3.54985e-10
247354473	chr1:247354473:A:G	6.57877e-30	-6.80511e-10	-1.20268
247354818	chr1:247354818:T:C	7.34534e-31	-2.40315	-0.991902
247355357	chr1:247355357:G:T	7.79588e-31	-2.30157	-1.03395
247355944	chr1:247355944:G:A	5.81956e-30	-6.80511e-10	-1.32531
247355968	chr1:247355968:G:T	6.61782e-30	-6.80511e-10	-1.19677
247356120	chr1:247356120:C:T	2.89862e-30	-2.0223	-3.54985e-10
247356312	chr1:247356312:T:C	4.90436e-31	-2.45435	-1.34464
247356463	chr1:247356463:T:G	7.89931e-30	-6.80511e-10	-1.01976
247356464	chr1:247356464:C:G	7.88141e-30	-6.80511e-10	-1.02203
247356473	chr1:247356473:A:G	3.12719e-30	-1.9464	-3.54985e-10
247356482	chr1:247356482:A:G	7.99696e-31	-2.11649	-1.19356
247356560	chr1:247356560:G:A	5.99729e-30	-6.80511e-10	-1.29522
247356573	chr1:247356573:G:A	6.04678e-30	-6.80511e-10	-1.28701
247356647	chr1:247356647:A:G	3.06273e-30	-1.36833	-0.598891
247356658	chr1:247356658:C:G	1.95609e-30	-2.19609	-0.219499
247356734	chr1:247356734:T:C	1.57518e-30	-1.72154	-0.910628
247356744	chr1:247356744:G:C	1.33292e-30	-1.779	-1.02017
247357001	chr1:247357001:A:G	7.81003e-30	-6.80511e-10	-1.03112
247357416	chr1:247357416:G:A	6.67919e-30	-6.80511e-10	-1.18754
247357508	chr1:247357508:G:T	4.94062e-31	-2.43403	-1.35759
247357720	chr1:247357720:C:T	1.30451e-29	-6.80511e-10	-0.51812
247357771	chr1:247357771:CAGGTTAAA:C	4.19622e-30	-1.0475	-0.604849
247358080	chr1:247358080:G:A	5.76181e-30	-6.80511e-10	-1.33528
247358169	chr1:247358169:TC:T	6.08678e-31	-2.41721	-1.16579
247358210	chr1:247358210:C:T	7.59419e-30	-6.80511e-10	-1.05915
247358308	chr1:247358308:T:G	6.57847e-30	-6.80511e-10	-1.20273
247359048	chr1:247359048:C:T	1.88001e-30	-1.5082	-0.947051
247359146	chr1:247359146:AG:A	2.41101e-30	-1.33334	-0.873147
247359380	chr1:247359380:C:T	2.12421e-30	-2.33313	-3.54985e-10
247359754	chr1:247359754:C:T	5.03718e-30	-1.46969	-3.54985e-10
247359811	chr1:247359811:G:A	5.91455e-30	-6.80511e-10	-1.30912
247360028	chr1:247360028:G:A	1.97515e-30	-1.44644	-0.959448
247360066	chr1:247360066:T:G	7.8377e-30	-6.80511e-10	-1.02759
247360185	chr1:247360185:A:G	6.13665e-31	-2.39486	-1.17998
247360379	chr1:247360379:C:T	5.77505e-30	-6.80511e-10	-1.33299
247360449	chr1:247360449:C:G	5.64991e-30	-6.80511e-10	-1.35489
247360476	chr1:247360476:C:T	2.03656e-30	-2.37527	-3.54985e-10
247360665	chr1:247360665:G:A	5.6308e-30	-6.80511e-10	-1.35828
247360798	chr1:247360798:T:C	5.64982e-30	-6.80511e-10	-1.35491
247360917	chr1:247360917:T:A	1.36121e-30	-2.45272	-0.325434
247360998	chr1:247360998:C:T	1.17459e-30	-2.4412	-0.484407
247361137	chr1:247361137:G:T	1.0685e-30	-2.34819	-0.672087
247361222	chr1:247361222:TC:T	1.4523e-29	-6.80511e-10	-0.410801
247361481	chr1:247361481:T:A	7.65942e-30	-6.80511e-10	-1.0506
247361485	chr1:247361485:A:C	5.63548e-30	-6.80511e-10	-1.35745
247361493	chr1:247361493:T:C	5.62531e-30	-6.80511e-10	-1.35926
247361640	chr1:247361640:C:T	1.21585e-30	-2.44551	-0.445576
247361661	chr1:247361661:G:A	3.44732e-30	-0.822176	-1.02676
247361854	chr1:247361854:G:C	2.34918e-30	-2.23247	-3.54985e-10
247361873	chr1:247361873:G:A	5.7509e-30	-6.80511e-10	-1.33718
247362155	chr1:247362155:C:G	3.64975e-30	-0.487359	-1.30452
247362228	chr1:247362228:A:G	3.53041e-30	-0.503873	-1.32125
247362236	chr1:247362236:C:T	8.33089e-31	-2.39008	-0.879071
247362366	chr1:247362366:G:A	8.36332e-30	-6.80511e-10	-0.962677
247362504	chr1:247362504:T:C	3.65431e-30	-0.516876	-1.27375
247362634	chr1:247362634:A:G	3.86537e-30	-0.410973	-1.3235
247362831	chr1:247362831:G:A	6.40312e-30	-0.0937091	-1.13604
247363034	chr1:247363034:G:A	1.8212e-29	-0.184452	-3.54985e-10
247363416	chr1:247363416:T:G	5.81597e-30	-6.80511e-10	-1.32592
247363524	chr1:247363524:C:T	9.37843e-31	-1.94138	-1.20933
247363580	chr1:247363580:C:T	2.34127e-30	-0.911308	-1.32453
247363841	chr1:247363841:G:A	1.90676e-29	-0.138542	-3.54985e-10
247363849	chr1:247363849:G:A	5.62476e-30	-6.80511e-10	-1.35935
247363866	chr1:247363866:C:T	8.56655e-30	0.261822	-1.20049
247364020	chr1:247364020:G:A	6.39311e-31	-2.21378	-1.32011
247364056	chr1:247364056:G:A	5.78543e-30	-6.80511e-10	-1.33119
247364093	chr1:247364093:G:A	5.62352e-30	-6.80511e-10	-1.35958
247364181	chr1:247364181:G:A	8.973e-31	-1.8717	-1.32319
247364186	chr1:247364186:A:G	6.70733e-30	-1.18333	-3.54985e-10
247364265	chr1:247364265:C:T	1.58264e-30	-1.67471	-0.952734
247364407	chr1:247364407:G:A	5.83047e-30	-6.80511e-10	-1.32344
247365023	chr1:247365023:C:T	1.16905e-29	-6.80511e-10	-0.62776
247365126	chr1:247365126:A:G	5.73371e-30	-0.986212	-0.353958
247365145	chr1:247365145:G:A	5.42376e-30	-0.0593548	-1.33639
247365191	chr1:247365191:C:T	2.23566e-29	0.742307	-0.721718
247365194	chr1:247365194:T:C	4.06673e-29	0.618892	-3.54985e-10
247365228	chr1:247365228:AG:A	1.15587e-28	2.86196	-1.19847
247365252	chr1:247365252:T:G	9.8007e-30	-6.80511e-10	-0.804079
247365272	chr1:247365272:C:G	8.43167e-30	-6.80511e-10	-0.954538
247365432	chr1:247365432:G:A	1.99678e-30	-2.395	-3.54985e-10
247365469	chr1:247365469:A:G	9.152e-31	-1.90882	-1.26632
247365715	chr1:247365715:C:T	2.41884e-30	-1.61067	-0.592578
247365777	chr1:247365777:G:A	3.0158e-29	-0.410292	0.73021
247366133	chr1:247366133:A:G	9.4631e-30	-0.973907	0.134774
247366323	chr1:247366323:C:T	9.06586e-30	-0.997769	0.115752
247366462	chr1:247366462:A:G	6.05375e-30	-6.80511e-10	-1.28585
247366717	chr1:247366717:C:G	6.66877e-30	-6.80511e-10	-1.1891
247366936	chr1:247366936:T:A	1.68414e-28	2.41066	-0.370766
247366949	chr1:247366949:G:A	8.08009e-30	-0.900085	-0.0970445
247366953	chr1:247366953:G:A	7.19951e-30	-6.80511e-10	-1.11252
247367099	chr1:247367099:G:A	9.7974e-30	-0.966207	0.161791
247367301	chr1:247367301:A:G	1.23241e-29	0.0302634	-0.605238
247367735	chr1:247367735:G:A	1.39631e-29	0.00475076	-0.454865
247367837	chr1:247367837:G:A	1.48344e-29	0.0447059	-0.434292
247367906	chr1:247367906:AT:A	1.46815e-29	0.0474727	-0.447417
247368020	chr1:247368020:A:G	1.00829e-29	-0.992441	0.216747
247368068	chr1:247368068:G:A	6.72084e-30	-6.80511e-10	-1.18132
247368106	chr1:247368106:A:G	5.813e-30	-6.80511e-10	-1.32644
247368206	chr1:247368206:C:G	4.36531e-29	0.941168	-0.251426
247368540	chr1:247368540:C:T	1.21815e-29	-6.80511e-10	-0.586612
247368564	chr1:247368564:A:G	2.63658e-28	2.48812	-3.54985e-10
247368627	chr1:247368627:A:G	9.04019e-30	-0.843632	-0.0412202
247368666	chr1:247368666:C:T	2.73019e-28	2.52301	-3.54985e-10
247369010	chr1:247369010:C:T	6.58425e-30	-6.80511e-10	-1.20185
247369082	chr1:247369082:G:A	2.35487e-30	-0.998807	-1.23124
247369216	chr1:247369216:A:G	3.10112e-29	0.590343	-0.242526
247369469	chr1:247369469:T:A	5.7187e-30	-6.80511e-10	-1.34279
247369625	chr1:247369625:A:C	5.74509e-30	-6.80511e-10	-1.33819
247369703	chr1:247369703:G:A	5.99856e-30	-6.80511e-10	-1.29501
247370139	chr1:247370139:T:C	6.57729e-30	-6.80511e-10	-1.20291
247370216	chr1:247370216:C:G	4.08003e-30	-1.68043	-3.54985e-10
247370234	chr1:247370234:C:T	7.80245e-30	-1.0321	-3.54985e-10
247370275	chr1:247370275:C:T	1.16832e-29	-0.732768	0.104386
247370850	chr1:247370850:A:G	6.51067e-30	-6.80511e-10	-1.21309
247370998	chr1:247370998:C:T	1.78428e-30	-1.18349	-1.32403
247371124	chr1:247371124:C:T	5.9982e-30	-6.80511e-10	-1.29507
247371126	chr1:247371126:T:A	2.47272e-29	0.121373	-3.54985e-10
247371285	chr1:247371285:G:A	5.70329e-30	-6.80511e-10	-1.34549
247371290	chr1:247371290:G:A	1.01026e-30	-2.03624	-1.04009
247372233	chr1:247372233:A:G	5.50764e-31	-2.4388	-1.24418
247372624	chr1:247372624:C:T	8.66348e-29	1.69805	-0.322884
247372710	chr1:247372710:C:T	6.7705e-30	-6.80511e-10	-1.17396
247372728	chr1:247372728:A:G	7.22558e-31	-2.06357	-1.34792
247372781	chr1:247372781:C:T	1.22004e-30	-1.84054	-1.0471
247372833	chr1:247372833:C:G	2.46666e-30	-0.901788	-1.28188
247373071	chr1:247373071:G:A	8.37849e-30	-6.80511e-10	-0.960865
247373082	chr1:247373082:A:T	6.52305e-30	-1.21119	-3.54985e-10
247373100	chr1:247373100:C:A	8.7875e-30	-6.80511e-10	-0.913203
247373337	chr1:247373337:T:A	5.61476e-31	-2.41557	-1.24815
247373379	chr1:247373379:C:T	6.07071e-30	-6.80511e-10	-1.28306
247373383	chr1:247373383:T:C	6.06556e-30	-6.80511e-10	-1.28391
247373824	chr1:247373824:G:A	1.37348e-30	-2.42976	-0.33943
247373844	chr1:247373844:G:T	6.23019e-31	-2.31374	-1.24597
247374204	chr1:247374204:C:T	6.89106e-30	-6.80511e-10	-1.15631
247374386	chr1:247374386:T:G	8.67353e-31	-2.12908	-1.09977
247374534	chr1:247374534:G:A	5.7953e-30	-6.80511e-10	-1.32949
247374638	chr1:247374638:A:G	2.54476e-30	-2.1525	-3.54985e-10
247374724	chr1:247374724:A:T	6.23632e-30	-6.80511e-10	-1.25614
247374730	chr1:247374730:G:A	5.57427e-31	-2.32219	-1.34876
247375322	chr1:247375322:A:C	7.76929e-29	-6.80511e-10	1.26623
247375384	chr1:247375384:C:T	5.4595e-31	-2.33711	-1.35465
247375449	chr1:247375449:C:T	1.80153e-30	-1.16017	-1.33772
247375915	chr1:247375915:G:A	2.23602e-28	-6.80511e-10	2.32333
247376203	chr1:247376203:C:T	4.90928e-29	1.16209	-0.354908
247376916	chr1:247376916:T:C	5.75352e-31	-2.31202	-1.32729
247377011	chr1:247377011:G:A	3.49375e-30	-0.805979	-1.02958
247377304	chr1:247377304:C:T	6.35996e-30	-6.80511e-10	-1.23651
247377377	chr1:247377377:G:T	5.1883e-31	-2.39692	-1.34579
247377466	chr1:247377466:C:T	1.89054e-30	-2.44967	-3.54985e-10
247378024	chr1:247378024:T:C	3.98381e-29	-6.80511e-10	0.59829
247378129	chr1:247378129:T:C	1.2662e-29	-6.80511e-10	-0.547923
247378494	chr1:247378494:A:AT	1.24661e-30	-1.88906	-0.977039
247378554	chr1:247378554:C:G	3.75363e-29	-6.80511e-10	0.538775
247378816	chr1:247378816:C:T	1.99928e-29	-6.80511e-10	-0.0911617
247378904	chr1:247378904:C:T	7.16629e-30	-6.80511e-10	-1.11714
247379012	chr1:247379012:A:G	8.53063e-30	-6.80511e-10	-0.942869
247379097	chr1:247379097:C:T	5.07811e-31	-2.4176	-1.34657
247379166	chr1:247379166:TC:T	6.07921e-30	-6.80511e-10	-1.28166
247379248	chr1:247379248:C:T	2.09466e-29	-6.80511e-10	-0.0445556
247379298	chr1:247379298:G:GC	1.92614e-30	-1.83726	-0.593753
247379415	chr1:247379415:G:A	1.41782e-29	-6.80511e-10	-0.434824
247379424	chr1:247379424:C:T	9.83153e-31	-1.88237	-1.22115
247379475	chr1:247379475:G:A	9.85399e-31	-1.8764	-1.22485
247379478	chr1:247379478:G:A	1.11421e-30	-1.89598	-1.08241
247379521	chr1:247379521:C:A	1.11585e-30	-1.88955	-1.08736
247379536	chr1:247379536:A:G	9.80892e-31	-1.75533	-1.35049
247379619	chr1:247379619:G:A	9.52539e-31	-1.87935	-1.25581
247379655	chr1:247379655:G:A	5.68878e-30	-6.80511e-10	-1.34804
247379723	chr1:247379723:G:A	5.57375e-31	-2.44607	-1.22498
247379744	chr1:247379744:T:C	5.53524e-31	-2.45411	-1.22387
247379766	chr1:247379766:T:C	3.18859e-29	-6.80511e-10	0.375633
247379780	chr1:247379780:A:G	5.42127e-31	-2.4542	-1.24459
247379792	chr1:247379792:C:T	2.10464e-27	4.56537	-3.54985e-10
247379925	chr1:247379925:T:C	1.25294e-30	-1.88209	-0.978947
247380224	chr1:247380224:T:A	5.07198e-31	-2.45393	-1.31145
247380255	chr1:247380255:C:T	5.06238e-31	-2.45429	-1.31299
247380508	chr1:247380508:G:A	5.69711e-30	-6.80511e-10	-1.34657
247380767	chr1:247380767:ATTTATTTT:A	1.29186e-30	-1.84373	-0.986722
247381058	chr1:247381058:T:C	9.33819e-31	-1.86276	-1.29224
247381292	chr1:247381292:A:G	1.09134e-30	-1.89179	-1.10733
247381302	chr1:247381302:A:G	1.75699e-30	-1.1654	-1.35753
247381437	chr1:247381437:C:T	5.63077e-30	-6.80511e-10	-1.35829
247381571	chr1:247381571:C:T	5.44491e-28	3.5812	-0.367882
247381880	chr1:247381880:A:G	1.70902e-27	4.35714	-3.54985e-10
247381992	chr1:247381992:C:T	6.01272e-31	-2.39181	-1.20343
247382453	chr1:247382453:T:C	1.54986e-30	-1.90014	-0.748227
247382637	chr1:247382637:G:A	1.33742e-30	-2.4023	-0.393491
247382642	chr1:247382642:G:A	4.40083e-30	-1.60474	-3.54985e-10
247382777	chr1:247382777:G:A	6.73184e-31	-2.16376	-1.31851
247382784	chr1:247382784:C:T	5.14994e-31	-2.41664	-1.3335
247382848	chr1:247382848:G:A	1.303e-30	-1.46208	-1.35979
247383059	chr1:247383059:G:A	2.28833e-27	4.64905	-3.54985e-10
247383310	chr1:247383310:A:G	2.47372e-29	-6.80511e-10	0.121775
247383393	chr1:247383393:A:G	5.43964e-31	-2.45351	-1.2419
247383769	chr1:247383769:C:T	1.24696e-29	0.734869	-1.2981
247383771	chr1:247383771:C:T	1.52717e-30	-1.30389	-1.35923
247383808	chr1:247383808:G:A	1.88383e-30	-2.45322	-3.54985e-10
247383979	chr1:247383979:A:T	7.22701e-31	-2.44666	-0.964633
247384000	chr1:247384000:T:C	5.22971e-31	-2.45415	-1.28061
247384002	chr1:247384002:G:C	5.21638e-31	-2.45407	-1.28325
247384010	chr1:247384010:T:C	5.18748e-31	-2.45285	-1.29002
247384156	chr1:247384156:T:C	5.26318e-31	-2.45261	-1.27577
247384308	chr1:247384308:C:T	5.06561e-31	-2.41383	-1.35282
247384432	chr1:247384432:C:A	1.03843e-30	-1.96652	-1.0823
247384562	chr1:247384562:ATCAGGG:A	1.34527e-30	-2.41317	-0.376767
247384645	chr1:247384645:C:T	3.26398e-29	-6.80511e-10	0.398999
247384681	chr1:247384681:G:T	1.26135e-29	-6.80511e-10	-0.551769
247384826	chr1:247384826:G:A	3.55623e-30	-1.3886	-0.429237
247385117	chr1:247385117:A:T	7.75275e-29	-6.80511e-10	1.2641
247385202	chr1:247385202:A:C	7.01763e-30	-6.80511e-10	-1.13811
247385413	chr1:247385413:T:C	5.71521e-30	-6.80511e-10	-1.3434
247385813	chr1:247385813:C:A	1.88446e-30	-1.28655	-1.16634
247385918	chr1:247385918:T:C	1.31402e-30	-1.48403	-1.32941
247386346	chr1:247386346:T:C	5.40295e-31	-2.42573	-1.27644
247386373	chr1:247386373:C:T	1.27918e-29	-6.80511e-10	-0.537729
247386976	chr1:247386976:A:C	4.1889e-28	-6.80511e-10	2.95108
247386989	chr1:247386989:T:C	4.02144e-29	1.91907	-1.31138
247387029	chr1:247387029:G:A	8.31223e-31	-1.91539	-1.356
247387550	chr1:247387550:C:G	5.80998e-30	-6.80511e-10	-1.32696
247387821	chr1:247387821:G:C	2.17801e-30	-2.30812	-3.54985e-10
247388148	chr1:247388148:T:C	6.24619e-30	-6.80511e-10	-1.25456
247388412	chr1:247388412:A:G	6.35519e-31	-2.39267	-1.14718
247388417	chr1:247388417:A:C	7.18113e-31	-2.38913	-1.02853
247388782	chr1:247388782:C:T	4.86392e-31	-2.44767	-1.35961
247389242	chr1:247389242:C:T	7.21199e-30	-6.80511e-10	-1.11079
247389247	chr1:247389247:C:T	5.01107e-31	-2.41826	-1.3592
247389449	chr1:247389449:C:G	3.59627e-29	-6.80511e-10	0.49595
247389520	chr1:247389520:G:C	5.42732e-31	-2.33826	-1.35942
247389536	chr1:247389536:C:T	4.73647e-28	3.17082	-0.0968943
247390209	chr1:247390209:C:T	5.71056e-28	-6.80511e-10	3.26095
247390245	chr1:247390245:C:T	3.97886e-29	1.8048	-1.20775
247390677	chr1:247390677:A:G	5.68426e-31	-2.32608	-1.32534
247390891	chr1:247390891:C:T	9.47925e-30	0.279327	-1.11675
247390952	chr1:247390952:C:A	2.27983e-30	-2.15145	-0.110979
247391101	chr1:247391101:C:T	2.0783e-27	4.55277	-3.54985e-10
247391156	chr1:247391156:C:T	9.48679e-30	-6.80511e-10	-0.836633
247391186	chr1:247391186:G:T	5.72018e-31	-2.29158	-1.35354
247391353	chr1:247391353:C:A	2.23087e-30	-2.28414	-3.54985e-10
247391549	chr1:247391549:C:G	6.26495e-31	-2.44731	-1.10683
247391647	chr1:247391647:T:G	6.2945e-31	-2.44795	-1.10149
247391893	chr1:247391893:C:T	7.56207e-30	-6.80511e-10	-1.06339
247391953	chr1:247391953:A:G	6.02391e-30	-6.80511e-10	-1.2908
247392603	chr1:247392603:G:A	9.72386e-30	-6.80511e-10	-0.81195
247392691	chr1:247392691:T:C	6.02189e-30	-6.80511e-10	-1.29113
247393259	chr1:247393259:A:G	6.14457e-30	-6.80511e-10	-1.27096
247393438	chr1:247393438:C:T	5.13618e-31	-2.42667	-1.32614
247393569	chr1:247393569:T:G	9.72386e-30	-6.80511e-10	-0.81195
247394140	chr1:247394140:C:T	4.60704e-30	-1.55895	-3.54985e-10
247394177	chr1:247394177:C:G	3.13873e-28	-6.80511e-10	2.66246
247394634	chr1:247394634:T:C	5.74762e-31	-2.30563	-1.3347
247394800	chr1:247394800:C:T	7.10041e-30	-6.80511e-10	-1.12638
247395333	chr1:247395333:A:T	1.2864e-30	-2.41555	-0.419129
247395446	chr1:247395446:G:A	5.26618e-31	-2.37509	-1.35272
247395449	chr1:247395449:C:T	5.88338e-30	-6.80511e-10	-1.3144
247395485	chr1:247395485:C:T	1.30287e-30	-2.40338	-0.418585
247395567	chr1:247395567:T:C	5.46064e-31	-2.33683	-1.35472
247395582	chr1:247395582:C:T	1.58e-29	-6.80511e-10	-0.326525
247396065	chr1:247396065:G:T	1.09351e-30	-2.40846	-0.588675
247396239	chr1:247396239:G:T	8.92222e-30	-0.897988	-3.54985e-10
247396247	chr1:247396247:A:G	5.2967e-31	-2.36342	-1.35862
247396251	chr1:247396251:G:A	1.63993e-27	4.72428	-0.408405
247396556	chr1:247396556:G:A	5.67609e-31	-2.43561	-1.21725
247396847	chr1:247396847:C:G	6.92044e-30	-6.80511e-10	-1.15205
247396897	chr1:247396897:T:A	6.56452e-30	-6.80511e-10	-1.20485
247397016	chr1:247397016:C:G	8.50577e-31	-2.14525	-1.10313
247397034	chr1:247397034:G:A	1.3576e-29	-6.80511e-10	-0.478232
247397161	chr1:247397161:G:A	7.80737e-30	-6.80511e-10	-1.03147
247397171	chr1:247397171:A:G	6.04915e-31	-2.24229	-1.34691
247397220	chr1:247397220:A:G	1.51977e-30	-2.44919	-0.218785
247397285	chr1:247397285:T:C	1.18665e-30	-2.25711	-0.658294
247397602	chr1:247397602:G:A	6.69593e-30	-6.80511e-10	-1.18503
247397677	chr1:247397677:C:A	4.13509e-30	-2.25289	0.585865
247397727	chr1:247397727:C:T	7.09026e-30	-6.80511e-10	-1.12781
247397851	chr1:247397851:A:G	1.74829e-30	-2.15894	-0.368955
247397963	chr1:247397963:G:A	4.65886e-30	-1.57179	0.0240333
247397974	chr1:247397974:A:T	1.0148e-29	-6.80511e-10	-0.769257
247397975	chr1:247397975:C:A	5.74761e-30	-6.80511e-10	-1.33775
247397977	chr1:247397977:C:A	5.7491e-30	-6.80511e-10	-1.33749
247397996	chr1:247397996:C:T	5.76589e-30	-6.80511e-10	-1.33457
247398166	chr1:247398166:T:G	6.52856e-30	-6.80511e-10	-1.21035
247398213	chr1:247398213:T:C	7.40137e-31	-2.15261	-1.23485
247398389	chr1:247398389:T:G	7.07384e-30	-6.80511e-10	-1.13013
247398406	chr1:247398406:A:C	1.59165e-30	-2.02812	-0.593641
247398484	chr1:247398484:T:A	5.41617e-30	-2.18681	0.789668
247398656	chr1:247398656:T:C	3.75426e-30	-0.516262	-1.24738
247398930	chr1:247398930:T:G	6.72086e-30	-2.13233	0.951015
247399050	chr1:247399050:C:T	1.44652e-29	-6.80511e-10	-0.41479
247399167	chr1:247399167:A:G	5.51423e-31	-2.42077	-1.26101
247399258	chr1:247399258:AAAT:A	5.80421e-30	-6.80511e-10	-1.32795
247399283	chr1:247399283:T:C	9.10269e-31	-2.4423	-0.738243
247399332	chr1:247399332:C:T	2.91057e-30	-0.751338	-1.26685
247399590	chr1:247399590:T:C	5.10674e-31	-2.45092	-1.30764
247399906	chr1:247399906:C:T	6.06741e-30	-6.80511e-10	-1.2836
247400089	chr1:247400089:C:T	5.36195e-31	-2.37446	-1.33533
247400588	chr1:247400588:T:C	5.63894e-31	-2.3434	-1.31602
247401152	chr1:247401152:T:C	2.81464e-29	-6.80511e-10	0.250887
247401353	chr1:247401353:G:A	6.21038e-30	-6.80511e-10	-1.26031
247401554	chr1:247401554:T:C	5.29308e-30	-2.30594	0.885807
247401775	chr1:247401775:A:C	6.74357e-30	-6.80511e-10	-1.17794
247402008	chr1:247402008:G:A	5.67508e-30	-6.80511e-10	-1.35045
247402210	chr1:247402210:C:T	1.06624e-29	-6.80511e-10	-0.71981
247402773	chr1:247402773:T:C	2.80016e-29	-6.80511e-10	0.24573
247402838	chr1:247402838:G:A	7.15425e-31	-2.42129	-1.00012
247403169	chr1:247403169:G:A	6.99161e-28	4.66553	-1.20218
247403675	chr1:247403675:G:A	8.20844e-30	-6.80511e-10	-0.981369
247403721	chr1:247403721:C:G	8.41986e-30	-6.80511e-10	-0.95594
247403877	chr1:247403877:A:T	7.03546e-28	-6.80511e-10	3.4696
247403971	chr1:247403971:C:T	2.26534e-30	-2.26881	-3.54985e-10
247404260	chr1:247404260:T:C	7.21523e-30	-6.80511e-10	-1.11034
247404628	chr1:247404628:C:T	3.53047e-27	5.08265	-3.54985e-10
247404630	chr1:247404630:A:G	1.56714e-30	-1.74976	-0.887519
247404678	chr1:247404678:A:G	3.21067e-30	-1.92005	-3.54985e-10
247404749	chr1:247404749:A:G	6.96997e-31	-2.43958	-1.00793
247404856	chr1:247404856:T:C	7.59868e-31	-2.38217	-0.978973
247405000	chr1:247405000:G:A	1.35455e-30	-1.79644	-0.986622
247405260	chr1:247405260:C:G	1.24835e-29	-6.80511e-10	-0.562123
247405400	chr1:247405400:C:T	6.79029e-30	-6.80511e-10	-1.17104
247405401	chr1:247405401:G:A	7.0493e-30	-6.80511e-10	-1.1336
247405581	chr1:247405581:C:T	1.20106e-29	-6.80511e-10	-0.60074
247405582	chr1:247405582:A:G	5.62669e-30	-6.80511e-10	-1.35901
247405669	chr1:247405669:T:TTGAA	3.26296e-29	-6.80511e-10	0.398686
247405973	chr1:247405973:G:A	1.32086e-30	-2.22916	-0.579088
247406139	chr1:247406139:C:T	2.15582e-30	-2.31836	-3.54985e-10
247406506	chr1:247406506:A:C	2.24064e-30	-2.27977	-3.54985e-10
247406579	chr1:247406579:G:A	6.54331e-30	-6.80511e-10	-1.20809
247406919	chr1:247406919:T:C	6.96731e-31	-2.38686	-1.06103
247406925	chr1:247406925:T:C	1.49267e-27	4.22179	-3.54985e-10
247407050	chr1:247407050:C:T	1.9773e-27	4.50296	-3.54985e-10
247407264	chr1:247407264:G:A	5.75272e-31	-2.40655	-1.23289
247407517	chr1:247407517:T:C	6.34848e-30	0.121375	-1.35969
247407598	chr1:247407598:A:G	1.18721e-29	-6.80511e-10	-0.612346
247407655	chr1:247407655:G:T	9.93133e-30	-6.80511e-10	-0.790839
247408042	chr1:247408042:G:A	1.04231e-29	-6.80511e-10	-0.742511
247408126	chr1:247408126:G:A	2.3042e-27	4.65595	-3.54985e-10
247408359	chr1:247408359:G:C	2.31965e-28	-6.80511e-10	2.36005
247408372	chr1:247408372:C:T	4.13011e-30	-1.33023	-0.338003
247408452	chr1:247408452:T:C	6.01382e-30	-6.80511e-10	-1.29247
247408730	chr1:247408730:G:A	4.27222e-30	-1.7318	0.0973989
247408845	chr1:247408845:G:A	3.26945e-28	3.40235	-0.699092
247408858	chr1:247408858:A:G	2.03898e-28	-6.80511e-10	2.23109
247408867	chr1:247408867:G:A	5.77953e-31	-2.37083	-1.26397
247409022	chr1:247409022:A:G	6.21058e-30	-6.80511e-10	-1.26028
247409063	chr1:247409063:A:C	1.88312e-30	-2.45361	-3.54985e-10
247409066	chr1:247409066:G:A	1.06901e-28	2.75741	-1.17204
247409226	chr1:247409226:T:A	6.95227e-31	-2.45345	-0.9966
247409326	chr1:247409326:C:T	7.04237e-31	-2.14275	-1.29442
247409354	chr1:247409354:C:T	2.37189e-30	-1.05847	-1.16438
247410516	chr1:247410516:G:C	1.13206e-29	-6.80511e-10	-0.659905
247410568	chr1:247410568:G:A	2.94627e-29	-6.80511e-10	0.296592
247410595	chr1:247410595:G:A	1.39487e-29	-6.80511e-10	-0.45115
247410776	chr1:247410776:G:A	1.50298e-29	-6.80511e-10	-0.376498
247411011	chr1:247411011:T:A	8.67563e-30	-6.80511e-10	-0.926015
247411575	chr1:247411575:C:T	2.16413e-28	2.71856	-0.427903
247411597	chr1:247411597:T:A	6.56402e-30	-6.80511e-10	-1.20493
247411682	chr1:247411682:C:T	1.07491e-28	1.67711	-0.08623
247411730	chr1:247411730:C:T	3.16549e-28	-6.80511e-10	2.67095
247411812	chr1:247411812:C:T	7.68097e-27	3.82184	2.03813
247411959	chr1:247411959:C:T	1.37102e-30	-1.86669	-0.904286
247412466	chr1:247412466:G:A	1.55717e-30	-1.68733	-0.956336
247412522	chr1:247412522:T:G	6.94812e-30	-6.80511e-10	-1.14806
247412557	chr1:247412557:G:C	6.41121e-30	-0.422507	-0.805977
247413745	chr1:247413745:C:T	5.01159e-31	-2.45313	-1.32423
247413777	chr1:247413777:C:T	4.47081e-29	-2.45359	3.16722
247414060	chr1:247414060:A:G	6.39485e-30	-6.80511e-10	-1.23104
247414508	chr1:247414508:C:T	9.04106e-30	-6.80511e-10	-0.884756
247414984	chr1:247414984:C:G	1.35092e-28	-6.80511e-10	1.81942
247415139	chr1:247415139:A:G	2.37224e-29	-0.191282	0.271169
247415558	chr1:247415558:G:A	8.789e-30	-6.80511e-10	-0.913032
247416133	chr1:247416133:G:T	3.38366e-30	-2.3886	0.521026
247416137	chr1:247416137:C:G	1.25802e-29	-6.80511e-10	-0.554405
247416447	chr1:247416447:A:G	1.6473e-30	-1.53032	-1.05708
247416606	chr1:247416606:G:A	1.08489e-30	-2.44242	-0.562633
247416614	chr1:247416614:GGGGCAGGAGCTGGGAGGGTATGCGGAGCTAATAGGGCTGTCTGGAGAGCAGTCACCTCAGGAT:G	5.75481e-30	-6.80511e-10	-1.3365
247417266	chr1:247417266:C:T	3.97073e-30	-1.01953	-0.688056
247417907	chr1:247417907:T:C	7.71623e-31	-2.20991	-1.13588
247418240	chr1:247418240:T:G	1.75725e-28	2.91847	-0.83608
247418570	chr1:247418570:G:A	4.798e-30	-1.51833	-3.54985e-10
247418761	chr1:247418761:G:T	1.33728e-30	-1.60665	-1.18924
247419454	chr1:247419454:C:T	4.83508e-31	-2.4542	-1.35902
247419524	chr1:247419524:T:A	4.59082e-30	-1.56247	-3.54985e-10
247419553	chr1:247419553:C:T	6.90123e-30	-6.80511e-10	-1.15483
247419708	chr1:247419708:A:G	4.9544e-31	-2.45207	-1.33677
247419919	chr1:247419919:C:T	3.37647e-29	-0.752916	1.1858
247420019	chr1:247420019:T:C	6.12111e-30	-6.80511e-10	-1.27479
247420150	chr1:247420150:G:A	8.54421e-31	-2.44957	-0.79429
247420538	chr1:247420538:A:T	7.58764e-30	-6.80511e-10	-1.06001
247420772	chr1:247420772:C:T	6.84909e-30	-6.80511e-10	-1.16242
247420773	chr1:247420773:G:A	2.02385e-30	-1.79589	-0.585643
247420866	chr1:247420866:C:T	7.63686e-30	-6.80511e-10	-1.05355
247421032	chr1:247421032:G:A	9.18518e-30	-6.80511e-10	-0.868941
247421289	chr1:247421289:A:G	6.58814e-30	-1.44523	0.243966
247421296	chr1:247421296:T:G	6.82436e-30	-1.44592	0.279884
247421341	chr1:247421341:G:C	9.84693e-30	-1.91957	1.12019
247421447	chr1:247421447:C:T	5.63448e-30	-6.80511e-10	-1.35763
247421911	chr1:247421911:A:G	4.93055e-30	-1.49108	-3.54985e-10
247422142	chr1:247422142:GC:G	1.9633e-30	-1.57382	-0.838085
247422184	chr1:247422184:GC:G	6.3385e-30	-6.80511e-10	-1.23989
247422359	chr1:247422359:A:G	2.01607e-30	-1.61297	-0.772414
247422403	chr1:247422403:G:C	7.02457e-30	-6.80511e-10	-1.13712
247422632	chr1:247422632:A:G	4.27875e-30	-1.63287	-3.54985e-10
247422957	chr1:247422957:T:C	5.75859e-30	-6.80511e-10	-1.33584
247423618	chr1:247423618:T:G	2.72147e-30	-2.10833	0.02297
247423872	chr1:247423872:C:T	7.68258e-30	-6.80511e-10	-1.04758
247424751	chr1:247424751:C:T	6.22494e-29	2.18987	-1.14526
247425049	chr1:247425049:C:T	1.05738e-29	-6.80511e-10	-0.728155
247425556	chr1:247425556:C:A	1.98682e-29	-0.0974135	-3.54985e-10
247425658	chr1:247425658:G:A	7.16234e-30	-0.723776	-0.393921
247425770	chr1:247425770:G:A	7.61232e-30	-6.80511e-10	-1.05677
247425828	chr1:247425828:G:T	2.14614e-29	-6.80511e-10	-0.0202782
247426037	chr1:247426037:G:A	8.83819e-30	-6.80511e-10	-0.907451
247426129	chr1:247426129:A:G	7.83523e-30	-6.80511e-10	-1.0279
247426493	chr1:247426493:T:C	4.19718e-29	1.83322	-1.18275
247426969	chr1:247426969:GA:G	6.96423e-30	-6.80511e-10	-1.14575
247427140	chr1:247427140:C:G	6.06549e-30	-6.80511e-10	-1.28392
247427191	chr1:247427191:C:G	5.41561e-28	4.5633	-1.35538
247427386	chr1:247427386:C:T	7.73221e-30	-6.80511e-10	-1.04114
247427415	chr1:247427415:G:A	6.80185e-30	-6.80511e-10	-1.16934
247427478	chr1:247427478:C:T	5.72576e-30	-6.80511e-10	-1.34156
247427499	chr1:247427499:T:C	3.78557e-30	-2.375	0.619661
247428171	chr1:247428171:T:C	2.19081e-30	-2.30226	-3.54985e-10
247428271	chr1:247428271:T:G	3.67725e-30	-1.78437	-3.54985e-10
247428292	chr1:247428292:AG:A	1.72993e-29	-6.80511e-10	-0.235869
247428389	chr1:247428389:A:G	5.89004e-30	-1.31327	-3.54985e-10
247428645	chr1:247428645:G:GA	7.21479e-31	-2.35413	-1.05886
247428647	chr1:247428647:T:A	7.23349e-31	-2.35162	-1.05877
247428649	chr1:247428649:TTTTTAAA:T	7.3805e-31	-2.35383	-1.03645
247428660	chr1:247428660:A:G	7.79786e-30	-6.80511e-10	-1.03268
247428713	chr1:247428713:G:A	4.09189e-30	-1.67753	-3.54985e-10
247428724	chr1:247428724:G:A	5.93961e-30	-6.80511e-10	-1.30489
247428759	chr1:247428759:G:A	7.2096e-30	-6.80511e-10	-1.11112
247428890	chr1:247428890:C:T	2.89436e-29	-6.80511e-10	0.278816
247428963	chr1:247428963:G:A	5.94041e-30	-6.80511e-10	-1.30475
247429797	chr1:247429797:A:G	5.76635e-30	-6.80511e-10	-1.33449
247429840	chr1:247429840:A:G	1.07222e-30	-2.4064	-0.610398
247430118	chr1:247430118:C:T	2.17322e-27	5.81433	-1.2169
247430171	chr1:247430171:C:T	5.62792e-30	-6.80511e-10	-1.35879
247430369	chr1:247430369:G:T	6.99868e-30	-6.80511e-10	-1.14081
247430430	chr1:247430430:AG:A	5.09643e-31	-2.41664	-1.34393
247430433	chr1:247430433:CA:C	5.04621e-31	-2.42445	-1.34603
247430586	chr1:247430586:G:A	7.57154e-30	-6.80511e-10	-1.06214
247430663	chr1:247430663:A:G	8.69013e-30	-6.80511e-10	-0.924344
247430852	chr1:247430852:G:A	5.69406e-30	-6.80511e-10	-1.34711
247430857	chr1:247430857:C:A	1.18646e-30	-2.4413	-0.474259
247431103	chr1:247431103:G:A	1.32102e-29	-6.80511e-10	-0.505545
247431138	chr1:247431138:C:T	1.64034e-28	2.01354	-3.54985e-10
247431211	chr1:247431211:A:AT	2.53655e-28	-6.80511e-10	2.44944
247431236	chr1:247431236:C:A	8.09218e-30	-6.80511e-10	-0.995634
247431254	chr1:247431254:C:T	3.47187e-29	0.460746	-3.54985e-10
247431474	chr1:247431474:G:A	5.80081e-31	-2.38673	-1.24439
247431575	chr1:247431575:T:C	1.53351e-29	-6.80511e-10	-0.356386
247431588	chr1:247431588:C:T	5.29776e-28	4.24957	-1.06365
247432129	chr1:247432129:C:T	5.04065e-31	-2.41933	-1.35226
247432548	chr1:247432548:C:T	5.62289e-30	-0.185775	-1.17391
247432755	chr1:247432755:A:G	1.43419e-26	7.67301	-1.18861
247433084	chr1:247433084:G:A	6.82781e-27	7.06373	-1.3215
247433225	chr1:247433225:G:A	3.58794e-30	-1.79908	-0.0098778
247433360	chr1:247433360:G:A	9.21096e-30	-6.80511e-10	-0.866138
247433448	chr1:247433448:G:A	1.78227e-30	-1.96766	-0.540992
247433522	chr1:247433522:A:C	1.58193e-30	-2.11322	-0.514665
247433528	chr1:247433528:C:T	7.78197e-30	-6.80511e-10	-1.03472
247433558	chr1:247433558:C:A	1.00673e-26	7.39178	-1.26127
247433652	chr1:247433652:G:A	2.34138e-30	-2.18276	-0.053029
247433719	chr1:247433719:CTGGT:C	6.79596e-30	-6.80511e-10	-1.1702
247434327	chr1:247434327:C:T	2.41813e-28	3.74504	-1.34341
247434354	chr1:247434354:TG:T	6.69566e-28	4.7519	-1.33181
247434386	chr1:247434386:G:A	5.6709e-30	-6.80511e-10	-1.35118
247434731	chr1:247434731:G:A	6.81505e-30	-6.80511e-10	-1.1674
247434749	chr1:247434749:G:T	5.42041e-31	-2.44081	-1.25813
247435182	chr1:247435182:G:A	1.42177e-26	7.70747	-1.23176
247435487	chr1:247435487:T:C	7.39859e-30	-6.80511e-10	-1.08524
247435623	chr1:247435623:G:A	6.73242e-30	-6.80511e-10	-1.1796
247435723	chr1:247435723:C:T	2.88525e-25	10.7011	-1.2151
247435777	chr1:247435777:G:A	8.38051e-30	-6.80511e-10	-0.960624
247435930	chr1:247435930:G:A	1.76201e-27	5.00768	-0.620002
247436211	chr1:247436211:T:C	5.62898e-30	-6.80511e-10	-1.3586
247436309	chr1:247436309:C:T	5.85871e-30	-6.80511e-10	-1.3186
247436345	chr1:247436345:A:G	2.22594e-29	-6.80511e-10	0.0162321
247436524	chr1:247436524:C:T	7.52883e-30	-6.80511e-10	-1.06779
247436999	chr1:247436999:A:C	1.04168e-25	9.55565	-1.08842
247437102	chr1:247437102:A:G	6.74337e-30	-6.80511e-10	-1.17797
247437274	chr1:247437274:G:T	7.48838e-30	-6.80511e-10	-1.07318
247437489	chr1:247437489:T:C	9.10535e-21	20.3546	-0.509001
247437499	chr1:247437499:T:A	1.26691e-29	-6.80511e-10	-0.547364
247437732	chr1:247437732:G:A	4.01985e-29	-6.80511e-10	0.607297
247437858	chr1:247437858:G:A	2.6247e-26	8.01583	-0.927052
247437934	chr1:247437934:C:G	6.77851e-30	-6.80511e-10	-1.17277
247438055	chr1:247438055:G:A	3.67456e-27	6.43493	-1.31228
247438293	chr1:247438293:T:C	1.00876e-25	9.13684	-0.701724
247438447	chr1:247438447:A:C	2.58301e-30	-2.13758	-3.54985e-10
247438476	chr1:247438476:C:T	1.21076e-25	9.30085	-0.683214
247438899	chr1:247438899:A:G	5.40611e-31	-2.37706	-1.32453
247439524	chr1:247439524:C:G	1.67345e-29	-6.80511e-10	-0.269058
247439568	chr1:247439568:C:T	3.05634e-29	-6.80511e-10	0.33327
247439664	chr1:247439664:T:C	6.20292e-30	-6.80511e-10	-1.26151
247439666	chr1:247439666:A:G	1.09531e-25	9.87569	-1.35826
247440032	chr1:247440032:A:G	5.68582e-30	-6.80511e-10	-1.34856
247440261	chr1:247440261:T:A	4.58214e-29	-6.80511e-10	0.738218
247440603	chr1:247440603:G:A	1.27751e-30	-1.49287	-1.34874
247440956	chr1:247440956:C:A	2.3484e-26	8.08915	-1.11161
247441619	chr1:247441619:T:C	5.67736e-30	-6.80511e-10	-1.35005
247441825	chr1:247441825:C:T	9.26102e-31	-1.81768	-1.34562
247441919	chr1:247441919:G:A	1.47663e-30	-1.71399	-0.982783
247442179	chr1:247442179:C:T	2.7202e-29	-6.80511e-10	0.216759
247442199	chr1:247442199:T:C	1.50164e-30	-1.66771	-1.01226
247442243	chr1:247442243:G:C	4.51834e-29	-6.80511e-10	0.724198
247442302	chr1:247442302:A:G	1.53343e-30	-1.69043	-0.968597
247442974	chr1:247442974:T:C	1.89312e-25	8.8457	0.218921
247443395	chr1:247443395:G:C	6.06529e-30	-6.80511e-10	-1.28395
247443409	chr1:247443409:G:A	8.45462e-30	-6.80511e-10	-0.951819
247443437	chr1:247443437:G:A	2.93978e-30	-1.00252	-1.00567
247443439	chr1:247443439:C:A	7.2358e-30	-6.80511e-10	-1.10749
247443728	chr1:247443728:G:C	2.85471e-26	8.21678	-1.044
247443750	chr1:247443750:G:A	6.56545e-31	-2.14752	-1.35977
247443846	chr1:247443846:G:T	5.77448e-30	-6.80511e-10	-1.33309
247444340	chr1:247444340:C:T	8.28447e-31	-2.44638	-0.828358
247444865	chr1:247444865:C:A	1.50934e-24	12.3203	-1.17963
247445179	chr1:247445179:CTTG:C	7.6944e-30	-6.80511e-10	-1.04604
247445217	chr1:247445217:T:G	2.08549e-30	-1.01386	-1.33767
247445294	chr1:247445294:G:A	5.96187e-30	-6.80511e-10	-1.30115
247445326	chr1:247445326:A:G	2.51897e-25	10.3628	-1.01258
247445349	chr1:247445349:T:C	2.22051e-25	10.269	-1.04485
247445475	chr1:247445475:C:G	2.39553e-25	10.325	-1.02503
247445495	chr1:247445495:T:C	1.27704e-29	-1.663	1.1236
247446346	chr1:247446346:G:A	3.7305e-25	10.7233	-0.980404
247446524	chr1:247446524:A:ACTGTCAT	1.5605e-29	-6.80511e-10	-0.338945
247446604	chr1:247446604:C:T	7.33081e-30	-6.80511e-10	-1.09445
247447109	chr1:247447109:C:T	6.86581e-27	7.09332	-1.34555
247447110	chr1:247447110:G:A	5.62574e-30	-6.80511e-10	-1.35918
247447131	chr1:247447131:G:A	5.87189e-30	-6.80511e-10	-1.31636
247447821	chr1:247447821:A:G	2.39696e-30	-1.2215	-0.990834
247448111	chr1:247448111:T:C	6.92018e-30	-6.80511e-10	-1.15209
247448112	chr1:247448112:C:T	6.87428e-30	-6.80511e-10	-1.15875
247448157	chr1:247448157:G:A	8.4665e-25	11.1793	-0.616816
247448158	chr1:247448158:G:C	8.69785e-25	11.2025	-0.613019
247448212	chr1:247448212:T:C	9.29962e-31	-1.89515	-1.26399
247448223	chr1:247448223:G:C	5.8513e-30	-6.80511e-10	-1.31987
247448357	chr1:247448357:CAG:C	2.55607e-27	5.94391	-1.18422
247448679	chr1:247448679:TC:T	2.38476e-30	-1.64146	-0.57598
247448734	chr1:247448734:G:C	6.86684e-31	-2.45047	-1.01195
247448900	chr1:247448900:T:A	7.90248e-25	11.7468	-1.25322
247448993	chr1:247448993:C:T	1.45522e-27	5.54987	-1.35349
247449133	chr1:247449133:A:T	1.88857e-26	7.78586	-1.02623
247449260	chr1:247449260:T:C	1.65938e-26	7.74743	-1.11718
247449294	chr1:247449294:G:A	5.56053e-31	-2.4448	-1.22863
247449414	chr1:247449414:C:G	1.27642e-29	-6.80511e-10	-0.539886
247449718	chr1:247449718:T:C	2.65174e-30	-1.147	-0.964316
247449794	chr1:247449794:C:T	5.78293e-30	-6.80511e-10	-1.33162
247450051	chr1:247450051:C:T	6.42272e-30	-6.80511e-10	-1.22669
247450134	chr1:247450134:T:C	1.5382e-29	-0.13863	-0.214707
247450145	chr1:247450145:G:A	7.43106e-31	-2.10443	-1.27902
247450176	chr1:247450176:T:C	6.14726e-30	-6.80511e-10	-1.27053
247450195	chr1:247450195:C:T	5.68809e-30	-6.80511e-10	-1.34816
247450207	chr1:247450207:T:C	5.7518e-31	-2.36546	-1.27414
247450237	chr1:247450237:C:T	8.1843e-31	-2.45328	-0.833624
247450275	chr1:247450275:T:C	5.6424e-30	-6.80511e-10	-1.35622
247450328	chr1:247450328:C:T	5.91453e-27	6.01425	-0.415612
247450504	chr1:247450504:A:G	9.94459e-30	-6.80511e-10	-0.789504
247450586	chr1:247450586:C:T	4.16887e-28	3.99572	-1.04944
247450676	chr1:247450676:C:T	6.28377e-30	-6.80511e-10	-1.24856
247450730	chr1:247450730:A:G	5.81217e-30	-6.80511e-10	-1.32658
247450892	chr1:247450892:A:G	1.15383e-30	-2.30601	-0.637441
247451084	chr1:247451084:T:C	8.98698e-31	-2.2907	-0.902638
247451105	chr1:247451105:G:A	9.47892e-31	-2.29123	-0.848818
247451115	chr1:247451115:T:G	9.88329e-30	-6.80511e-10	-0.795688
247451315	chr1:247451315:C:T	3.84654e-28	3.49008	-0.624273
247451355	chr1:247451355:A:G	1.42042e-29	-6.80511e-10	-0.432997
247451461	chr1:247451461:C:T	7.90472e-30	-6.80511e-10	-1.01907
247451594	chr1:247451594:A:C	6.55588e-31	-2.15241	-1.35634
247451846	chr1:247451846:T:C	6.58446e-30	-6.80511e-10	-1.20182
247451950	chr1:247451950:G:A	5.79634e-30	-6.80511e-10	-1.32931
247451959	chr1:247451959:GA:G	8.85404e-29	2.44579	-1.04886
247452038	chr1:247452038:C:T	2.3362e-30	-1.60761	-0.6304
247452168	chr1:247452168:T:C	1.20453e-30	-1.54143	-1.35901
247452225	chr1:247452225:A:G	6.78402e-30	-6.80511e-10	-1.17196
247452367	chr1:247452367:G:A	9.46239e-30	-0.768997	-0.0702101
247452379	chr1:247452379:A:G	1.94703e-30	-2.42023	-3.54985e-10
247452478	chr1:247452478:A:G	1.05211e-20	20.7555	-0.765345
247452585	chr1:247452585:T:C	3.20507e-20	22.4491	-1.34508
247452638	chr1:247452638:C:T	1.95491e-30	-2.41619	-3.54985e-10
247452741	chr1:247452741:G:A	7.85423e-31	-2.27967	-1.04839
247452798	chr1:247452798:G:C	2.10936e-30	-1.58572	-0.754432
247452879	chr1:247452879:A:T	1.59581e-30	-1.60435	-1.0148
247453017	chr1:247453017:T:C	4.12761e-30	-0.499812	-1.16902
247453097	chr1:247453097:T:C	5.68874e-30	-6.80511e-10	-1.34804
247453144	chr1:247453144:A:G	6.77856e-21	20.9103	-1.35977
247453277	chr1:247453277:G:A	6.79621e-31	-2.22026	-1.25249
247453421	chr1:247453421:T:C	5.15614e-21	20.6253	-1.34842
247453431	chr1:247453431:G:A	5.29499e-21	20.6573	-1.35376
247453500	chr1:247453500:C:T	5.63684e-21	20.715	-1.34898
247453537	chr1:247453537:C:T	2.04131e-18	26.3554	-1.09728
247453734	chr1:247453734:G:T	1.09378e-29	0.665473	-1.35978
247453784	chr1:247453784:T:C	1.9274e-30	-1.70473	-0.725634
247453803	chr1:247453803:T:C	6.405e-30	-6.80511e-10	-1.22945
247453832	chr1:247453832:G:A	4.35235e-18	26.8617	-0.846536
247453840	chr1:247453840:C:T	4.26531e-29	-6.80511e-10	0.666568
247453861	chr1:247453861:G:A	6.25363e-30	-6.80511e-10	-1.25337
247453941	chr1:247453941:A:G	1.19627e-29	-6.80511e-10	-0.604735
247454074	chr1:247454074:T:G	3.98481e-19	24.5288	-0.904412
247454210	chr1:247454210:C:T	6.4464e-30	-6.80511e-10	-1.22301
247454425	chr1:247454425:A:C	5.8022e-30	-6.80511e-10	-1.3283
247454449	chr1:247454449:C:T	4.29928e-22	18.143	-1.35044
247454453	chr1:247454453:A:G	4.62145e-22	18.0522	-1.18739
247454527	chr1:247454527:C:T	1.2723e-30	-1.76436	-1.08135
247454785	chr1:247454785:G:A	5.65286e-30	-6.80511e-10	-1.35437
247454834	chr1:247454834:T:C	4.19603e-22	18.1279	-1.35964
247454937	chr1:247454937:G:A	4.29148e-22	18.1501	-1.35935
247455143	chr1:247455143:T:C	4.33303e-22	18.1552	-1.35481
247455192	chr1:247455192:T:C	6.44645e-30	-6.80511e-10	-1.223
247455329	chr1:247455329:G:T	4.05991e-22	18.0949	-1.35955
247455337	chr1:247455337:C:T	5.84686e-30	-6.80511e-10	-1.32063
247455350	chr1:247455350:G:A	8.97694e-30	-6.80511e-10	-0.891874
247455375	chr1:247455375:C:T	8.7457e-30	-6.80511e-10	-0.91797
247455449	chr1:247455449:C:T	2.31809e-30	-2.24579	-3.54985e-10
247455596	chr1:247455596:C:T	1.10086e-15	32.4152	-0.86691
247455597	chr1:247455597:G:A	6.36153e-30	-6.80511e-10	-1.23626
247455716	chr1:247455716:G:T	4.89665e-22	18.0784	-1.15573
247455744	chr1:247455744:A:G	4.43282e-22	18.1822	-1.359
247455814	chr1:247455814:C:T	3.83721e-22	18.0364	-1.35748
247455853	chr1:247455853:T:C	7.20101e-22	18.5586	-1.25027
247455959	chr1:247455959:T:C	1.3316e-15	32.6039	-0.865311
247455975	chr1:247455975:A:G	5.71795e-30	-6.80511e-10	-1.34292
247455978	chr1:247455978:A:G	6.23564e-22	18.4543	-1.2899
247456008	chr1:247456008:T:C	4.96281e-31	-2.42958	-1.35756
247456040	chr1:247456040:C:T	9.79971e-16	32.2984	-0.8664
247456205	chr1:247456205:C:A	1.1655e-15	32.421	-0.815584
247456231	chr1:247456231:T:A	9.70537e-30	-6.80511e-10	-0.813854
247456299	chr1:247456299:A:C	6.50231e-30	-6.80511e-10	-1.21437
247456685	chr1:247456685:C:T	1.31176e-30	-2.12221	-0.692954
247456833	chr1:247456833:C:T	5.66605e-30	-6.80511e-10	-1.35204
247456954	chr1:247456954:T:G	9.28843e-19	25.7936	-1.32294
247457028	chr1:247457028:AGAG:A	6.61042e-30	-6.80511e-10	-1.19789
247457179	chr1:247457179:TCTGA:T	6.6983e-30	-6.80511e-10	-1.18468
247457234	chr1:247457234:T:G	6.86696e-30	-6.80511e-10	-1.15981
247457284	chr1:247457284:C:G	5.68273e-30	-6.80511e-10	-1.3491
247457352	chr1:247457352:T:C	5.58111e-22	17.9695	-0.915969
247457537	chr1:247457537:C:T	4.50564e-16	31.6494	-0.994429
247457731	chr1:247457731:G:A	1.28914e-19	23.0255	-0.529622
247457769	chr1:247457769:C:G	6.10919e-30	-6.80511e-10	-1.27674
247457950	chr1:247457950:A:T	7.09525e-29	1.56479	-0.389314
247458021	chr1:247458021:G:A	1.99474e-22	17.2423	-1.21767
247458893	chr1:247458893:T:C	2.42285e-30	-2.20159	-3.54985e-10
247458926	chr1:247458926:A:G	1.06142e-21	18.6066	-0.910246
247458977	chr1:247458977:T:G	5.55599e-17	29.3501	-0.788105
247459055	chr1:247459055:A:G	3.27017e-22	17.4912	-0.972169
247459259	chr1:247459259:C:T	2.29191e-30	-0.906669	-1.35048
247459319	chr1:247459319:T:C	8.72521e-31	-1.95128	-1.27162
247459396	chr1:247459396:C:T	2.91909e-30	-0.737575	-1.27768
247459406	chr1:247459406:C:G	3.1843e-30	-0.582109	-1.34619
247459498	chr1:247459498:T:C	1.73731e-30	-1.84202	-0.692177
247459572	chr1:247459572:T:C	1.65753e-23	13.8593	-0.322402
247459633	chr1:247459633:C:T	6.40846e-30	-6.80511e-10	-1.22891
247459751	chr1:247459751:A:G	1.58089e-30	-1.60216	-1.02638
247459862	chr1:247459862:T:G	1.57535e-30	-1.94128	-0.690776
247459890	chr1:247459890:G:A	6.8045e-30	-6.80511e-10	-1.16895
247459931	chr1:247459931:C:G	1.71599e-30	-1.69469	-0.85185
247459967	chr1:247459967:T:C	1.56002e-30	-1.62463	-1.01721
247459991	chr1:247459991:A:G	2.0637e-30	-1.50145	-0.860581
247460013	chr1:247460013:C:T	3.58638e-30	-1.47991	-0.329476
247460022	chr1:247460022:A:G	2.15932e-30	-1.61521	-0.701532
247460064	chr1:247460064:T:C	8.49813e-30	-6.80511e-10	-0.946687
247460134	chr1:247460134:G:T	1.95711e-30	-1.80301	-0.612057
247460144	chr1:247460144:G:A	1.58643e-30	-1.77169	-0.853357
247460156	chr1:247460156:G:A	5.65303e-30	-6.80511e-10	-1.35434
247460342	chr1:247460342:C:G	2.49214e-30	-2.17339	-3.54985e-10
247460471	chr1:247460471:G:A	1.645e-30	-1.86187	-0.726921
247460570	chr1:247460570:C:T	8.61085e-30	-6.80511e-10	-0.93351
247460613	chr1:247460613:C:A	1.44308e-30	-1.79583	-0.923927
247460672	chr1:247460672:C:T	1.73455e-30	-1.83978	-0.696007
247460697	chr1:247460697:T:C	1.69424e-30	-1.80719	-0.752108
247460708	chr1:247460708:T:G	1.67063e-30	-1.80591	-0.767421
247460712	chr1:247460712:G:A	7.58254e-30	-6.80511e-10	-1.06068
247460756	chr1:247460756:G:A	8.745e-30	-6.80511e-10	-0.91805
247461161	chr1:247461161:G:T	1.83614e-30	-1.75518	-0.723685
247461270	chr1:247461270:AAAAC:A	1.84675e-30	-1.74721	-0.725891
247461301	chr1:247461301:A:G	1.76521e-30	-1.78658	-0.731687
247461374	chr1:247461374:A:C	1.86454e-30	-1.71495	-0.748563
247461379	chr1:247461379:T:C	1.92221e-30	-1.71073	-0.722332
247461596	chr1:247461596:A:G	1.74562e-30	-1.79862	-0.730807
247461808	chr1:247461808:T:C	1.72504e-30	-1.79761	-0.743674
247461982	chr1:247461982:C:T	1.70869e-30	-1.84922	-0.701591
247462000	chr1:247462000:G:A	1.74063e-30	-1.7818	-0.750486
247462022	chr1:247462022:G:A	1.60115e-30	-1.81086	-0.80495
247462323	chr1:247462323:C:G	1.76463e-30	-1.79335	-0.725239
247462327	chr1:247462327:G:A	1.68072e-30	-1.81905	-0.748261
247462383	chr1:247462383:C:T	1.5522e-30	-1.79283	-0.854023
247462401	chr1:247462401:A:G	1.44384e-30	-1.81468	-0.904544
247462435	chr1:247462435:A:G	1.51972e-30	-1.79502	-0.872984
247462488	chr1:247462488:C:T	5.12373e-31	-2.39929	-1.35595
247462534	chr1:247462534:G:A	1.58227e-30	-1.769	-0.858674
247462592	chr1:247462592:T:C	1.72163e-30	-1.82314	-0.72012
247462613	chr1:247462613:G:T	1.61201e-30	-1.81025	-0.798807
247462633	chr1:247462633:A:AG	1.51973e-30	-1.82807	-0.839926
247462636	chr1:247462636:A:G	1.46989e-29	-6.80511e-10	-0.39876
247462758	chr1:247462758:TTG:T	6.28131e-30	-1.24895	-3.54985e-10
247462846	chr1:247462846:T:C	1.56758e-30	-1.83251	-0.804492
247462900	chr1:247462900:A:T	1.74168e-30	-1.76268	-0.769005
247462960	chr1:247462960:A:G	1.35474e-30	-2.00713	-0.775785
247462972	chr1:247462972:C:T	1.65677e-30	-1.67894	-0.902723
247463095	chr1:247463095:TC:T	1.83943e-30	-1.70023	-0.77684
247463173	chr1:247463173:C:T	1.51541e-30	-1.82295	-0.847898
247463348	chr1:247463348:G:A	5.34589e-31	-2.44625	-1.26654
247463349	chr1:247463349:G:C	1.6501e-29	-6.80511e-10	-0.283113
247463449	chr1:247463449:T:G	1.52669e-30	-1.8464	-0.81703
247463510	chr1:247463510:G:A	1.55375e-30	-1.82537	-0.820494
247463542	chr1:247463542:G:C	1.54544e-30	-1.82986	-0.821362
247463611	chr1:247463611:A:G	1.65862e-30	-1.80197	-0.778579
247463626	chr1:247463626:A:G	1.6097e-30	-1.79867	-0.811813
247463661	chr1:247463661:C:T	3.76821e-30	-1.75993	-3.54985e-10
247463699	chr1:247463699:G:A	1.54089e-30	-1.8227	-0.831474
247463769	chr1:247463769:A:G	1.65905e-30	-1.7682	-0.812092
247463856	chr1:247463856:C:T	1.55813e-30	-1.81138	-0.83167
247463927	chr1:247463927:G:A	1.5738e-30	-1.8045	-0.828539
247463957	chr1:247463957:G:A	1.61347e-30	-1.79036	-0.81778
247463958	chr1:247463958:T:C	1.56082e-30	-1.8014	-0.839922
247464000	chr1:247464000:T:C	1.18657e-30	-1.55591	-1.35955
247464332	chr1:247464332:T:C	8.68067e-30	-6.80511e-10	-0.925434
247464500	chr1:247464500:T:C	3.58447e-30	-1.80992	-3.54985e-10
247464753	chr1:247464753:A:T	1.57507e-30	-2.06006	-0.572174
247465019	chr1:247465019:G:A	1.59462e-30	-2.06171	-0.558182
247465236	chr1:247465236:T:TTG	1.53497e-30	-2.03151	-0.62651
247465281	chr1:247465281:G:T	1.62604e-30	-2.05331	-0.547077
247465342	chr1:247465342:G:A	1.61821e-30	-2.0562	-0.549011
247465437	chr1:247465437:C:T	1.51365e-30	-2.06226	-0.609749
247465443	chr1:247465443:T:C	9.38083e-31	-2.13968	-1.01076
247465641	chr1:247465641:C:T	2.13486e-30	-1.78016	-0.547971
247465903	chr1:247465903:G:A	4.41301e-30	-2.03728	0.4353
247465955	chr1:247465955:T:C	7.42905e-27	5.82662	-3.54985e-10
247466106	chr1:247466106:C:A	6.01403e-30	-6.80511e-10	-1.29244
247466107	chr1:247466107:C:A	5.4693e-31	-2.4366	-1.25337
247466109	chr1:247466109:C:T	2.47541e-30	-2.07744	-0.102693
247466324	chr1:247466324:C:T	2.27926e-30	-2.08114	-0.181545
247466329	chr1:247466329:A:C	2.33277e-30	-2.08373	-0.155747
247466439	chr1:247466439:C:T	6.34415e-30	-6.80511e-10	-1.239
247466493	chr1:247466493:A:G	2.24297e-30	-2.08315	-0.195583
247466527	chr1:247466527:C:T	2.30749e-30	-2.08049	-0.169886
247466695	chr1:247466695:G:T	8.30931e-30	-6.80511e-10	-0.969156
247466729	chr1:247466729:C:T	5.63587e-30	-6.80511e-10	-1.35738
247467194	chr1:247467194:C:T	5.30221e-31	-2.43151	-1.28949
247467677	chr1:247467677:T:G	7.39309e-30	-6.80511e-10	-1.08599
247467716	chr1:247467716:T:C	5.7118e-30	-6.80511e-10	-1.344
247467721	chr1:247467721:AT:A	1.80213e-29	-6.80511e-10	-0.194977
247467910	chr1:247467910:T:C	1.52337e-30	-2.07491	-0.590698
247468077	chr1:247468077:A:G	3.11302e-29	-6.80511e-10	0.351645
247468090	chr1:247468090:C:T	5.93541e-30	-6.80511e-10	-1.3056
247468275	chr1:247468275:T:G	3.23982e-30	-1.91102	-3.54985e-10
247468309	chr1:247468309:A:G	1.00999e-29	-6.80511e-10	-0.774008
247468358	chr1:247468358:A:G	7.88745e-30	-6.80511e-10	-1.02126
247468422	chr1:247468422:T:A	1.40795e-30	-2.06525	-0.679144
247468629	chr1:247468629:CT:C	3.05517e-30	-2.02755	0.0578551
247468946	chr1:247468946:G:A	5.67718e-30	-6.80511e-10	-1.35008
247469021	chr1:247469021:T:C	1.71974e-30	-2.11591	-0.428453
247469072	chr1:247469072:G:A	1.41116e-30	-2.05951	-0.68261
247469089	chr1:247469089:GA:G	5.77886e-30	-6.80511e-10	-1.33233
247469102	chr1:247469102:G:C	5.78026e-30	-6.80511e-10	-1.33208
247469113	chr1:247469113:C:CAA	5.77919e-30	-6.80511e-10	-1.33227
247469366	chr1:247469366:G:A	1.84903e-30	-1.48917	-0.982705
247469451	chr1:247469451:G:A	6.1019e-30	-6.80511e-10	-1.27793
247469488	chr1:247469488:T:C	2.29505e-30	-2.21917	-0.0366103
247469570	chr1:247469570:T:C	2.53357e-30	-2.1569	-3.54985e-10
247469573	chr1:247469573:G:T	1.99977e-30	-2.3935	-3.54985e-10
247469723	chr1:247469723:G:A	1.00077e-30	-2.1539	-0.931862
247469974	chr1:247469974:T:G	9.05793e-30	-6.80511e-10	-0.882892
247470059	chr1:247470059:G:A	6.09072e-30	-6.80511e-10	-1.27977
247470135	chr1:247470135:A:G	2.69566e-24	12.3163	-0.595652
247470165	chr1:247470165:C:T	2.27947e-30	-2.26259	-3.54985e-10
247470184	chr1:247470184:A:G	6.18647e-30	-6.80511e-10	-1.26417
247470197	chr1:247470197:C:A	9.08318e-30	-6.80511e-10	-0.880108
247470428	chr1:247470428:G:T	8.17074e-31	-1.99583	-1.29273
247470610	chr1:247470610:T:C	6.46321e-30	-6.80511e-10	-1.22041
247470617	chr1:247470617:C:T	8.43924e-31	-1.96853	-1.28769
247470840	chr1:247470840:G:A	1.69648e-30	-2.09835	-0.459624
247470894	chr1:247470894:T:C	8.61161e-30	-6.80511e-10	-0.933422
247471613	chr1:247471613:C:T	7.64272e-30	-6.80511e-10	-1.05278
247471802	chr1:247471802:C:T	6.04764e-30	-6.80511e-10	-1.28686
247472281	chr1:247472281:T:C	1.33016e-29	-6.80511e-10	-0.498648
247472346	chr1:247472346:T:C	7.38774e-30	-6.80511e-10	-1.08671
247472407	chr1:247472407:G:A	6.20135e-30	-6.80511e-10	-1.26177
247473008	chr1:247473008:G:A	6.04093e-30	-6.80511e-10	-1.28797
247473216	chr1:247473216:G:A	8.68581e-31	-1.91905	-1.30837
247473278	chr1:247473278:A:T	1.73527e-30	-2.01711	-0.518262
247473362	chr1:247473362:T:C	7.14358e-30	-6.80511e-10	-1.12032
247473498	chr1:247473498:T:C	7.53621e-31	-2.0385	-1.33089
247474040	chr1:247474040:G:A	1.46501e-30	-1.66272	-1.04195
247474156	chr1:247474156:C:T	8.95288e-13	38.3036	-0.054249
247474202	chr1:247474202:C:T	3.36261e-30	-1.87382	-3.54985e-10
247474750	chr1:247474750:G:A	7.11064e-31	-2.40157	-1.02596
247474879	chr1:247474879:G:A	6.04093e-30	-6.80511e-10	-1.28797
247475013	chr1:247475013:A:C	2.40713e-12	39.3115	-0.0731076
247475180	chr1:247475180:C:T	6.23894e-27	5.65203	-3.54985e-10
247475435	chr1:247475435:T:A	6.47292e-30	-6.80511e-10	-1.21891
247475863	chr1:247475863:T:C	7.78285e-31	-1.98503	-1.35216
247476029	chr1:247476029:CAT:C	6.03779e-30	-6.80511e-10	-1.28849
247476117	chr1:247476117:T:C	1.4788e-29	-0.392715	-3.54985e-10
247476176	chr1:247476176:G:C	7.53507e-31	-2.01468	-1.35487
247476236	chr1:247476236:G:A	6.32398e-30	-6.80511e-10	-1.24218
247476386	chr1:247476386:G:C	6.003e-30	-6.80511e-10	-1.29427
247476399	chr1:247476399:C:G	7.58827e-30	-6.80511e-10	-1.05993
247476497	chr1:247476497:A:G	6.84974e-30	-6.80511e-10	-1.16232
247476755	chr1:247476755:A:G	7.71722e-31	-1.99852	-1.34714
247476841	chr1:247476841:A:C	7.56992e-31	-2.00552	-1.35942
247477794	chr1:247477794:G:A	5.82558e-30	-6.80511e-10	-1.32427
247477851	chr1:247477851:A:C	5.62253e-30	-6.80511e-10	-1.35975
247477921	chr1:247477921:G:A	8.08158e-30	-6.80511e-10	-0.996946
247478398	chr1:247478398:T:C	5.30066e-31	-2.39621	-1.32508
247478399	chr1:247478399:T:C	5.30278e-31	-2.39641	-1.32447
247478532	chr1:247478532:C:T	5.79055e-30	-6.80511e-10	-1.33031
247478533	chr1:247478533:C:T	9.10988e-31	-1.82425	-1.35551
247478601	chr1:247478601:C:T	4.97393e-31	-2.43308	-1.35183
247478815	chr1:247478815:C:T	7.37858e-30	-6.80511e-10	-1.08795
247478968	chr1:247478968:G:A	7.96181e-30	0.00376022	-1.01564
247478979	chr1:247478979:C:T	5.98872e-30	-6.80511e-10	-1.29665
247478999	chr1:247478999:C:A	1.0746e-28	1.59059	-3.54985e-10
247479004	chr1:247479004:T:C	6.16412e-30	-6.80511e-10	-1.26779
247479353	chr1:247479353:C:T	1.53662e-30	-1.32	-1.33695
247479749	chr1:247479749:CT:C	5.66951e-30	-6.80511e-10	-1.35143
247480027	chr1:247480027:T:C	5.64522e-30	-6.80511e-10	-1.35572
247480406	chr1:247480406:T:C	5.25858e-31	-2.39617	-1.33308
247480833	chr1:247480833:G:A	4.51527e-30	-1.57907	-3.54985e-10
247480947	chr1:247480947:T:C	6.36921e-30	-6.80511e-10	-1.23506
247481275	chr1:247481275:A:G	5.63385e-30	-6.80511e-10	-1.35774
247481395	chr1:247481395:T:A	1.88e-30	-1.93848	-0.516786
247481868	chr1:247481868:A:G	7.18947e-30	-6.80511e-10	-1.11392
247482177	chr1:247482177:A:G	6.27582e-30	-6.80511e-10	-1.24983
247482384	chr1:247482384:T:C	8.92002e-30	-6.80511e-10	-0.898235
247482482	chr1:247482482:C:T	1.90406e-30	-2.44255	-3.54985e-10
247483121	chr1:247483121:A:T	1.09104e-30	-2.41247	-0.586932
247483130	chr1:247483130:A:G	6.15195e-30	-6.80511e-10	-1.26976
247483231	chr1:247483231:C:T	6.28765e-30	-6.80511e-10	-1.24794
247483235	chr1:247483235:G:C	5.70723e-30	-6.80511e-10	-1.3448
247483321	chr1:247483321:T:C	6.6129e-30	-6.80511e-10	-1.19751
247483356	chr1:247483356:T:C	5.66074e-30	-6.80511e-10	-1.35298
247483417	chr1:247483417:T:C	6.60746e-30	-6.80511e-10	-1.19833
247483655	chr1:247483655:T:C	9.09882e-14	36.7291	-0.766158
247483849	chr1:247483849:C:T	5.50866e-31	-2.36323	-1.31956
247483905	chr1:247483905:C:T	1.09562e-30	-2.40268	-0.592531
247484168	chr1:247484168:T:C	5.87333e-30	-6.80511e-10	-1.31611
247484421	chr1:247484421:T:C	6.81555e-30	-6.80511e-10	-1.16733
247484491	chr1:247484491:C:T	7.24523e-31	-2.12789	-1.28089
247484852	chr1:247484852:T:A	6.28141e-30	-6.80511e-10	-1.24894
247485251	chr1:247485251:T:C	7.60632e-29	1.24503	-3.54985e-10
247485614	chr1:247485614:G:A	5.70672e-14	36.3183	-0.821829
247485638	chr1:247485638:T:C	8.08487e-30	-6.80511e-10	-0.996538
247485755	chr1:247485755:A:T	5.63105e-30	-6.80511e-10	-1.35824
247485896	chr1:247485896:G:T	1.63912e-30	-1.2823	-1.31007
247486302	chr1:247486302:A:G	7.14066e-30	-1.12073	-3.54985e-10
247486349	chr1:247486349:C:A	2.27756e-30	-1.83076	-0.432672
247486476	chr1:247486476:G:A	5.62531e-30	-6.80511e-10	-1.35926
247486758	chr1:247486758:A:T	7.99177e-30	-6.80511e-10	-1.00812
247487170	chr1:247487170:T:C	1.79219e-30	-1.81903	-0.684062
247488259	chr1:247488259:C:T	6.12694e-30	-6.80511e-10	-1.27384
247488523	chr1:247488523:C:T	5.63038e-30	-6.80511e-10	-1.35836
247488537	chr1:247488537:C:T	5.78869e-30	-6.80511e-10	-1.33063
247488664	chr1:247488664:A:G	6.14352e-30	-6.80511e-10	-1.27113
247488672	chr1:247488672:G:A	6.27437e-30	-6.80511e-10	-1.25006
247488788	chr1:247488788:A:G	1.46025e-29	-6.80511e-10	-0.405342
247488824	chr1:247488824:C:T	9.06756e-31	-1.83058	-1.35383
247488972	chr1:247488972:T:C	5.84057e-30	-6.80511e-10	-1.32171
247489319	chr1:247489319:A:G	6.617e-31	-2.40005	-1.09942
247489406	chr1:247489406:G:A	7.18361e-30	-6.80511e-10	-1.11473
247489709	chr1:247489709:T:G	8.28954e-19	24.3569	-3.54985e-10
247489897	chr1:247489897:A:AC	1.73333e-30	-1.86264	-0.673848
247490057	chr1:247490057:A:G	7.25376e-30	-6.80511e-10	-1.10501
247490110	chr1:247490110:T:C	4.29557e-24	13.5261	-1.33949
247490254	chr1:247490254:G:A	1.42798e-29	-6.80511e-10	-0.427687
247490300	chr1:247490300:C:G	5.80008e-30	-6.80511e-10	-1.32866
247490322	chr1:247490322:C:A	5.72277e-30	-6.80511e-10	-1.34208
247491137	chr1:247491137:G:A	5.76464e-30	-6.80511e-10	-1.33479
247491191	chr1:247491191:G:T	5.87646e-30	-6.80511e-10	-1.31558
247491196	chr1:247491196:G:A	8.35738e-21	21.1027	-1.34281
247491335	chr1:247491335:G:A	2.29045e-29	-6.80511e-10	0.044802
247491600	chr1:247491600:T:A	6.59121e-30	-6.80511e-10	-1.2008
247491674	chr1:247491674:G:A	7.26879e-30	-6.80511e-10	-1.10294
247491691	chr1:247491691:T:C	8.67813e-27	6.98015	-0.998124
247491800	chr1:247491800:G:A	1.76934e-25	8.997	-3.54985e-10
247491973	chr1:247491973:T:C	4.91126e-27	6.70672	-1.29396
247492063	chr1:247492063:G:C	7.03556e-30	-6.80511e-10	-1.13556
247492206	chr1:247492206:G:A	6.88869e-30	-6.80511e-10	-1.15665
247492427	chr1:247492427:C:T	4.17275e-27	6.59998	-1.35018
247492809	chr1:247492809:A:G	6.25905e-30	-6.80511e-10	-1.25251
247492813	chr1:247492813:T:A	2.37214e-30	-2.22274	-3.54985e-10
247492925	chr1:247492925:G:C	4.70451e-30	-1.53801	-3.54985e-10
247493674	chr1:247493674:C:T	6.89029e-31	-2.20007	-1.25894
247493680	chr1:247493680:C:A	6.53689e-28	4.75268	-1.35658
247493786	chr1:247493786:A:T	1.00036e-29	-6.80511e-10	-0.783591
247493866	chr1:247493866:C:T	6.92752e-30	-6.80511e-10	-1.15103
247494084	chr1:247494084:T:C	6.60979e-30	-6.80511e-10	-1.19798
247494137	chr1:247494137:A:C	6.60202e-30	-6.80511e-10	-1.19916
247494181	chr1:247494181:T:C	5.69723e-30	-6.80511e-10	-1.34655
247494218	chr1:247494218:T:C	7.45312e-30	-6.80511e-10	-1.0779
247494301	chr1:247494301:A:G	5.78098e-30	-6.80511e-10	-1.33196
247494401	chr1:247494401:AC:A	5.35876e-30	-0.553308	-0.854492
247494485	chr1:247494485:C:T	6.33302e-30	-6.80511e-10	-1.24076
247494954	chr1:247494954:A:G	1.00036e-29	-6.80511e-10	-0.783591
247495184	chr1:247495184:A:C	6.57741e-30	-6.80511e-10	-1.20289
247495826	chr1:247495826:G:T	6.48474e-30	-6.80511e-10	-1.21708
247495959	chr1:247495959:G:A	5.69665e-30	-6.80511e-10	-1.34665
247495984	chr1:247495984:T:C	1.85814e-30	-1.6062	-0.86076
247495985	chr1:247495985:T:C	1.9347e-30	-2.42658	-3.54985e-10
247495991	chr1:247495991:T:C	5.71396e-30	-6.80511e-10	-1.34362
247495992	chr1:247495992:G:A	6.90945e-31	-2.19548	-1.26075
247496005	chr1:247496005:G:A	5.62239e-30	-6.80511e-10	-1.35978
247496015	chr1:247496015:AGGGTTCTTATGG:A	1.6616e-29	-6.80511e-10	-0.27617
247496246	chr1:247496246:C:T	6.23708e-30	-6.80511e-10	-1.25602
247497202	chr1:247497202:A:G	6.71822e-30	-0.607732	-0.573978
247497234	chr1:247497234:T:C	7.04929e-30	-6.80511e-10	-1.13361
247497316	chr1:247497316:G:A	5.75549e-30	-6.80511e-10	-1.33638
247497323	chr1:247497323:C:T	5.7884e-30	-6.80511e-10	-1.33068
247498319	chr1:247498319:C:G	5.81853e-30	-6.80511e-10	-1.32548
247498554	chr1:247498554:G:T	8.80481e-30	-6.80511e-10	-0.911235
247498582	chr1:247498582:C:T	2.00685e-30	-2.38997	-3.54985e-10
247499132	chr1:247499132:T:C	5.86534e-30	-6.80511e-10	-1.31747
247499430	chr1:247499430:T:C	6.56171e-30	-6.80511e-10	-1.20528
247499596	chr1:247499596:A:T	6.25166e-30	-6.80511e-10	-1.25369
247499672	chr1:247499672:G:A	5.90517e-30	-6.80511e-10	-1.3107
247499922	chr1:247499922:G:C	7.37327e-30	-6.80511e-10	-1.08867
247500350	chr1:247500350:C:CTTCTTA	6.48979e-30	-6.80511e-10	-1.2163
247500677	chr1:247500677:T:C	6.09331e-30	-6.80511e-10	-1.27934
247501185	chr1:247501185:T:G	5.62805e-27	6.90669	-1.35771
247501260	chr1:247501260:A:G	9.25313e-30	-6.80511e-10	-0.861571
247501406	chr1:247501406:C:T	5.73505e-30	-6.80511e-10	-1.33994
247501471	chr1:247501471:G:A	1.5292e-27	5.4235	-1.17753
247501472	chr1:247501472:A:T	1.48724e-27	5.39612	-1.17798
247501479	chr1:247501479:T:C	6.68234e-30	-6.80511e-10	-1.18707
247501528	chr1:247501528:C:G	5.85892e-30	-6.80511e-10	-1.31857
247501722	chr1:247501722:T:C	5.91248e-30	-6.80511e-10	-1.30947
247501852	chr1:247501852:G:C	6.10455e-30	-6.80511e-10	-1.2775
247502038	chr1:247502038:G:T	1.33738e-27	5.4666	-1.35466
247502697	chr1:247502697:T:C	5.63939e-30	-6.80511e-10	-1.35676
247502863	chr1:247502863:A:G	5.99762e-30	-0.469814	-0.825355
247502867	chr1:247502867:C:T	6.40658e-30	-6.80511e-10	-1.22921
247502879	chr1:247502879:T:A	5.62577e-30	-6.80511e-10	-1.35918
247502890	chr1:247502890:CAAT:C	6.49935e-30	-6.80511e-10	-1.21483
247503499	chr1:247503499:G:A	6.38763e-30	-6.80511e-10	-1.23217
247503509	chr1:247503509:A:G	7.18305e-30	-6.80511e-10	-1.11481
247503675	chr1:247503675:T:C	5.16924e-30	-0.604538	-0.83927
247503904	chr1:247503904:G:A	2.39539e-30	-2.21299	-3.54985e-10
247504361	chr1:247504361:C:T	4.08045e-22	18.0736	-1.33326
247504473	chr1:247504473:T:C	6.39706e-30	-6.80511e-10	-1.23069
247504740	chr1:247504740:T:C	5.62958e-30	-6.80511e-10	-1.3585
247504743	chr1:247504743:A:G	6.58287e-30	-6.80511e-10	-1.20206
247505079	chr1:247505079:C:T	5.62779e-30	-6.80511e-10	-1.35882
247505721	chr1:247505721:A:G	6.64662e-30	-6.80511e-10	-1.19242
247506371	chr1:247506371:GGGTTAA:G	3.51605e-22	17.8014	-1.2099
247506489	chr1:247506489:G:A	9.2763e-30	-6.80511e-10	-0.85907
247506583	chr1:247506583:C:T	1.18381e-29	-6.80511e-10	-0.61521
247506605	chr1:247506605:T:C	1.85919e-30	-1.6419	-0.824493
247506716	chr1:247506716:C:T	6.15322e-30	-6.80511e-10	-1.26956
247506925	chr1:247506925:C:T	1.0129e-29	-6.80511e-10	-0.771134
247506934	chr1:247506934:GA:G	5.69633e-30	-6.80511e-10	-1.34671
247507230	chr1:247507230:C:T	1.45131e-29	-6.80511e-10	-0.411482
247507471	chr1:247507471:C:T	5.7215e-30	-6.80511e-10	-1.3423
247507561	chr1:247507561:C:T	5.9095e-30	-6.80511e-10	-1.30997
247507587	chr1:247507587:C:T	5.68927e-30	-6.80511e-10	-1.34795
247507655	chr1:247507655:A:G	9.47233e-31	-2.07445	-1.06629
247507871	chr1:247507871:C:T	6.4955e-30	-6.80511e-10	-1.21542
247508023	chr1:247508023:T:A	6.01298e-30	-6.80511e-10	-1.29261
247508258	chr1:247508258:A:G	1.49561e-29	-0.381415	-3.54985e-10
247508651	chr1:247508651:T:C	6.53664e-30	-6.80511e-10	-1.20911
247508893	chr1:247508893:T:G	5.6963e-30	-6.80511e-10	-1.34672
247509020	chr1:247509020:T:C	2.14119e-29	-0.0225863	-3.54985e-10
247509070	chr1:247509070:T:C	2.856e-21	20.0088	-1.3226
247509219	chr1:247509219:C:T	7.83096e-30	-0.27142	-0.757027
247509338	chr1:247509338:A:G	6.50593e-30	-6.80511e-10	-1.21382
247509493	chr1:247509493:T:G	7.80525e-30	-6.80511e-10	-1.03174
247509613	chr1:247509613:A:C	5.86534e-30	-6.80511e-10	-1.31747
247509776	chr1:247509776:T:C	8.90095e-30	-6.80511e-10	-0.900374
247510028	chr1:247510028:A:T	4.87703e-21	20.5468	-1.32557
247510235	chr1:247510235:A:G	7.23286e-30	-6.80511e-10	-1.1079
247510264	chr1:247510264:T:C	1.07198e-29	-6.80511e-10	-0.714439
247510371	chr1:247510371:TTG:T	6.50267e-30	-6.80511e-10	-1.21432
247510376	chr1:247510376:T:C	5.96402e-30	-6.80511e-10	-1.30079
247510712	chr1:247510712:G:A	1.78052e-30	-1.63892	-0.87071
247510792	chr1:247510792:T:A	5.68069e-30	-6.80511e-10	-1.34946
247510800	chr1:247510800:T:C	7.76133e-30	-6.80511e-10	-1.03738
247510984	chr1:247510984:G:T	5.89013e-30	-6.80511e-10	-1.31326
247511089	chr1:247511089:G:A	6.51045e-30	-6.80511e-10	-1.21312
247511090	chr1:247511090:G:T	2.89736e-27	6.23342	-1.3484
247511332	chr1:247511332:G:A	1.86601e-30	-1.60628	-0.856446
247511405	chr1:247511405:G:A	6.5478e-30	-6.80511e-10	-1.2074
247511493	chr1:247511493:T:C	2.09725e-30	-2.34591	-3.54985e-10
247511589	chr1:247511589:A:G	1.27446e-29	-6.80511e-10	-0.541427
247511616	chr1:247511616:C:T	6.4554e-30	-6.80511e-10	-1.22162
247511617	chr1:247511617:G:A	5.2744e-21	20.6337	-1.33413
247511867	chr1:247511867:G:C	5.8312e-30	-6.80511e-10	-1.32331
247511890	chr1:247511890:G:A	2.50458e-30	-2.16841	-3.54985e-10
247512000	chr1:247512000:C:T	9.75325e-31	-2.06943	-1.04209
247512659	chr1:247512659:G:A	7.97362e-30	-6.80511e-10	-1.01039
247512885	chr1:247512885:C:T	5.82165e-30	-6.80511e-10	-1.32495
247512987	chr1:247512987:G:T	1.07404e-29	-6.80511e-10	-0.712519
247513349	chr1:247513349:C:T	1.46012e-29	-6.80511e-10	-0.405426
247513650	chr1:247513650:G:A	8.59327e-30	-6.80511e-10	-0.935554
247513785	chr1:247513785:G:A	6.46401e-30	-6.80511e-10	-1.22028
247514343	chr1:247514343:A:T	2.09061e-29	-6.80511e-10	-0.046491
247514447	chr1:247514447:T:C	6.07316e-30	-6.80511e-10	-1.28265
247514480	chr1:247514480:GCTAT:G	2.914e-27	6.24556	-1.35481
247514638	chr1:247514638:A:C	1.88934e-30	-1.5844	-0.865906
247514736	chr1:247514736:TTTATG:T	1.91681e-30	-1.59362	-0.842252
247514844	chr1:247514844:A:G	5.94511e-30	-6.80511e-10	-1.30396
247515190	chr1:247515190:G:A	4.98783e-28	4.47332	-1.34768
247515241	chr1:247515241:T:C	5.64403e-30	-6.80511e-10	-1.35594
247515623	chr1:247515623:C:T	6.61115e-30	-6.80511e-10	-1.19777
247515653	chr1:247515653:C:T	5.77191e-30	-0.458403	-0.875126
247515955	chr1:247515955:C:G	9.33031e-30	-6.80511e-10	-0.853264
247516193	chr1:247516193:G:A	9.23937e-30	-6.80511e-10	-0.863059
247516908	chr1:247516908:T:C	6.27628e-30	-6.80511e-10	-1.24976
247516932	chr1:247516932:T:G	5.91807e-30	-6.80511e-10	-1.30852
247516991	chr1:247516991:A:C	5.51045e-31	-2.34838	-1.33409
247517151	chr1:247517151:CT:C	1.61632e-30	-1.81209	-0.794294
247517156	chr1:247517156:G:C	8.62311e-30	-6.80511e-10	-0.932087
247518507	chr1:247518507:C:T	6.30894e-30	-6.80511e-10	-1.24457
247518603	chr1:247518603:A:G	6.34341e-30	-6.80511e-10	-1.23912
247518859	chr1:247518859:C:T	5.68818e-30	-6.80511e-10	-1.34814
247519035	chr1:247519035:G:A	8.2018e-29	2.1169	-0.796497
247519768	chr1:247519768:C:T	1.09747e-21	19.0478	-1.31803
247519823	chr1:247519823:T:G	2.1359e-29	1.33466	-1.35972
247520042	chr1:247520042:T:G	7.38396e-30	-0.177644	-0.909579
247520103	chr1:247520103:G:A	1.34877e-29	-6.80511e-10	-0.484757
247521293	chr1:247521293:T:C	1.17999e-30	-2.00685	-0.914176
247521450	chr1:247521450:G:T	6.22036e-30	-6.80511e-10	-1.2587
247521823	chr1:247521823:A:G	9.44894e-30	-6.80511e-10	-0.84063
247521838	chr1:247521838:C:G	1.4227e-23	13.3841	-3.54985e-10
247521871	chr1:247521871:C:T	1.88297e-21	19.6129	-1.34332
247522098	chr1:247522098:G:A	5.62734e-30	-6.80511e-10	-1.3589
247522138	chr1:247522138:G:A	9.83115e-22	18.9419	-1.3222
247522391	chr1:247522391:G:A	5.63627e-30	-6.80511e-10	-1.35731
247522422	chr1:247522422:C:T	1.7637e-13	37.118	-0.49316
247522424	chr1:247522424:G:A	6.19907e-30	-6.80511e-10	-1.26213
247522455	chr1:247522455:C:T	5.60947e-29	1.70771	-0.767207
247522483	chr1:247522483:TGTG:T	1.91635e-29	1.22586	-1.35939
247522612	chr1:247522612:A:C	9.3448e-30	-6.80511e-10	-0.851712
247522688	chr1:247522688:C:G	3.64161e-22	17.8328	-1.20623
247523050	chr1:247523050:C:A	4.35597e-22	17.9682	-1.16252
247523219	chr1:247523219:C:T	1.14681e-22	16.6445	-1.17334
247523225	chr1:247523225:A:G	1.89849e-29	1.21644	-1.35933
247523382	chr1:247523382:G:T	1.02353e-29	-6.80511e-10	-0.760688
247523485	chr1:247523485:G:A	3.36146e-22	17.7285	-1.182
247523668	chr1:247523668:G:A	2.33044e-13	37.405	-0.501502
247524533	chr1:247524533:G:A	5.00364e-22	18.1236	-1.17924
247524708	chr1:247524708:C:T	6.88906e-22	18.448	-1.18391
247524735	chr1:247524735:CAAAGG:C	7.30311e-30	-6.80511e-10	-1.09823
247524837	chr1:247524837:C:T	5.54003e-22	18.2159	-1.1698
247524877	chr1:247524877:T:C	1.7441e-29	-0.227711	-3.54985e-10
247525041	chr1:247525041:G:A	1.31645e-21	19.2484	-1.33675
247525140	chr1:247525140:G:A	1.95824e-29	-6.80511e-10	-0.1119
247525412	chr1:247525412:C:CA	1.40671e-22	16.8349	-1.15946
247525629	chr1:247525629:G:A	5.11571e-22	18.1483	-1.18186
247525747	chr1:247525747:C:T	7.9333e-30	-6.80511e-10	-1.01546
247525849	chr1:247525849:G:A	5.89552e-30	-6.80511e-10	-1.31234
247525851	chr1:247525851:A:C	2.39449e-30	-2.21336	-3.54985e-10
247526230	chr1:247526230:C:T	1.02381e-22	16.512	-1.15433
247526316	chr1:247526316:C:T	1.02114e-29	-6.80511e-10	-0.763027
247526465	chr1:247526465:C:T	6.79325e-30	-6.80511e-10	-1.1706
247526667	chr1:247526667:A:G	5.76107e-30	-6.80511e-10	-1.33541
247526769	chr1:247526769:G:C	2.26168e-30	-2.27042	-3.54985e-10
247527115	chr1:247527115:T:G	3.89831e-22	17.8494	-1.15466
247527498	chr1:247527498:C:T	1.08416e-22	16.565	-1.15004
247527839	chr1:247527839:C:T	8.24069e-22	18.7583	-1.31504
247527998	chr1:247527998:C:G	5.07013e-29	1.84728	-1.00786
247528390	chr1:247528390:G:A	5.77343e-30	-6.80511e-10	-1.33327
247528473	chr1:247528473:C:T	9.20282e-30	-6.80511e-10	-0.867023
247528805	chr1:247528805:A:G	1.49325e-30	-1.32709	-1.35849
247529052	chr1:247529052:T:A	7.54552e-30	-6.80511e-10	-1.06558
247529187	chr1:247529187:G:C	5.74047e-30	-6.80511e-10	-1.33899
247529649	chr1:247529649:A:G	5.66072e-30	-6.80511e-10	-1.35298
247529677	chr1:247529677:A:C	1.19735e-29	0.681067	-1.28491
247529730	chr1:247529730:T:G	1.73101e-29	0.792289	-1.02753
247529731	chr1:247529731:T:G	2.39917e-30	-0.959663	-1.25175
247530480	chr1:247530480:C:T	6.33656e-30	-6.80511e-10	-1.2402
247530602	chr1:247530602:C:T	6.99571e-30	-6.80511e-10	-1.14124
247530664	chr1:247530664:T:C	1.028e-29	-6.80511e-10	-0.756336
247531248	chr1:247531248:C:G	8.51577e-31	-1.98897	-1.25823
247531253	chr1:247531253:T:C	6.73882e-30	-6.80511e-10	-1.17865
247531386	chr1:247531386:A:G	7.55045e-30	-1.06492	-3.54985e-10
247531647	chr1:247531647:G:C	1.02254e-29	-0.0850743	-0.676585
247532125	chr1:247532125:C:G	1.94698e-28	2.63138	-0.44646
247532454	chr1:247532454:T:C	6.5471e-30	-6.80511e-10	-1.20751
247532455	chr1:247532455:G:A	7.56385e-30	-6.80511e-10	-1.06315
247532574	chr1:247532574:G:C	5.67018e-30	-6.80511e-10	-1.35131
247532612	chr1:247532612:T:G	5.6226e-30	-6.80511e-10	-1.35974
247532656	chr1:247532656:T:C	6.79693e-30	-6.80511e-10	-1.17006
247532745	chr1:247532745:G:A	2.20775e-29	1.14758	-1.13955
247533015	chr1:247533015:G:A	8.14242e-30	-6.80511e-10	-0.989445
247533137	chr1:247533137:G:A	3.08082e-29	1.69405	-1.3528
247533215	chr1:247533215:C:T	6.63658e-30	-6.80511e-10	-1.19394
247534063	chr1:247534063:G:A	8.78555e-30	-6.80511e-10	-0.913425
247534145	chr1:247534145:A:G	6.94927e-30	-0.023338	-1.12456
247534146	chr1:247534146:T:C	5.66934e-30	-6.80511e-10	-1.35146
247534282	chr1:247534282:G:C	1.32828e-27	5.28151	-1.1764
247534511	chr1:247534511:A:G	6.25029e-30	-6.80511e-10	-1.2539
247534678	chr1:247534678:G:A	6.50112e-30	-6.80511e-10	-1.21456
247534862	chr1:247534862:T:C	7.86849e-27	5.7895	0.0945847
247534981	chr1:247534981:G:T	4.22077e-26	8.86216	-1.29834
247535076	chr1:247535076:C:G	1.60885e-29	-6.80511e-10	-0.30843
247535364	chr1:247535364:A:G	6.23881e-30	-6.80511e-10	-1.25574
247535418	chr1:247535418:G:T	5.81108e-30	-6.80511e-10	-1.32677
247535480	chr1:247535480:G:A	6.66108e-26	9.36284	-1.34275
247535938	chr1:247535938:G:A	6.08817e-30	-6.80511e-10	-1.28019
247536098	chr1:247536098:T:TC	6.16241e-30	-6.80511e-10	-1.26806
247536209	chr1:247536209:G:A	3.25893e-23	14.213	-3.54985e-10
247537044	chr1:247537044:C:T	6.62473e-30	-6.80511e-10	-1.19572
247537277	chr1:247537277:CTA:C	5.74838e-30	-6.80511e-10	-1.33761
247537289	chr1:247537289:G:A	2.69607e-29	1.02164	-0.813793
247537493	chr1:247537493:C:T	3.0052e-25	10.0836	-0.556885
247537604	chr1:247537604:A:G	7.8077e-31	-2.32936	-1.00465
247537707	chr1:247537707:G:A	6.3909e-30	-6.80511e-10	-1.23166
247537851	chr1:247537851:G:T	1.88229e-30	-2.45404	-3.54985e-10
247537936	chr1:247537936:T:C	9.86725e-30	-6.80511e-10	-0.797312
247538305	chr1:247538305:C:T	3.12347e-26	8.62252	-1.35976
247538363	chr1:247538363:C:T	9.6847e-30	-6.80511e-10	-0.815985
247538512	chr1:247538512:C:A	2.95208e-26	8.5647	-1.35839
247538715	chr1:247538715:C:T	5.67808e-30	-6.80511e-10	-1.34992
247538816	chr1:247538816:C:T	5.11242e-26	8.44549	-0.690005
247539202	chr1:247539202:G:A	7.15433e-30	-6.80511e-10	-1.11881
247539376	chr1:247539376:G:A	2.46051e-26	8.3836	-1.35942
247539388	chr1:247539388:A:G	6.02918e-27	5.49766	0.120175
247539732	chr1:247539732:ACT:A	1.65854e-28	2.74903	-0.724452
247539818	chr1:247539818:C:T	9.66049e-30	-6.80511e-10	-0.818489
247540135	chr1:247540135:A:G	1.57599e-25	10.1617	-1.28039
247540189	chr1:247540189:G:A	6.78124e-30	-6.80511e-10	-1.17237
247540251	chr1:247540251:T:G	8.64712e-30	-6.80511e-10	-0.929306
247540467	chr1:247540467:G:A	6.37016e-30	-6.80511e-10	-1.23491
247540811	chr1:247540811:A:G	6.68897e-30	-6.80511e-10	-1.18607
247541473	chr1:247541473:C:A	6.55404e-30	-6.80511e-10	-1.20645
247541758	chr1:247541758:T:C	8.8277e-26	9.54999	-1.24829
247541772	chr1:247541772:A:G	6.01984e-27	5.4495	0.166786
247541949	chr1:247541949:A:G	9.1964e-26	9.58878	-1.24616
247542180	chr1:247542180:G:A	9.75619e-30	-6.80511e-10	-0.808631
247542651	chr1:247542651:T:C	1.24418e-29	0.622968	-1.18844
247542908	chr1:247542908:G:A	1.31856e-25	9.81559	-1.11266
247543052	chr1:247543052:G:A	2.29231e-26	8.31283	-1.35947
247543124	chr1:247543124:T:A	1.01479e-29	-6.80511e-10	-0.769264
247543248	chr1:247543248:A:G	2.97884e-29	0.307588	-3.54985e-10
247543534	chr1:247543534:T:C	6.82223e-30	-6.80511e-10	-1.16635
247543554	chr1:247543554:A:G	3.27753e-26	8.66897	-1.35807
247543761	chr1:247543761:T:C	6.53263e-30	-6.80511e-10	-1.20972
247543890	chr1:247543890:A:G	8.2386e-30	-6.80511e-10	-0.977702
247544045	chr1:247544045:A:T	1.13074e-29	-6.80511e-10	-0.661079
247544286	chr1:247544286:C:T	4.39897e-25	9.90776	-3.54985e-10
247544634	chr1:247544634:A:G	1.09584e-25	9.77728	-1.25936
247544687	chr1:247544687:A:G	1.03539e-29	-6.80511e-10	-0.749166
247544875	chr1:247544875:A:G	1.07465e-29	-6.80511e-10	-0.711955
247545019	chr1:247545019:T:C	7.71491e-30	-6.80511e-10	-1.04338
247545118	chr1:247545118:G:A	6.41224e-30	-0.747192	-0.481132
247545733	chr1:247545733:G:A	1.61552e-29	-6.80511e-10	-0.304288
247545913	chr1:247545913:G:A	7.98055e-28	4.77469	-1.17905
247546192	chr1:247546192:C:T	5.64089e-30	-6.80511e-10	-1.35649
247546419	chr1:247546419:C:T	7.60455e-30	-6.80511e-10	-1.05779
247546458	chr1:247546458:A:C	7.11938e-30	-6.80511e-10	-1.12371
247546460	chr1:247546460:G:A	7.50115e-29	2.49611	-1.265
247546499	chr1:247546499:C:T	3.95097e-26	3.69645	3.80132
247546503	chr1:247546503:T:C	1.10871e-29	-6.80511e-10	-0.680748
247546640	chr1:247546640:T:C	2.03726e-28	3.01356	-0.783313
247546870	chr1:247546870:G:A	3.88529e-30	-1.72934	-3.54985e-10
247546949	chr1:247546949:AAAG:A	1.30374e-23	13.2968	-3.54985e-10
247547322	chr1:247547322:C:T	5.01442e-21	15.6514	3.59762
247547523	chr1:247547523:T:C	6.35497e-24	13.0558	-0.477616
247547565	chr1:247547565:G:A	4.72295e-21	15.0646	4.12452
247547648	chr1:247547648:G:A	3.61404e-21	15.063	3.85856
247548475	chr1:247548475:CCTT:C	4.03091e-29	-6.80511e-10	0.610044
247548799	chr1:247548799:T:G	3.39272e-29	-6.80511e-10	0.437685
247549616	chr1:247549616:A:G	7.45641e-30	-6.80511e-10	-1.07746
247550304	chr1:247550304:T:C	4.93043e-26	4.12911	3.59013
247550359	chr1:247550359:T:C	2.01755e-30	-2.38465	-3.54985e-10
247550412	chr1:247550412:T:C	6.79289e-30	-6.80511e-10	-1.17066
247550517	chr1:247550517:A:G	1.9023e-30	-2.44347	-3.54985e-10
247550654	chr1:247550654:A:AAC	5.62236e-30	-6.80511e-10	-1.35978
247550978	chr1:247550978:G:A	5.66459e-30	-6.80511e-10	-1.3523
247551121	chr1:247551121:G:A	1.98426e-30	-2.40129	-3.54985e-10
247551696	chr1:247551696:C:T	5.86212e-30	-6.80511e-10	-1.31802
247551810	chr1:247551810:C:T	8.5213e-30	-6.80511e-10	-0.943964
247552042	chr1:247552042:A:G	6.18191e-30	-6.80511e-10	-1.26491
247552385	chr1:247552385:G:A	2.27241e-27	5.41189	-0.769824
247552404	chr1:247552404:T:G	6.87201e-29	2.45804	-1.31453
247552695	chr1:247552695:C:T	5.74253e-30	-6.80511e-10	-1.33863
247552843	chr1:247552843:C:G	2.15972e-28	0.298533	1.99008
247553111	chr1:247553111:C:T	6.69438e-30	-6.80511e-10	-1.18526
247553139	chr1:247553139:G:A	6.6728e-30	-6.80511e-10	-1.18849
247553403	chr1:247553403:C:T	2.09323e-29	-6.80511e-10	-0.0452408
247553507	chr1:247553507:C:T	1.73667e-28	0.111152	1.95945
247553658	chr1:247553658:A:G	5.90355e-30	-6.80511e-10	-1.31098
247554094	chr1:247554094:G:T	6.10298e-30	-6.80511e-10	-1.27776
247554233	chr1:247554233:T:C	5.64781e-30	-6.80511e-10	-1.35526
247554955	chr1:247554955:G:A	1.56504e-28	1.21228	0.75427
247555172	chr1:247555172:A:G	5.62374e-30	-6.80511e-10	-1.35954
247555560	chr1:247555560:T:C	8.41496e-30	-6.80511e-10	-0.956522
247555604	chr1:247555604:C:T	2.4618e-30	-2.18564	-3.54985e-10
247555605	chr1:247555605:G:A	6.23413e-30	-6.80511e-10	-1.25649
247555753	chr1:247555753:G:C	6.51383e-30	-6.80511e-10	-1.21261
247556075	chr1:247556075:T:C	1.67499e-28	0.0803079	1.95413
247556352	chr1:247556352:A:G	4.25183e-29	-6.80511e-10	0.663402
247556467	chr1:247556467:G:A	0.776128	64.281	1.45654
247556573	chr1:247556573:G:A	5.70834e-30	-6.80511e-10	-1.34461
247556682	chr1:247556682:G:A	5.74744e-30	-6.80511e-10	-1.33778
247556885	chr1:247556885:A:G	2.57347e-29	-6.80511e-10	0.161308
247556908	chr1:247556908:G:A	6.09749e-30	-6.80511e-10	-1.27866
247557060	chr1:247557060:A:T	1.93024e-28	-6.80511e-10	2.17628
247557212	chr1:247557212:C:A	8.08235e-30	-0.99685	-3.54985e-10
247557506	chr1:247557506:T:C	8.02013e-30	-6.80511e-10	-1.00458
247557647	chr1:247557647:G:A	9.89626e-30	-6.80511e-10	-0.794376
247558487	chr1:247558487:G:A	5.2881e-31	-2.36687	-1.35679
247558721	chr1:247558721:G:C	2.06153e-30	-2.36308	-3.54985e-10
247558892	chr1:247558892:TTTTA:T	8.84622e-30	-6.80511e-10	-0.906543
247558897	chr1:247558897:T:TTTAA	5.65406e-31	-2.30049	-1.35626
247559286	chr1:247559286:G:A	0.223872	63.0095	1.48485
247559741	chr1:247559741:T:C	1.21857e-29	-0.403948	-0.18232
247559787	chr1:247559787:A:T	2.02676e-28	0.670058	1.55502
247560004	chr1:247560004:T:A	3.28022e-30	-1.47588	-0.422748
247560368	chr1:247560368:C:T	1.07957e-28	2.81613	-1.22093
247560385	chr1:247560385:T:TA	5.21752e-31	-2.38079	-1.3563
247560593	chr1:247560593:T:A	1.77189e-28	0.200183	1.8905
247560633	chr1:247560633:A:G	4.16149e-30	-1.66066	-3.54985e-10
247560698	chr1:247560698:A:C	6.5112e-30	-6.80511e-10	-1.21301
247560728	chr1:247560728:T:G	7.15165e-30	-6.80511e-10	-1.11919
247560908	chr1:247560908:T:A	1.19359e-29	-0.725882	0.118902
247561222	chr1:247561222:G:A	6.18281e-30	-6.80511e-10	-1.26476
247561352	chr1:247561352:T:C	2.39539e-28	0.478567	1.91362
247561418	chr1:247561418:C:T	5.67756e-30	-6.80511e-10	-1.35001
247561433	chr1:247561433:A:G	6.8524e-30	-6.80511e-10	-1.16193
247561732	chr1:247561732:G:A	6.36632e-29	-1.93638	3.00346
247561744	chr1:247561744:T:C	2.02497e-30	-2.38098	-3.54985e-10
247561910	chr1:247561910:C:T	1.9462e-30	-2.42065	-3.54985e-10
247562226	chr1:247562226:C:T	2.2614e-30	-2.27055	-3.54985e-10
247562246	chr1:247562246:G:A	2.49445e-29	-6.80511e-10	0.130122
247562652	chr1:247562652:G:A	2.41004e-30	-2.20689	-3.54985e-10
247562780	chr1:247562780:C:T	1.33189e-29	-6.80511e-10	-0.497349
247563226	chr1:247563226:T:C	5.72182e-30	-6.80511e-10	-1.34225
247563378	chr1:247563378:C:A	1.54058e-29	0.184928	-0.536714
247563868	chr1:247563868:C:G	1.03586e-28	-6.80511e-10	1.55387
247563988	chr1:247563988:A:G	1.21349e-29	-0.590448	-3.54985e-10
247564084	chr1:247564084:C:T	5.09608e-28	4.45618	-1.30907
247564179	chr1:247564179:G:T	3.58464e-30	-0.858205	-0.951669
247564259	chr1:247564259:A:G	6.54751e-30	-6.80511e-10	-1.20745
247564292	chr1:247564292:A:G	8.92445e-30	-6.80511e-10	-0.897738
247565077	chr1:247565077:C:T	2.25437e-29	1.19646	-1.16754
247565315	chr1:247565315:A:G	1.76726e-30	-1.1844	-1.3327
247565382	chr1:247565382:A:G	1.5302e-30	-1.31905	-1.34208
247565660	chr1:247565660:C:T	1.38026e-30	-1.42323	-1.34104
247565908	chr1:247565908:T:C	6.57721e-30	-6.80511e-10	-1.20292
247566098	chr1:247566098:G:T	3.52088e-30	-0.876303	-0.95152
247566311	chr1:247566311:C:T	1.3684e-30	-1.55024	-1.22265
247566390	chr1:247566390:G:A	2.15767e-29	-0.0559715	0.041055
247566591	chr1:247566591:G:A	6.8311e-30	-6.80511e-10	-1.16505
247566625	chr1:247566625:CATT:C	5.92046e-30	-6.80511e-10	-1.30812
247566878	chr1:247566878:A:G	3.65242e-29	0.511442	-3.54985e-10
247566923	chr1:247566923:A:T	1.28259e-30	-1.49774	-1.33991
247567231	chr1:247567231:A:G	2.2874e-29	-0.0674495	0.110919
247567232	chr1:247567232:C:T	9.79366e-30	-6.80511e-10	-0.804797
247567292	chr1:247567292:G:A	3.73993e-30	-0.787583	-0.979883
247567567	chr1:247567567:C:A	1.0135e-29	-6.80511e-10	-0.770535
247567867	chr1:247567867:T:C	1.0886e-29	-0.699053	-3.54985e-10
247568438	chr1:247568438:TC:T	1.0086e-28	-6.80511e-10	1.5272
247568669	chr1:247568669:T:G	2.92781e-29	-6.80511e-10	0.290307
247568710	chr1:247568710:G:A	1.01178e-29	-6.80511e-10	-0.77224
247568714	chr1:247568714:A:C	1.00833e-29	-6.80511e-10	-0.775651
247568981	chr1:247568981:A:T	1.3148e-29	0.716482	-1.22674
247569012	chr1:247569012:T:C	3.45091e-30	-0.901639	-0.946255
247569112	chr1:247569112:C:T	9.88239e-30	-6.80511e-10	-0.795778
247569139	chr1:247569139:C:T	1.30059e-29	0.72888	-1.25001
247570429	chr1:247570429:A:G	2.09088e-29	1.15941	-1.20577
247570524	chr1:247570524:A:C	1.72955e-29	-6.80511e-10	-0.236085
247570660	chr1:247570660:C:T	1.15718e-29	-6.80511e-10	-0.637958
247570711	chr1:247570711:A:G	6.84579e-30	-6.80511e-10	-1.1629
247570900	chr1:247570900:G:A	1.97084e-29	1.14447	-1.24996
247570950	chr1:247570950:T:C	2.44745e-29	1.3985	-1.2874
247570952	chr1:247570952:C:T	2.21613e-24	11.4656	0.0591014
247571052	chr1:247571052:C:T	2.24357e-29	-0.0910335	0.115156
247571104	chr1:247571104:G:A	8.16275e-30	-6.80511e-10	-0.986952
247571236	chr1:247571236:T:G	9.76802e-30	-6.80511e-10	-0.807419
247571289	chr1:247571289:T:C	6.44066e-30	-0.521635	-0.702267
247571346	chr1:247571346:C:A	1.23332e-29	-6.80511e-10	-0.574239
247571368	chr1:247571368:T:C	5.85291e-30	-6.80511e-10	-1.31959
247571866	chr1:247571866:A:G	3.28835e-30	-0.929997	-0.966151
247572151	chr1:247572151:C:G	9.4206e-30	-6.80511e-10	-0.843634
247572163	chr1:247572163:G:A	6.93949e-30	-6.80511e-10	-1.1493
247572387	chr1:247572387:C:T	2.90742e-29	-6.80511e-10	0.28332
247572437	chr1:247572437:T:C	5.91701e-30	-6.80511e-10	-1.3087
247572715	chr1:247572715:A:T	1.18952e-29	-6.80511e-10	-0.610399
247572732	chr1:247572732:G:C	6.69734e-31	-2.45006	-1.03734
247572828	chr1:247572828:C:A	2.12533e-30	-0.973568	-1.35904
247573045	chr1:247573045:C:T	2.67176e-29	-0.129498	0.328289
247573168	chr1:247573168:A:AG	1.18322e-29	-0.615709	-3.54985e-10
247573361	chr1:247573361:C:T	9.7248e-30	-6.80511e-10	-0.811854
247573539	chr1:247573539:A:G	2.60071e-30	-0.788773	-1.34197
247573546	chr1:247573546:G:A	6.04662e-30	-6.80511e-10	-1.28703
247573557	chr1:247573557:C:A	2.67017e-29	-0.0883377	0.286534
247573622	chr1:247573622:C:A	3.63653e-30	-1.03329	-0.762214
247573734	chr1:247573734:G:A	2.43135e-30	-0.942564	-1.25552
247573811	chr1:247573811:C:T	5.79346e-30	-6.80511e-10	-1.3298
247573919	chr1:247573919:G:T	4.36397e-30	-1.61315	-3.54985e-10
247574626	chr1:247574626:A:T	1.21197e-24	10.7081	0.21311
247574671	chr1:247574671:T:C	1.07339e-29	-6.80511e-10	-0.713123
247575190	chr1:247575190:TA:T	5.94662e-30	-6.80511e-10	-1.30371
247575337	chr1:247575337:A:G	2.89525e-30	-2.02346	-3.54985e-10
247576618	chr1:247576618:T:A	5.70942e-30	-6.80511e-10	-1.34442
247577423	chr1:247577423:A:T	1.05808e-29	-6.80511e-10	-0.727495
247577462	chr1:247577462:C:A	2.07097e-24	11.2742	0.182787
247577707	chr1:247577707:T:C	1.47859e-30	-2.1485	-0.546947
247578120	chr1:247578120:T:C	9.25335e-31	-2.17213	-0.992
247578211	chr1:247578211:ACTCAGAATAAGAGCAGGCTCTGCAACAGGTCCAGG:A	9.06431e-30	-6.80511e-10	-0.882188
247578316	chr1:247578316:T:C	1.4253e-30	-1.68554	-1.04661
247578368	chr1:247578368:T:G	3.47649e-24	11.6579	0.317075
247578607	chr1:247578607:C:T	9.29901e-30	-6.80511e-10	-0.856625
247578681	chr1:247578681:G:A	5.80029e-30	-6.80511e-10	-1.32862
247578747	chr1:247578747:A:T	5.99258e-30	-6.80511e-10	-1.29601
247579238	chr1:247579238:AG:A	1.44987e-29	-1.25163	0.839158
247579275	chr1:247579275:C:T	4.84765e-31	-2.45191	-1.35871
247579469	chr1:247579469:C:A	6.5667e-30	-6.80511e-10	-1.20452
247579471	chr1:247579471:C:T	1.21595e-30	-1.91111	-0.979896
247579579	chr1:247579579:A:G	6.71405e-31	-2.2897	-1.19522
247579597	chr1:247579597:T:C	2.23583e-24	11.4458	0.0877866
247579865	chr1:247579865:C:G	1.14884e-29	-6.80511e-10	-0.645197
247580314	chr1:247580314:C:T	1.21461e-30	-1.53319	-1.35892
247580674	chr1:247580674:TTA:T	3.48474e-29	1.71416	-1.24971
247581212	chr1:247581212:G:A	2.61396e-30	-0.872088	-1.25358
247581303	chr1:247581303:A:G	2.94167e-24	11.5254	0.282539
247581725	chr1:247581725:A:G	2.35084e-30	-0.988105	-1.24366
247581849	chr1:247581849:A:T	6.35916e-30	-6.80511e-10	-1.23664
247581925	chr1:247581925:C:T	2.94654e-30	-0.64912	-1.35678
247582338	chr1:247582338:A:T	5.95231e-30	-6.80511e-10	-1.30275
247582716	chr1:247582716:G:A	3.01775e-30	-1.98202	-3.54985e-10
247582753	chr1:247582753:C:G	7.80847e-31	-1.9885	-1.34541
247582763	chr1:247582763:C:A	6.32816e-30	-6.80511e-10	-1.24152
247583366	chr1:247583366:T:G	1.09479e-29	-1.35948	0.666092
247583810	chr1:247583810:T:C	3.3012e-30	-1.89225	-3.54985e-10
247584018	chr1:247584018:T:C	2.40239e-28	2.33549	0.0596138
247584116	chr1:247584116:G:T	2.12731e-29	1.28477	-1.31386
247584460	chr1:247584460:G:A	1.21576e-30	-2.01402	-0.877146
247584933	chr1:247584933:C:T	1.88511e-30	-1.21962	-1.23292
247585383	chr1:247585383:A:C	5.10084e-29	2.11062	-1.26516
247585755	chr1:247585755:A:G	2.90406e-30	-0.666946	-1.35348
247585913	chr1:247585913:G:A	5.74376e-30	-6.80511e-10	-1.33842
247586102	chr1:247586102:G:C	6.7e-30	-6.80511e-10	-1.18442
247586159	chr1:247586159:C:T	5.58443e-29	-6.80511e-10	0.936035
247586445	chr1:247586445:TTTG:T	8.67531e-31	-1.99419	-1.23445
247586497	chr1:247586497:A:T	8.5434e-30	-6.80511e-10	-0.941374
247586612	chr1:247586612:T:C	9.83524e-30	-6.80511e-10	-0.800561
247586668	chr1:247586668:T:C	4.35902e-29	1.15272	-0.464417
247586850	chr1:247586850:C:T	1.56038e-28	1.96356	-3.54985e-10
247586875	chr1:247586875:G:T	1.17259e-29	0.54877	-1.1735
247586951	chr1:247586951:G:A	6.78686e-30	-6.80511e-10	-1.17154
247587109	chr1:247587109:G:A	5.66149e-30	-6.80511e-10	-1.35285
247587124	chr1:247587124:A:T	1.23331e-29	-6.80511e-10	-0.574244
247587287	chr1:247587287:A:G	1.2498e-28	-6.80511e-10	1.74162
247587295	chr1:247587295:T:G	2.19201e-30	-2.30172	-3.54985e-10
247587614	chr1:247587614:C:T	8.91165e-30	-6.80511e-10	-0.899173
247587649	chr1:247587649:A:G	5.62584e-30	-6.80511e-10	-1.35916
247587700	chr1:247587700:T:C	2.765e-30	-2.06949	-3.54985e-10
247587730	chr1:247587730:C:A	5.0493e-29	1.24394	-0.408638
247588172	chr1:247588172:G:A	9.09846e-30	-6.80511e-10	-0.878428
247588429	chr1:247588429:C:G	7.40661e-31	-2.06213	-1.32461
247588634	chr1:247588634:T:G	5.64289e-30	-6.80511e-10	-1.35614
247588717	chr1:247588717:G:C	8.81092e-31	-2.26697	-0.946157
247588807	chr1:247588807:A:G	6.93545e-31	-2.09555	-1.35692
247588859	chr1:247588859:T:C	6.67379e-31	-2.40871	-1.08222
247589405	chr1:247589405:C:T	6.31954e-28	-6.80511e-10	3.36228
247589420	chr1:247589420:G:A	9.32635e-30	-6.80511e-10	-0.853689
247589782	chr1:247589782:C:T	7.57155e-30	-6.80511e-10	-1.06214
247589831	chr1:247589831:G:A	6.10818e-30	-6.80511e-10	-1.2769
247589847	chr1:247589847:G:A	6.11023e-30	-6.80511e-10	-1.27657
247589905	chr1:247589905:G:T	9.4633e-31	-2.29778	-0.843914
247590032	chr1:247590032:A:G	8.8518e-31	-2.30308	-0.905413
247590080	chr1:247590080:T:C	6.10952e-30	-6.80511e-10	-1.27668
247590094	chr1:247590094:T:G	7.93075e-30	-6.80511e-10	-1.01579
247590133	chr1:247590133:C:T	6.19074e-30	-6.80511e-10	-1.26348
247590236	chr1:247590236:A:AT	6.8413e-28	4.65097	-1.20935
247590881	chr1:247590881:A:C	6.78195e-29	2.10244	-0.972127
247591266	chr1:247591266:T:C	1.3967e-29	-0.127559	-0.32228
247592072	chr1:247592072:T:C	8.04631e-30	-6.80511e-10	-1.00132
247592140	chr1:247592140:T:C	6.46617e-28	-6.80511e-10	3.38522
247592266	chr1:247592266:T:C	1.52271e-29	0.0105468	-0.374
247592504	chr1:247592504:C:T	5.89167e-28	-6.80511e-10	3.29218
247592840	chr1:247592840:C:T	8.68963e-28	-6.80511e-10	3.68077
247592841	chr1:247592841:G:A	5.80918e-30	-6.80511e-10	-1.32709
247592865	chr1:247592865:G:A	7.00138e-28	-6.80511e-10	3.46475
247592918	chr1:247592918:C:T	1.63862e-29	0.0408301	-0.330923
247593034	chr1:247593034:C:A	6.65192e-28	-6.80511e-10	3.41354
247593261	chr1:247593261:T:C	9.36222e-30	-6.80511e-10	-0.84985
247593363	chr1:247593363:G:A	7.49266e-30	-6.80511e-10	-1.07261
247593485	chr1:247593485:C:T	7.70438e-30	0.298208	-1.34295
247593569	chr1:247593569:T:A	6.75892e-28	-6.80511e-10	3.4295
247593924	chr1:247593924:T:C	1.77287e-29	0.0808846	-0.292233
247594091	chr1:247594091:T:C	5.81517e-30	-6.80511e-10	-1.32606
247594105	chr1:247594105:G:T	5.76576e-30	-6.80511e-10	-1.3346
247594200	chr1:247594200:C:T	6.09289e-30	-6.80511e-10	-1.27941
247594657	chr1:247594657:A:G	2.39784e-29	-6.80511e-10	0.0906196
247594684	chr1:247594684:T:C	7.7222e-30	0.300593	-1.34303
247594751	chr1:247594751:C:T	5.41315e-31	-2.36408	-1.3362
247594896	chr1:247594896:C:T	6.53851e-30	-6.80511e-10	-1.20882
247594911	chr1:247594911:C:T	7.27989e-30	-6.80511e-10	-1.10142
247595126	chr1:247595126:C:T	6.93394e-30	0.0744467	-1.22455
247595345	chr1:247595345:A:G	1.51294e-29	-0.066339	-0.303553
247595769	chr1:247595769:A:G	3.55768e-28	-6.80511e-10	2.78775
247595885	chr1:247595885:G:A	1.17409e-30	-2.28143	-0.644612
247596108	chr1:247596108:G:A	4.59382e-29	0.740764	-3.54985e-10
247596162	chr1:247596162:C:T	6.03086e-30	-6.80511e-10	-1.28964
247596393	chr1:247596393:T:C	7.34996e-30	-6.80511e-10	-1.09184
247596806	chr1:247596806:A:G	1.50407e-30	-2.25384	-0.424517
247596887	chr1:247596887:G:A	2.61311e-28	-6.80511e-10	2.47918
247596917	chr1:247596917:A:G	5.641e-30	-6.80511e-10	-1.35647
247596956	chr1:247596956:G:A	1.60991e-30	-2.25954	-0.350817
247596983	chr1:247596983:G:A	1.27935e-29	-0.0778987	-0.459698
247597155	chr1:247597155:C:A	3.99965e-28	-6.80511e-10	2.90484
247597271	chr1:247597271:C:T	6.00488e-30	-6.80511e-10	-1.29396
247597508	chr1:247597508:A:G	1.56654e-29	0.0768497	-0.41193
247597941	chr1:247597941:A:C	5.99622e-30	-6.80511e-10	-1.2954
247598004	chr1:247598004:T:C	1.26929e-30	-2.2881	-0.559976
247598077	chr1:247598077:A:G	1.32377e-29	-0.121546	-0.381915
247598187	chr1:247598187:G:A	5.91453e-30	-6.80511e-10	-1.30912
247598259	chr1:247598259:C:A	1.45551e-29	-0.0783174	-0.33027
247598354	chr1:247598354:T:C	4.82271e-29	1.51194	-0.722554
247598835	chr1:247598835:G:T	6.24229e-29	-6.80511e-10	1.0474
247598932	chr1:247598932:A:G	7.76143e-30	-6.80511e-10	-1.03737
247598947	chr1:247598947:T:G	2.12335e-28	0.692557	1.57908
247599175	chr1:247599175:G:A	6.13701e-30	-6.80511e-10	-1.2722
247599260	chr1:247599260:T:C	2.56824e-30	-0.992786	-1.15053
247599477	chr1:247599477:T:G	5.78706e-30	-6.80511e-10	-1.33091
247599607	chr1:247599607:A:G	5.76223e-30	-6.80511e-10	-1.33521
247599690	chr1:247599690:C:CG	3.93551e-29	-6.80511e-10	0.586092
247599717	chr1:247599717:A:G	1.57328e-29	0.605387	-0.936174
247599728	chr1:247599728:C:T	6.19317e-30	-6.80511e-10	-1.26309
247599872	chr1:247599872:C:T	1.7466e-29	0.781323	-1.0076
247600190	chr1:247600190:G:A	5.62729e-30	-6.80511e-10	-1.3589
247600272	chr1:247600272:T:C	7.047e-30	-6.80511e-10	-1.13393
247600297	chr1:247600297:G:A	1.07409e-29	-6.80511e-10	-0.712476
247600603	chr1:247600603:G:C	2.97927e-29	-6.80511e-10	0.307732
247600875	chr1:247600875:A:G	5.93507e-30	-6.80511e-10	-1.30565
247601040	chr1:247601040:G:A	5.90943e-30	-6.80511e-10	-1.30998
247601091	chr1:247601091:A:G	1.02808e-30	-2.13036	-0.928475
247601278	chr1:247601278:A:G	7.0263e-30	-6.80511e-10	-1.13687
247601279	chr1:247601279:A:G	5.6418e-30	-6.80511e-10	-1.35633
247601350	chr1:247601350:A:G	5.62234e-30	-6.80511e-10	-1.35978
247601636	chr1:247601636:G:C	1.45611e-29	-6.80511e-10	-0.408177
247601657	chr1:247601657:G:A	1.44077e-30	-1.52684	-1.19451
247601844	chr1:247601844:C:T	1.58962e-28	1.60057	0.381566
247602092	chr1:247602092:C:T	1.22057e-27	4.7661	-0.745559
247602248	chr1:247602248:AAAAC:A	1.07659e-28	-6.80511e-10	1.59244
247602521	chr1:247602521:T:C	7.71924e-30	-6.80511e-10	-1.04282
247602907	chr1:247602907:A:G	7.6539e-30	-6.80511e-10	-1.05132
247603123	chr1:247603123:C:T	2.23791e-29	1.24767	-1.22608
247603730	chr1:247603730:A:G	5.88622e-30	-6.80511e-10	-1.31392
247603970	chr1:247603970:C:G	6.69538e-30	-6.80511e-10	-1.18511
247604011	chr1:247604011:G:A	9.82577e-29	0.849272	0.651789
247604015	chr1:247604015:C:A	5.83123e-30	-6.80511e-10	-1.3233
247604108	chr1:247604108:T:C	9.30122e-30	-6.80511e-10	-0.856387
247604147	chr1:247604147:A:G	9.37428e-30	-6.80511e-10	-0.848563
247604548	chr1:247604548:G:A	6.9608e-30	-6.80511e-10	-1.14624
247604562	chr1:247604562:C:G	5.8769e-30	-6.80511e-10	-1.3155
247604610	chr1:247604610:A:G	5.78519e-30	-6.80511e-10	-1.33123
247604956	chr1:247604956:A:T	1.65929e-29	-6.80511e-10	-0.277559
247605155	chr1:247605155:T:A	6.13906e-30	-6.80511e-10	-1.27186
247605353	chr1:247605353:T:A	5.80984e-30	-6.80511e-10	-1.32698
247605506	chr1:247605506:A:G	6.71622e-30	-6.80511e-10	-1.18201
247605510	chr1:247605510:G:A	6.71737e-30	-6.80511e-10	-1.18184
247605646	chr1:247605646:C:T	7.97655e-30	-6.80511e-10	-1.01003
247605760	chr1:247605760:A:G	5.45933e-30	-2.28188	0.892675
247605915	chr1:247605915:T:G	7.14878e-31	-2.45404	-0.968137
247606123	chr1:247606123:G:A	9.36361e-29	-6.80511e-10	1.45288
247606357	chr1:247606357:G:A	6.74223e-30	-6.80511e-10	-1.17814
247606450	chr1:247606450:A:G	1.74782e-29	1.09812	-1.32369
247606484	chr1:247606484:C:A	6.46493e-30	-6.80511e-10	-1.22014
247606798	chr1:247606798:G:GA	9.02588e-30	-6.80511e-10	-0.886437
247606977	chr1:247606977:G:A	3.62355e-30	-1.79908	-3.54985e-10
247607515	chr1:247607515:T:C	6.56307e-30	-6.80511e-10	-1.20507
247607603	chr1:247607603:G:A	5.92415e-30	-6.80511e-10	-1.3075
247607713	chr1:247607713:AAAG:A	1.08557e-29	-6.80511e-10	-0.701844
247607749	chr1:247607749:C:T	1.36258e-30	-2.13264	-0.644509
247608290	chr1:247608290:C:T	1.60195e-29	-6.80511e-10	-0.312724
247608348	chr1:247608348:G:T	1.5549e-28	-6.80511e-10	1.96005
247608613	chr1:247608613:G:T	6.71769e-31	-2.26763	-1.21674
247608756	chr1:247608756:A:G	6.70644e-30	-6.80511e-10	-1.18346
247608850	chr1:247608850:C:T	6.72083e-30	-6.80511e-10	-1.18132
247609035	chr1:247609035:G:A	6.94896e-29	-6.80511e-10	1.15464
247609425	chr1:247609425:A:G	8.28256e-29	-6.80511e-10	1.3302
247609523	chr1:247609523:G:A	2.76678e-28	3.72674	-1.19042
247609524	chr1:247609524:G:A	2.49748e-30	-2.17125	-3.54985e-10
247609529	chr1:247609529:A:T	5.81634e-30	-6.80511e-10	-1.32586
247609627	chr1:247609627:A:T	6.9109e-30	-6.80511e-10	-1.15343
247609709	chr1:247609709:T:C	5.9449e-30	-6.80511e-10	-1.304
247609906	chr1:247609906:A:G	6.70859e-30	-6.80511e-10	-1.18314
247609944	chr1:247609944:A:G	8.11325e-29	-6.80511e-10	1.30955
247610012	chr1:247610012:T:C	2.79899e-30	-2.05727	-3.54985e-10
247610208	chr1:247610208:C:T	6.24836e-30	-6.80511e-10	-1.25421
247610438	chr1:247610438:C:T	6.7736e-30	-6.80511e-10	-1.1735
247610465	chr1:247610465:G:T	7.71659e-31	-2.3566	-0.989149
247610599	chr1:247610599:C:G	5.67681e-30	-6.80511e-10	-1.35014
247610799	chr1:247610799:A:AG	9.18143e-30	-6.80511e-10	-0.86935
247611000	chr1:247611000:C:T	2.00747e-30	-2.38966	-3.54985e-10
247611196	chr1:247611196:C:T	6.84263e-30	-6.80511e-10	-1.16336
247611331	chr1:247611331:C:T	5.73267e-30	-6.80511e-10	-1.34035
247611383	chr1:247611383:T:C	6.65887e-31	-2.28625	-1.20691
247611391	chr1:247611391:G:A	4.44433e-29	0.546804	0.160877
247611446	chr1:247611446:CAGA:C	5.74798e-30	-6.80511e-10	-1.33768
247611816	chr1:247611816:C:G	6.42683e-30	-6.80511e-10	-1.22605
247612096	chr1:247612096:G:A	9.4412e-30	-6.80511e-10	-0.841449
247612364	chr1:247612364:T:C	6.65535e-30	-6.80511e-10	-1.19111
247612564	chr1:247612564:G:A	9.44584e-30	-6.80511e-10	-0.840959
247612649	chr1:247612649:T:C	9.03027e-30	-6.80511e-10	-0.88595
247612664	chr1:247612664:C:T	9.71007e-31	-2.27016	-0.845791
247612996	chr1:247612996:A:G	6.5028e-30	-6.80511e-10	-1.2143
247613154	chr1:247613154:A:C	3.5929e-30	-1.80757	-3.54985e-10
247613273	chr1:247613273:A:G	5.94341e-30	-6.80511e-10	-1.30425
247614043	chr1:247614043:G:C	1.03004e-29	-6.80511e-10	-0.754352
247614291	chr1:247614291:A:G	6.25408e-30	-6.80511e-10	-1.2533
247614382	chr1:247614382:C:A	6.81507e-30	-6.80511e-10	-1.1674
247614527	chr1:247614527:G:A	6.06261e-30	-6.80511e-10	-1.28439
247614580	chr1:247614580:G:A	6.52542e-29	-6.80511e-10	1.09176
247614843	chr1:247614843:T:G	5.67067e-30	-6.80511e-10	-1.35123
247614870	chr1:247614870:C:T	6.78664e-31	-2.3967	-1.07747
247615115	chr1:247615115:A:G	6.05905e-30	-6.80511e-10	-1.28498
247615259	chr1:247615259:T:C	6.04109e-30	-6.80511e-10	-1.28795
247615586	chr1:247615586:A:G	7.72716e-31	-2.45236	-0.89202
247615632	chr1:247615632:T:C	9.66372e-30	-6.80511e-10	-0.818154
247615948	chr1:247615948:G:A	8.65998e-29	-6.80511e-10	1.37476
247616056	chr1:247616056:T:A	6.31514e-30	-6.80511e-10	-1.24358
247616058	chr1:247616058:A:G	8.20785e-30	-6.80511e-10	-0.981442
247616197	chr1:247616197:G:A	9.25357e-30	-6.80511e-10	-0.861523
247616217	chr1:247616217:T:C	9.27128e-30	-6.80511e-10	-0.859612
247616272	chr1:247616272:G:A	9.29777e-30	-6.80511e-10	-0.856758
247616404	chr1:247616404:G:C	6.60191e-30	-6.80511e-10	-1.19917
247616590	chr1:247616590:T:C	9.44857e-30	-6.80511e-10	-0.84067
247616901	chr1:247616901:C:T	6.25468e-30	-6.80511e-10	-1.2532
247617072	chr1:247617072:G:A	7.94679e-30	-6.80511e-10	-1.01376
247617114	chr1:247617114:G:T	1.44361e-29	-6.80511e-10	-0.416801
247617294	chr1:247617294:T:C	9.96184e-30	-6.80511e-10	-0.787771
247618413	chr1:247618413:C:G	7.54092e-30	-6.80511e-10	-1.06619
247618476	chr1:247618476:C:T	5.51748e-29	2.06436	-1.14038
247618752	chr1:247618752:C:T	6.58516e-30	-6.80511e-10	-1.20171
247618775	chr1:247618775:T:A	9.00527e-30	-6.80511e-10	-0.888723
247618807	chr1:247618807:A:T	5.75102e-30	-6.80511e-10	-1.33716
247618923	chr1:247618923:A:T	1.2141e-28	1.04058	0.672059
247619085	chr1:247619085:T:C	4.71264e-29	-6.80511e-10	0.7663
247619298	chr1:247619298:T:C	2.21919e-30	-1.55326	-0.736127
247619575	chr1:247619575:G:A	6.03392e-29	1.01345	-3.54985e-10
247620030	chr1:247620030:A:G	5.52819e-29	-6.80511e-10	0.925912
247620149	chr1:247620149:C:T	1.01932e-29	-6.80511e-10	-0.764809
247620187	chr1:247620187:G:A	3.67286e-28	3.529	-0.709391
247620465	chr1:247620465:C:T	5.69035e-30	-6.80511e-10	-1.34776
247620486	chr1:247620486:C:T	1.24355e-29	-6.80511e-10	-0.565978
247620499	chr1:247620499:C:T	5.64491e-30	-6.80511e-10	-1.35578
247620588	chr1:247620588:A:G	1.1071e-28	2.55299	-0.932605
247620726	chr1:247620726:A:T	5.63554e-30	-6.80511e-10	-1.35744
247620763	chr1:247620763:A:G	6.75986e-31	-2.45377	-1.02434
247620985	chr1:247620985:A:G	6.53871e-30	-6.80511e-10	-1.20879
247621527	chr1:247621527:G:A	8.60292e-30	-6.80511e-10	-0.934431
247621570	chr1:247621570:G:A	8.59362e-30	-6.80511e-10	-0.935512
247621602	chr1:247621602:A:G	1.75661e-29	-0.220564	-3.54985e-10
247621665	chr1:247621665:G:A	8.61271e-30	-6.80511e-10	-0.933294
247621711	chr1:247621711:C:T	8.60632e-30	-6.80511e-10	-0.934036
247621713	chr1:247621713:T:C	8.57794e-30	-6.80511e-10	-0.937339
247621728	chr1:247621728:G:C	8.54404e-30	-6.80511e-10	-0.941299
247621828	chr1:247621828:G:A	1.48409e-29	-6.80511e-10	-0.389144
247621841	chr1:247621841:T:C	1.63976e-28	-0.445787	2.45897
247621952	chr1:247621952:T:C	5.29344e-28	-0.120173	3.30528
247622037	chr1:247622037:A:G	1.40023e-29	-6.80511e-10	-0.447311
247622181	chr1:247622181:C:T	8.80043e-29	-6.80511e-10	1.39085
247622256	chr1:247622256:G:A	8.57807e-30	-6.80511e-10	-0.937323
247622904	chr1:247622904:C:T	5.63591e-30	-6.80511e-10	-1.35737
247623100	chr1:247623100:G:A	6.95643e-30	-6.80511e-10	-1.14687
247623103	chr1:247623103:T:C	1.32987e-29	-6.80511e-10	-0.498864
247623491	chr1:247623491:T:C	6.95544e-30	-6.80511e-10	-1.14701
247623646	chr1:247623646:AAATT:A	6.61199e-30	-6.80511e-10	-1.19765
247623680	chr1:247623680:C:T	6.61409e-30	-6.80511e-10	-1.19733
247623683	chr1:247623683:G:GAAAATTTAAGAAA	6.82318e-30	-6.80511e-10	-1.16621
247624063	chr1:247624063:G:A	6.61409e-30	-6.80511e-10	-1.19733
247624080	chr1:247624080:T:A	6.02048e-30	-6.80511e-10	-1.29137
247624105	chr1:247624105:A:G	8.96598e-30	-6.80511e-10	-0.893095
247624242	chr1:247624242:G:A	6.00459e-31	-2.44315	-1.15345
247624540	chr1:247624540:AT:A	1.52648e-30	-2.2035	-0.46007
247624684	chr1:247624684:A:G	7.06036e-30	-6.80511e-10	-1.13204
247624848	chr1:247624848:C:T	1.59908e-29	-6.80511e-10	-0.314518
247625189	chr1:247625189:G:A	1.30521e-27	2.23611	1.85147
247625283	chr1:247625283:T:A	6.47562e-30	-6.80511e-10	-1.21849
247625479	chr1:247625479:C:A	3.06612e-29	-6.80511e-10	0.336464
247625744	chr1:247625744:G:A	7.74397e-30	-6.80511e-10	-1.03962
247625924	chr1:247625924:G:A	3.11646e-28	3.82671	-1.17137
247626083	chr1:247626083:C:A	7.60115e-31	-2.44473	-0.916089
247626259	chr1:247626259:A:T	6.32941e-28	4.37171	-1.00786
247626345	chr1:247626345:T:C	1.20457e-29	-6.80511e-10	-0.597822
247626363	chr1:247626363:C:T	5.31914e-28	4.36063	-1.17068
247626641	chr1:247626641:T:C	4.44132e-29	1.94933	-1.24233
247626672	chr1:247626672:A:C	5.41151e-28	4.48151	-1.27435
247626704	chr1:247626704:A:G	7.14067e-28	2.35404	1.13041
247626993	chr1:247626993:C:T	4.07459e-30	-1.68176	-3.54985e-10
247627287	chr1:247627287:A:G	4.79273e-29	2.02558	-1.24242
247627321	chr1:247627321:T:C	6.60168e-30	-6.80511e-10	-1.19921
247627377	chr1:247627377:G:C	1.44646e-29	0.425822	-0.84065
247627601	chr1:247627601:G:A	6.00961e-30	-1.29317	-3.54985e-10
247627634	chr1:247627634:G:T	9.06065e-30	-6.80511e-10	-0.882592
247627671	chr1:247627671:G:C	1.06309e-29	-6.80511e-10	-0.722771
247627674	chr1:247627674:A:AT	4.0728e-29	-6.80511e-10	0.620382
247627853	chr1:247627853:G:A	4.87843e-28	4.30114	-1.19768
247627861	chr1:247627861:T:C	7.01787e-28	4.72894	-1.26184
247627903	chr1:247627903:T:C	3.87504e-29	-6.80511e-10	0.570608
247628057	chr1:247628057:G:A	5.7456e-28	3.52245	-0.255381
247628091	chr1:247628091:A:G	3.64352e-29	-6.80511e-10	0.509003
247628148	chr1:247628148:T:A	6.86662e-30	-6.80511e-10	-1.15986
247628263	chr1:247628263:T:A	2.37591e-29	0.11953	-0.0380955
247628268	chr1:247628268:T:C	1.78098e-29	-0.190839	-0.0159457
247628346	chr1:247628346:A:G	6.79435e-31	-2.365	-1.10803
247628387	chr1:247628387:G:A	6.80642e-30	-6.80511e-10	-1.16867
247628464	chr1:247628464:C:T	5.57827e-28	3.51833	-0.280811
247628645	chr1:247628645:C:A	9.08908e-31	-2.29298	-0.889062
247628672	chr1:247628672:T:C	4.13753e-29	1.83487	-1.19872
247628726	chr1:247628726:A:T	7.32542e-30	-6.80511e-10	-1.09518
247628757	chr1:247628757:G:T	6.42358e-30	-6.80511e-10	-1.22656
247628822	chr1:247628822:T:G	8.16323e-29	2.62835	-1.31266
247628886	chr1:247628886:G:A	2.98585e-30	-1.99265	-3.54985e-10
247629003	chr1:247629003:G:A	3.20577e-30	-0.732957	-1.18862
247629018	chr1:247629018:G:A	1.14825e-29	-6.80511e-10	-0.64571
247629462	chr1:247629462:A:G	1.87167e-28	3.50424	-1.35877
247629644	chr1:247629644:C:G	8.95316e-30	-6.80511e-10	-0.894526
247629748	chr1:247629748:G:A	4.37474e-29	-6.80511e-10	0.691898
247629772	chr1:247629772:C:A	1.41722e-28	3.18817	-1.32083
247629801	chr1:247629801:T:A	2.23193e-29	-0.122403	0.141323
247629920	chr1:247629920:G:C	3.96835e-29	-6.80511e-10	0.594402
247629970	chr1:247629970:A:T	5.99698e-30	-6.80511e-10	-1.29528
247630242	chr1:247630242:G:C	3.85398e-29	-6.80511e-10	0.56516
247630252	chr1:247630252:G:A	1.70771e-29	0.470277	-0.719074
247630349	chr1:247630349:A:T	5.02443e-28	3.07012	0.0628274
247630534	chr1:247630534:C:T	3.25149e-29	-6.80511e-10	0.395167
247630795	chr1:247630795:G:A	1.89553e-28	-0.246888	2.40502
247631178	chr1:247631178:C:T	5.65418e-30	-6.80511e-10	-1.35414
247631187	chr1:247631187:T:C	1.49838e-28	3.24613	-1.32311
247631691	chr1:247631691:A:G	9.16241e-30	-6.80511e-10	-0.871423
247631714	chr1:247631714:G:T	8.20537e-30	-6.80511e-10	-0.981743
247631921	chr1:247631921:G:A	1.1133e-29	0.476194	-1.15282
247632120	chr1:247632120:T:C	5.87253e-30	-6.80511e-10	-1.31625
247632137	chr1:247632137:G:A	5.96349e-30	-6.80511e-10	-1.30088
247632160	chr1:247632160:T:C	1.36001e-29	-0.609748	0.133291
247632179	chr1:247632179:G:A	5.63955e-30	-6.80511e-10	-1.35673
247632377	chr1:247632377:A:G	7.87104e-30	-6.80511e-10	-1.02334
247632591	chr1:247632591:C:T	3.66488e-29	0.109433	0.405414
247633017	chr1:247633017:C:T	3.28601e-29	0.405728	-3.54985e-10
247633063	chr1:247633063:T:C	2.25094e-30	-2.27518	-3.54985e-10
247633183	chr1:247633183:T:C	1.60584e-29	-0.635343	0.325041
247634287	chr1:247634287:A:G	8.05369e-30	-6.80511e-10	-1.0004
247634354	chr1:247634354:C:T	5.67394e-30	-6.80511e-10	-1.35065
247634488	chr1:247634488:G:A	1.4238e-29	-6.80511e-10	-0.430616
247635036	chr1:247635036:G:A	1.99667e-30	-2.39505	-3.54985e-10
247635100	chr1:247635100:C:A	6.41105e-30	-6.80511e-10	-1.22851
247635290	chr1:247635290:G:A	9.84031e-30	-6.80511e-10	-0.800046
247635433	chr1:247635433:T:C	6.12729e-30	-6.80511e-10	-1.27378
247635533	chr1:247635533:AG:A	2.11489e-29	-6.80511e-10	-0.0349468
247635711	chr1:247635711:A:C	7.20362e-30	-6.80511e-10	-1.11195
247635859	chr1:247635859:T:C	1.93935e-30	-2.42418	-3.54985e-10
247635935	chr1:247635935:T:A	8.11664e-30	-6.80511e-10	-0.992617
247636005	chr1:247636005:A:T	7.19893e-31	-2.27117	-1.14401
247636016	chr1:247636016:C:T	5.69489e-30	-6.80511e-10	-1.34696
247636118	chr1:247636118:T:G	1.04138e-29	0.109415	-0.852814
247636304	chr1:247636304:A:G	1.15054e-29	0.17977	-0.823484
247636329	chr1:247636329:G:C	4.34317e-29	-6.80511e-10	0.684657
247636341	chr1:247636341:G:A	7.37354e-30	-0.0272353	-1.0614
247636592	chr1:247636592:A:T	6.74843e-30	-0.130922	-1.0463
247636597	chr1:247636597:T:C	1.90761e-29	-6.80511e-10	-0.138099
247636621	chr1:247636621:TAG:T	9.87318e-30	-0.653765	-0.142945
247636719	chr1:247636719:G:A	9.79223e-31	-2.22968	-0.877844
247636867	chr1:247636867:G:A	2.02671e-28	3.02456	-0.799513
247636882	chr1:247636882:T:C	8.38076e-30	-6.80511e-10	-0.960595
247636946	chr1:247636946:G:A	4.04432e-29	0.314518	0.298847
247637240	chr1:247637240:C:G	7.74294e-29	-6.80511e-10	1.26283
247637518	chr1:247637518:T:C	5.62569e-30	-6.80511e-10	-1.35919
247637649	chr1:247637649:A:T	5.81418e-30	-6.80511e-10	-1.32623
247637651	chr1:247637651:A:G	1.32366e-28	2.98203	-1.183
247637819	chr1:247637819:C:T	5.68724e-29	0.154864	0.799413
247637905	chr1:247637905:A:G	1.44161e-28	3.04186	-1.15747
247638003	chr1:247638003:G:A	3.68801e-29	0.521139	-3.54985e-10
247638078	chr1:247638078:G:A	1.05099e-28	2.82117	-1.2528
247638276	chr1:247638276:C:G	2.17739e-30	-2.30841	-3.54985e-10
247638431	chr1:247638431:A:T	2.26114e-29	-6.80511e-10	0.0319207
247638515	chr1:247638515:C:T	1.42993e-28	3.06494	-1.18868
247638568	chr1:247638568:G:C	1.92092e-29	0.705942	-0.837086
247638887	chr1:247638887:G:A	1.43525e-30	-2.00228	-0.722913
247639368	chr1:247639368:C:T	1.11291e-30	-1.64042	-1.33914
247639481	chr1:247639481:T:C	1.12422e-28	2.24615	-0.610422
247639657	chr1:247639657:A:G	1.22559e-29	-6.80511e-10	-0.580524
247639662	chr1:247639662:G:A	5.69062e-30	-6.80511e-10	-1.34771
247639732	chr1:247639732:G:C	5.76853e-30	-6.80511e-10	-1.33412
247639765	chr1:247639765:G:C	9.79417e-31	-2.31086	-0.796467
247639850	chr1:247639850:T:A	4.58752e-30	-1.56319	-3.54985e-10
247639956	chr1:247639956:A:G	5.52575e-29	-6.80511e-10	0.925471
247639961	chr1:247639961:C:T	6.48419e-30	-2.25083	1.03367
247640037	chr1:247640037:C:T	5.2838e-31	-2.37031	-1.35416
247640311	chr1:247640311:C:T	8.75296e-30	-6.80511e-10	-0.91714
247640336	chr1:247640336:G:A	6.19e-31	-2.2376	-1.32859
247640553	chr1:247640553:C:T	9.01132e-30	-6.80511e-10	-0.888051
247640566	chr1:247640566:C:T	7.15039e-31	-2.40959	-1.01236
247640701	chr1:247640701:C:A	2.01043e-30	-1.02945	-1.35873
247640761	chr1:247640761:A:G	1.9438e-29	-6.80511e-10	-0.119301
247641095	chr1:247641095:A:C	5.92744e-30	-6.80511e-10	-1.30694
247641267	chr1:247641267:C:G	8.26562e-30	-6.80511e-10	-0.974428
247641340	chr1:247641340:A:G	8.91456e-30	-6.80511e-10	-0.898847
247641567	chr1:247641567:A:G	1.25633e-30	-1.50918	-1.34916
247641828	chr1:247641828:G:A	1.90864e-30	-2.44014	-3.54985e-10
247642272	chr1:247642272:C:G	7.2382e-30	-6.80511e-10	-1.10716
247642495	chr1:247642495:C:T	2.10797e-29	-0.0382215	-3.54985e-10
247642508	chr1:247642508:T:C	5.64621e-30	-6.80511e-10	-1.35555
247642802	chr1:247642802:A:AC	1.27402e-30	-1.5231	-1.32125
247642826	chr1:247642826:G:C	1.19549e-30	-1.5919	-1.31607
247642983	chr1:247642983:A:C	1.86598e-29	-6.80511e-10	-0.160162
247643172	chr1:247643172:C:T	6.08284e-30	-6.80511e-10	-1.28106
247643288	chr1:247643288:T:C	1.29484e-30	-1.50303	-1.32512
247643893	chr1:247643893:G:T	1.9304e-30	-2.42881	-3.54985e-10
247644610	chr1:247644610:A:G	1.96748e-30	-2.40978	-3.54985e-10
247644809	chr1:247644809:C:A	5.90512e-30	-6.80511e-10	-1.31071
247644919	chr1:247644919:G:A	6.64656e-31	-2.16263	-1.33239
247645020	chr1:247645020:C:G	1.93364e-30	-2.42713	-3.54985e-10
247645129	chr1:247645129:A:G	1.11696e-29	-6.80511e-10	-0.673341
247645161	chr1:247645161:C:T	5.63175e-30	-6.80511e-10	-1.35811
247645222	chr1:247645222:C:T	6.1852e-29	-6.80511e-10	1.03821
247645251	chr1:247645251:A:T	1.26723e-30	-2.39845	-0.451254
247645400	chr1:247645400:G:GCT	2.08257e-30	-1.64478	-0.708153
247645437	chr1:247645437:GGTTT:G	5.62232e-30	-6.80511e-10	-1.35979
247645708	chr1:247645708:G:A	9.17283e-30	-6.80511e-10	-0.870287
247645777	chr1:247645777:G:A	2.00521e-30	-2.39078	-3.54985e-10
247645784	chr1:247645784:G:T	5.84679e-30	-6.80511e-10	-1.32064
247646002	chr1:247646002:G:A	5.02161e-31	-2.43876	-1.33661
247646441	chr1:247646441:T:C	2.033e-30	-2.37702	-3.54985e-10
247646464	chr1:247646464:A:C	7.49618e-31	-2.01955	-1.35517
247646752	chr1:247646752:A:G	1.09216e-30	-1.85677	-1.1416
247646812	chr1:247646812:T:C	1.04118e-30	-1.88991	-1.15627
247646866	chr1:247646866:G:T	5.03693e-31	-2.4307	-1.34162
247646956	chr1:247646956:T:G	5.80587e-30	-6.80511e-10	-1.32766
247647035	chr1:247647035:C:T	5.63826e-30	-6.80511e-10	-1.35696
247647432	chr1:247647432:G:A	5.85289e-31	-2.40749	-1.21469
247647438	chr1:247647438:C:T	5.76542e-30	-6.80511e-10	-1.33466
247647753	chr1:247647753:C:T	1.23302e-29	-6.80511e-10	-0.574484
247647895	chr1:247647895:T:C	1.19482e-30	-2.12549	-0.783044
247647989	chr1:247647989:G:T	5.87028e-31	-2.30389	-1.31532
247647994	chr1:247647994:G:T	5.62439e-30	-6.80511e-10	-1.35942
247648170	chr1:247648170:C:T	2.99987e-29	0.745675	-0.431053
247648570	chr1:247648570:C:T	5.62301e-30	-6.80511e-10	-1.35967
247648812	chr1:247648812:G:C	5.87717e-30	-6.80511e-10	-1.31546
247648835	chr1:247648835:G:A	8.11148e-30	-6.80511e-10	-0.993253
247648861	chr1:247648861:T:A	3.32321e-29	1.05268	-0.635693
247649201	chr1:247649201:G:A	5.62982e-30	-6.80511e-10	-1.35845
247649242	chr1:247649242:C:T	5.93519e-30	-6.80511e-10	-1.30563
247649270	chr1:247649270:T:C	5.68898e-30	-6.80511e-10	-1.348
247649696	chr1:247649696:A:G	5.62532e-30	-6.80511e-10	-1.35926
247649878	chr1:247649878:A:G	5.62399e-30	-6.80511e-10	-1.35949
247649905	chr1:247649905:A:ATTCAAAGATT	5.8045e-30	-6.80511e-10	-1.3279
247649992	chr1:247649992:G:A	5.62441e-30	-6.80511e-10	-1.35942
247650081	chr1:247650081:T:C	5.62417e-30	-6.80511e-10	-1.35946
247650111	chr1:247650111:G:A	5.62436e-30	-6.80511e-10	-1.35943
247650126	chr1:247650126:T:G	5.63327e-30	-6.80511e-10	-1.35784
247650141	chr1:247650141:A:G	5.62399e-30	-6.80511e-10	-1.35949
247650163	chr1:247650163:G:A	1.4793e-28	2.39791	-0.4877
247650282	chr1:247650282:C:T	8.579e-30	-6.80511e-10	-0.937215
247650351	chr1:247650351:T:C	5.62237e-30	-6.80511e-10	-1.35978
247650404	chr1:247650404:T:G	7.46258e-31	-2.05855	-1.32067
247650609	chr1:247650609:A:G	5.62804e-30	-6.80511e-10	-1.35877
247650752	chr1:247650752:G:GTTA	5.62652e-30	-6.80511e-10	-1.35904
247650826	chr1:247650826:A:AG	5.62472e-30	-6.80511e-10	-1.35936
247650961	chr1:247650961:C:T	3.6803e-29	-6.80511e-10	0.519047
247651075	chr1:247651075:C:T	3.05059e-29	0.979166	-0.647779
247651087	chr1:247651087:T:A	5.6247e-30	-6.80511e-10	-1.35937
247651129	chr1:247651129:T:C	5.62456e-30	-6.80511e-10	-1.35939
247651162	chr1:247651162:A:G	5.62399e-30	-6.80511e-10	-1.35949
247651237	chr1:247651237:C:T	5.62242e-30	-6.80511e-10	-1.35977
247651254	chr1:247651254:A:G	5.63433e-30	-6.80511e-10	-1.35765
247651407	chr1:247651407:T:G	5.62439e-30	-6.80511e-10	-1.35942
247651430	chr1:247651430:G:A	3.63196e-30	-1.79676	-3.54985e-10
247651497	chr1:247651497:G:A	5.62439e-30	-6.80511e-10	-1.35942
247651575	chr1:247651575:G:A	5.62248e-30	-6.80511e-10	-1.35976
247651596	chr1:247651596:C:G	5.95535e-31	-2.36196	-1.24287
247651705	chr1:247651705:AT:A	5.62439e-30	-6.80511e-10	-1.35942
247651767	chr1:247651767:A:G	2.08132e-30	-1.11657	-1.23696
247651782	chr1:247651782:T:C	6.20544e-30	-6.80511e-10	-1.26111
247651848	chr1:247651848:C:G	6.01503e-31	-2.34528	-1.24958
247652055	chr1:247652055:T:C	6.08437e-31	-2.35995	-1.22345
247652198	chr1:247652198:C:T	5.15872e-31	-2.41607	-1.33236
247652362	chr1:247652362:G:A	6.0591e-31	-2.35367	-1.23389
247652388	chr1:247652388:C:CAAT	5.96503e-31	-2.36357	-1.23963
247652556	chr1:247652556:C:T	7.06175e-30	-6.80511e-10	-1.13184
247652571	chr1:247652571:T:C	2.01561e-30	-2.38561	-3.54985e-10
247652678	chr1:247652678:C:T	5.99501e-31	-2.36308	-1.23511
247652828	chr1:247652828:T:C	6.08676e-31	-2.35248	-1.23052
247652836	chr1:247652836:C:G	6.1096e-31	-2.35218	-1.22707
247652902	chr1:247652902:G:A	6.11785e-31	-2.35593	-1.22198
247652982	chr1:247652982:C:A	1.51007e-30	-1.39989	-1.27448
247652983	chr1:247652983:T:G	5.94675e-31	-2.3613	-1.24497
247653400	chr1:247653400:A:G	1.5324e-30	-1.36371	-1.29599
247653401	chr1:247653401:A:G	6.06148e-31	-2.36967	-1.2175
247653420	chr1:247653420:A:G	2.05932e-30	-2.36416	-3.54985e-10
247653447	chr1:247653447:G:T	1.91051e-30	-2.43916	-3.54985e-10
247653454	chr1:247653454:C:T	5.9775e-31	-2.3886	-1.21251
247653740	chr1:247653740:A:C	7.24263e-31	-2.06788	-1.34125
247653809	chr1:247653809:G:A	6.13591e-30	-6.80511e-10	-1.27237
247653825	chr1:247653825:T:C	5.64187e-30	-6.80511e-10	-1.35632
247653846	chr1:247653846:A:G	6.09969e-31	-2.33786	-1.24302
247654049	chr1:247654049:G:A	6.00674e-31	-2.35956	-1.23668
247654116	chr1:247654116:A:G	1.99792e-30	-1.14949	-1.24493
247654187	chr1:247654187:T:A	6.23782e-30	-6.80511e-10	-1.2559
247654362	chr1:247654362:T:C	1.08713e-30	-1.83632	-1.16668
247654384	chr1:247654384:G:A	5.87511e-31	-2.37423	-1.24417
247654394	chr1:247654394:T:G	1.35043e-30	-1.48078	-1.30533
247654699	chr1:247654699:G:T	4.05868e-29	0.796896	-0.179987
247654795	chr1:247654795:G:A	1.91092e-29	0.396073	-0.532438
247654951	chr1:247654951:G:C	2.02305e-30	-2.38193	-3.54985e-10
247655066	chr1:247655066:T:G	5.62253e-30	-6.80511e-10	-1.35975
247655171	chr1:247655171:CT:C	8.85313e-31	-2.42698	-0.781364
247655426	chr1:247655426:T:C	5.6948e-30	-6.80511e-10	-1.34698
247655512	chr1:247655512:AGTTT:A	9.45013e-31	-2.41524	-0.727846
247655559	chr1:247655559:C:T	1.99634e-30	-2.39522	-3.54985e-10
247655580	chr1:247655580:T:A	9.31941e-31	-2.41908	-0.737936
247655804	chr1:247655804:T:C	2.0875e-29	-6.80511e-10	-0.0479788
247656167	chr1:247656167:T:C	9.45389e-31	-2.44278	-0.699913
247656178	chr1:247656178:T:A	2.65855e-29	-6.80511e-10	0.193833
247656208	chr1:247656208:G:A	6.1325e-31	-2.34551	-1.23
247656230	chr1:247656230:C:A	6.03479e-31	-2.34912	-1.24246
247656270	chr1:247656270:C:T	1.29924e-29	0.512526	-1.03469
247656271	chr1:247656271:T:C	1.32584e-29	0.528924	-1.03082
247656352	chr1:247656352:A:G	1.05054e-30	-2.05376	-0.983471
247656407	chr1:247656407:G:A	1.75283e-30	-1.89936	-0.625945
247656467	chr1:247656467:A:G	5.77223e-30	-6.80511e-10	-1.33347
247656679	chr1:247656679:C:T	7.76721e-30	-6.80511e-10	-1.03662
247656974	chr1:247656974:G:A	1.65835e-30	-2.42597	-0.154736
247656975	chr1:247656975:C:A	1.61882e-30	-2.42574	-0.179097
247657082	chr1:247657082:A:G	1.67586e-30	-1.84571	-0.7245
247657122	chr1:247657122:G:A	1.74945e-30	-2.44179	-0.0854422
247657139	chr1:247657139:C:G	1.69806e-30	-1.77794	-0.779109
247657147	chr1:247657147:C:T	1.89058e-30	-2.44032	-0.00932765
247657420	chr1:247657420:T:C	1.48464e-30	-2.4434	-0.247964
247657638	chr1:247657638:G:A	2.01856e-30	-2.38415	-3.54985e-10
247657660	chr1:247657660:C:A	1.46986e-30	-2.44463	-0.256737
247657723	chr1:247657723:G:C	1.48963e-30	-2.44162	-0.246386
247657744	chr1:247657744:A:G	2.16923e-28	-6.80511e-10	2.29301
247657957	chr1:247657957:G:T	8.09187e-30	-6.80511e-10	-0.995673
247658073	chr1:247658073:A:C	1.57683e-30	-2.43535	-0.195766
247658347	chr1:247658347:T:C	1.52113e-30	-2.43771	-0.229372
247658358	chr1:247658358:A:G	1.58334e-30	-2.43628	-0.190718
247658525	chr1:247658525:AATTT:A	1.23096e-30	-1.8379	-1.04084
247658587	chr1:247658587:C:T	8.82601e-30	-6.80511e-10	-0.908829
247658596	chr1:247658596:T:C	2.36854e-30	-2.22426	-3.54985e-10
247658977	chr1:247658977:T:C	5.09515e-31	-2.42459	-1.33623
247659249	chr1:247659249:A:G	1.00338e-29	-6.80511e-10	-0.780578
247659548	chr1:247659548:T:G	9.16527e-31	-2.30547	-0.868231
247659606	chr1:247659606:A:G	6.10142e-30	-6.80511e-10	-1.27801
247659691	chr1:247659691:C:A	5.62241e-30	-6.80511e-10	-1.35977
247659710	chr1:247659710:C:T	2.22348e-28	-6.80511e-10	2.31771
247659819	chr1:247659819:G:C	1.50103e-30	-2.43924	-0.241143
247659974	chr1:247659974:G:A	1.47467e-30	-2.43919	-0.258908
247660004	chr1:247660004:C:A	1.55511e-30	-2.43097	-0.214018
247660341	chr1:247660341:T:C	3.36008e-29	0.311914	0.116103
247660409	chr1:247660409:C:G	1.59666e-30	-2.43171	-0.18691
247660564	chr1:247660564:G:A	1.71311e-30	-2.44363	-0.10459
247660637	chr1:247660637:A:G	5.68665e-30	-6.80511e-10	-1.34841
247660973	chr1:247660973:A:G	2.19693e-30	-2.45395	0.154477
247661356	chr1:247661356:A:G	5.62427e-30	-6.80511e-10	-1.35944
247661907	chr1:247661907:A:T	1.49811e-30	-2.44981	-0.232512
247661993	chr1:247661993:C:T	1.50595e-30	-2.44609	-0.231016
247662498	chr1:247662498:A:G	1.48501e-30	-2.44237	-0.248739
247662582	chr1:247662582:C:CT	6.03061e-30	-6.80511e-10	-1.28968
247662766	chr1:247662766:C:T	4.29886e-29	0.734961	-0.0605585
247662886	chr1:247662886:C:A	1.28386e-30	-1.80434	-1.03232
247662979	chr1:247662979:A:T	1.43131e-29	-6.80511e-10	-0.42536
247663095	chr1:247663095:T:C	2.02819e-30	-1.14819	-1.23121
247663111	chr1:247663111:AT:A	6.83685e-31	-2.36773	-1.09906
247663555	chr1:247663555:C:T	2.0996e-30	-2.34479	-3.54985e-10
247663655	chr1:247663655:A:G	1.52756e-30	-2.4474	-0.215461
247663658	chr1:247663658:C:T	1.08607e-29	-6.80511e-10	-0.701379
247663705	chr1:247663705:G:T	1.53804e-30	-2.44522	-0.210797
247663716	chr1:247663716:G:C	1.95253e-30	-2.41741	-3.54985e-10
247663730	chr1:247663730:C:T	1.52079e-30	-2.44305	-0.224253
247663737	chr1:247663737:T:C	1.04282e-29	-6.80511e-10	-0.74202
247663763	chr1:247663763:G:A	2.04002e-30	-2.37357	-3.54985e-10
247663792	chr1:247663792:G:A	5.63859e-30	-6.80511e-10	-1.3569
247663888	chr1:247663888:C:T	1.70892e-30	-2.44393	-0.10674
247663931	chr1:247663931:A:G	2.50258e-30	-0.934099	-1.23511
247664069	chr1:247664069:A:T	6.81606e-31	-2.42318	-1.04666
247664212	chr1:247664212:G:C	1.46063e-30	-2.44539	-0.262281
247664248	chr1:247664248:G:T	5.67657e-30	-6.80511e-10	-1.35019
247664283	chr1:247664283:T:G	1.43899e-30	-2.44169	-0.280901
247664521	chr1:247664521:T:G	1.46557e-30	-2.4461	-0.25819
247664573	chr1:247664573:GAT:G	5.64413e-30	-6.80511e-10	-1.35592
247664900	chr1:247664900:G:A	1.48732e-30	-2.44291	-0.246646
247665107	chr1:247665107:C:T	1.49498e-30	-2.44746	-0.236958
247665495	chr1:247665495:G:A	1.4469e-30	-1.84513	-0.871977
247665720	chr1:247665720:T:TA	1.5322e-28	2.40722	-0.461877
247665745	chr1:247665745:GTTATC:G	6.27397e-30	-6.80511e-10	-1.25012
247665918	chr1:247665918:A:G	5.62846e-30	-6.80511e-10	-1.3587
247665919	chr1:247665919:T:C	6.32241e-29	-6.80511e-10	1.06015
247666125	chr1:247666125:G:A	1.46101e-30	-2.43796	-0.269446
247666386	chr1:247666386:T:G	1.52706e-30	-2.44242	-0.220771
247666955	chr1:247666955:C:T	6.15523e-30	-6.80511e-10	-1.26923
247667710	chr1:247667710:C:T	5.62346e-30	-6.80511e-10	-1.35959
247667860	chr1:247667860:A:G	1.48272e-30	-2.44235	-0.250303
247667876	chr1:247667876:T:C	1.42126e-30	-2.44311	-0.291884
247667926	chr1:247667926:T:C	9.07639e-31	-2.17111	-1.01233
247668077	chr1:247668077:T:C	1.29203e-30	-2.44992	-0.380393
247668080	chr1:247668080:G:A	1.16526e-29	-6.80511e-10	-0.631006
247668148	chr1:247668148:T:C	1.47956e-30	-2.44642	-0.248375
247668230	chr1:247668230:A:T	2.14807e-30	-2.32197	-3.54985e-10
247668357	chr1:247668357:C:T	1.48942e-30	-2.44228	-0.245863
247668437	chr1:247668437:C:T	1.4582e-30	-2.44556	-0.263776
247668913	chr1:247668913:T:C	2.30642e-29	-6.80511e-10	0.0517478
247669150	chr1:247669150:G:A	8.14854e-30	-6.80511e-10	-0.988693
247669570	chr1:247669570:A:G	1.51163e-30	-2.43994	-0.233404
247669590	chr1:247669590:A:G	2.37708e-30	-2.22066	-3.54985e-10
247669711	chr1:247669711:A:C	6.94335e-30	-1.14875	-3.54985e-10
247669719	chr1:247669719:T:C	6.98051e-31	-2.38249	-1.06351
247669894	chr1:247669894:A:G	6.54358e-31	-2.35731	-1.15333
247670055	chr1:247670055:T:C	8.81823e-31	-2.2047	-1.0076
247670616	chr1:247670616:C:G	1.35532e-30	-1.76422	-1.01828
247670715	chr1:247670715:C:T	2.27635e-29	-6.80511e-10	0.0386267
247670824	chr1:247670824:C:T	1.42983e-30	-2.45174	-0.277236
247670915	chr1:247670915:A:G	1.43786e-30	-2.44811	-0.275268
247671373	chr1:247671373:A:G	6.79888e-31	-2.41771	-1.05466
247671732	chr1:247671732:C:T	1.469e-30	-2.44649	-0.255464
247671866	chr1:247671866:G:A	2.353e-29	-6.80511e-10	0.0717453
247672050	chr1:247672050:C:T	1.29718e-30	-1.87625	-0.950093
247672372	chr1:247672372:G:A	1.44534e-30	-2.44678	-0.271412
247672466	chr1:247672466:A:G	8.24507e-30	-6.80511e-10	-0.976917
247672477	chr1:247672477:C:G	2.1381e-30	-2.32662	-3.54985e-10
247672606	chr1:247672606:T:A	1.52572e-30	-2.44395	-0.220115
247672648	chr1:247672648:T:C	4.97822e-31	-2.42876	-1.35528
247672706	chr1:247672706:G:A	1.46582e-30	-2.45137	-0.252749
247672905	chr1:247672905:T:A	1.45056e-30	-2.4503	-0.264281
247673192	chr1:247673192:T:A	1.48138e-30	-2.4501	-0.243463
247673333	chr1:247673333:G:A	2.13445e-30	-2.32833	-3.54985e-10
247673511	chr1:247673511:C:T	5.29399e-31	-2.43852	-1.28403
247673535	chr1:247673535:C:T	8.21679e-30	-6.80511e-10	-0.980353
247673784	chr1:247673784:G:A	6.57994e-29	-6.80511e-10	1.10008
247673816	chr1:247673816:C:T	2.83897e-30	-2.32358	0.28049
247673981	chr1:247673981:A:G	5.93783e-30	-6.80511e-10	-1.30519
247674001	chr1:247674001:T:C	5.69396e-30	-6.80511e-10	-1.34713
247674229	chr1:247674229:T:A	1.91736e-30	-2.43558	-3.54985e-10
247674428	chr1:247674428:T:C	1.47104e-30	-2.44937	-0.251199
247674616	chr1:247674616:G:A	1.37518e-30	-2.45043	-0.317514
247674688	chr1:247674688:T:C	1.51121e-30	-2.44785	-0.225778
247674764	chr1:247674764:TTG:T	5.7687e-31	-2.39332	-1.24335
247674824	chr1:247674824:A:G	1.07045e-28	-6.80511e-10	1.58672
247674832	chr1:247674832:T:C	2.91817e-30	-2.29045	0.274879
247675085	chr1:247675085:C:T	5.40871e-31	-2.42211	-1.279
247675174	chr1:247675174:T:C	1.42403e-30	-2.45113	-0.281908
247675179	chr1:247675179:G:C	2.14157e-30	-2.32499	-3.54985e-10
247675326	chr1:247675326:G:A	4.94677e-31	-2.43319	-1.35719
247675568	chr1:247675568:C:G	1.53475e-30	-2.45055	-0.207617
247675934	chr1:247675934:C:T	8.39892e-30	-6.80511e-10	-0.958429
247676550	chr1:247676550:C:T	6.86656e-30	-6.80511e-10	-1.15987
247676649	chr1:247676649:G:A	5.07997e-30	-2.17838	0.717154
247676760	chr1:247676760:C:T	5.62794e-30	-6.80511e-10	-1.35879
247676833	chr1:247676833:T:A	5.73114e-31	-2.37257	-1.27063
247676895	chr1:247676895:G:T	5.73611e-31	-2.37947	-1.26287
247676934	chr1:247676934:T:G	4.83498e-30	-2.16751	0.656858
247677018	chr1:247677018:C:T	5.94823e-30	-6.80511e-10	-1.30344
247677220	chr1:247677220:G:A	5.62298e-30	-6.80511e-10	-1.35967
247677273	chr1:247677273:A:G	4.73294e-30	-2.16185	0.629866
247677320	chr1:247677320:G:A	4.65534e-30	-2.16096	0.612446
247677392	chr1:247677392:G:A	2.3989e-29	-6.80511e-10	0.0910629
247677430	chr1:247677430:G:C	4.84237e-30	-2.17196	0.662836
247677482	chr1:247677482:C:T	4.19842e-29	0.629347	0.0214124
247677504	chr1:247677504:A:AT	8.02246e-30	-6.80511e-10	-1.00429
247677527	chr1:247677527:A:T	4.45918e-30	-2.19172	0.60015
247677698	chr1:247677698:G:A	2.35459e-30	-2.23017	-3.54985e-10
247677802	chr1:247677802:G:A	5.16574e-30	-2.16274	0.718254
247677894	chr1:247677894:T:C	4.9706e-30	-2.14216	0.659164
247677966	chr1:247677966:T:C	5.62465e-30	-6.80511e-10	-1.35937
247677999	chr1:247677999:A:G	5.5854e-31	-2.38574	-1.28322
247678071	chr1:247678071:C:T	2.112e-30	-2.3389	-3.54985e-10
247678137	chr1:247678137:A:G	5.62298e-30	-6.80511e-10	-1.35967
247678386	chr1:247678386:G:A	4.52691e-29	0.747545	-0.0214536
247678557	chr1:247678557:C:A	3.46317e-30	-2.31388	0.469528
247678679	chr1:247678679:C:T	4.69354e-29	-6.80511e-10	0.762239
247678689	chr1:247678689:A:G	4.68054e-30	-2.18115	0.638034
247678754	chr1:247678754:C:T	4.71955e-30	-2.16559	0.630771
247678851	chr1:247678851:C:T	4.95422e-31	-2.43356	-1.35532
247678863	chr1:247678863:C:T	5.5548e-31	-2.40036	-1.2741
247678870	chr1:247678870:C:T	5.79509e-30	-6.80511e-10	-1.32952
247679144	chr1:247679144:T:C	5.16519e-30	-2.21121	0.766619
247679221	chr1:247679221:T:C	2.79406e-30	-1.73595	-0.323083
247679237	chr1:247679237:T:C	5.04882e-31	-2.42147	-1.34849
247679279	chr1:247679279:T:C	4.29962e-29	-2.13146	2.80604
247679355	chr1:247679355:T:C	5.5207e-31	-2.41726	-1.26335
247679477	chr1:247679477:G:A	4.8321e-31	-2.45432	-1.35951
247679639	chr1:247679639:C:G	1.22036e-29	-6.80511e-10	-0.584801
247679944	chr1:247679944:G:T	2.37017e-29	-6.80511e-10	0.0790155
247680074	chr1:247680074:T:G	8.38115e-30	-6.80511e-10	-0.960548
247680258	chr1:247680258:G:A	6.33073e-30	-1.24112	-3.54985e-10
247680301	chr1:247680301:G:A	5.62255e-30	-6.80511e-10	-1.35975
247680428	chr1:247680428:T:C	7.37846e-29	1.21462	-3.54985e-10
247680437	chr1:247680437:G:A	6.74409e-29	1.12472	-3.54985e-10
247681110	chr1:247681110:C:T	2.47486e-29	-6.80511e-10	0.122236
247681142	chr1:247681142:C:A	5.62325e-30	-6.80511e-10	-1.35962
247681340	chr1:247681340:T:G	1.95067e-30	-2.41836	-3.54985e-10
247681486	chr1:247681486:C:T	8.96673e-30	-6.80511e-10	-0.893012
247681520	chr1:247681520:AGAG:A	4.0128e-29	-2.05793	2.66348
247681540	chr1:247681540:C:T	1.38943e-30	-1.74804	-1.0096
247681723	chr1:247681723:C:G	5.62298e-30	-6.80511e-10	-1.35967
247681734	chr1:247681734:A:G	5.62298e-30	-6.80511e-10	-1.35967
247681822	chr1:247681822:A:G	7.12611e-30	-6.80511e-10	-1.12277
247681905	chr1:247681905:G:A	5.62352e-30	-6.80511e-10	-1.35958
247681953	chr1:247681953:T:A	5.62233e-30	-6.80511e-10	-1.35979
247681954	chr1:247681954:A:G	5.57433e-31	-2.39474	-1.27621
247682017	chr1:247682017:A:G	8.58721e-30	-6.80511e-10	-0.936259
247682068	chr1:247682068:T:A	5.6232e-30	-6.80511e-10	-1.35963
247682325	chr1:247682325:T:C	5.39582e-30	-2.18627	0.785361
247682330	chr1:247682330:T:C	5.62239e-30	-6.80511e-10	-1.35978
247682483	chr1:247682483:A:G	5.62325e-30	-6.80511e-10	-1.35962
247682495	chr1:247682495:T:G	5.62294e-30	-6.80511e-10	-1.35968
247682553	chr1:247682553:G:A	5.62589e-30	-6.80511e-10	-1.35915
247682579	chr1:247682579:C:T	5.55684e-30	-2.20361	0.832102
247682592	chr1:247682592:A:G	5.62245e-30	-6.80511e-10	-1.35977
247682680	chr1:247682680:C:T	2.11813e-30	-2.336	-3.54985e-10
247682851	chr1:247682851:C:T	5.11539e-31	-2.4053	-1.35156
247683012	chr1:247683012:A:T	2.28305e-29	-6.80511e-10	0.041565
247683046	chr1:247683046:A:T	5.62489e-30	-6.80511e-10	-1.35933
247683060	chr1:247683060:A:T	8.76382e-30	-6.80511e-10	-0.915901
247683088	chr1:247683088:G:GT	5.13659e-30	-2.19439	0.744246
247683096	chr1:247683096:A:G	8.85076e-30	-6.80511e-10	-0.90603
247683174	chr1:247683174:T:C	5.62237e-30	-6.80511e-10	-1.35978
247683459	chr1:247683459:G:A	4.37078e-30	-0.768062	-0.84353
247683483	chr1:247683483:T:C	3.1024e-30	-1.95436	-3.54985e-10
247684047	chr1:247684047:C:T	1.00789e-29	-6.80511e-10	-0.776093
247684194	chr1:247684194:A:G	7.60449e-31	-2.42413	-0.936249
247684198	chr1:247684198:T:C	5.65128e-30	-6.80511e-10	-1.35465
247684231	chr1:247684231:T:C	8.92434e-30	-6.80511e-10	-0.89775
247684234	chr1:247684234:C:T	2.33087e-30	-2.18258	-0.057712
247684237	chr1:247684237:A:G	5.86746e-30	-6.80511e-10	-1.31711
247684264	chr1:247684264:T:C	5.75646e-30	-6.80511e-10	-1.33621
247684615	chr1:247684615:T:C	8.81685e-31	-2.30087	-0.911579
247684894	chr1:247684894:C:T	8.09692e-31	-1.93805	-1.35958
247685036	chr1:247685036:T:C	8.39743e-30	-6.80511e-10	-0.958607
247685169	chr1:247685169:TA:T	8.90225e-31	-1.8836	-1.31921
247685183	chr1:247685183:T:G	8.9447e-31	-1.87909	-1.31896
247685191	chr1:247685191:G:A	8.75743e-31	-1.89776	-1.32146
247685201	chr1:247685201:TATG:T	8.77182e-31	-1.90392	-1.31366
247685429	chr1:247685429:A:G	2.31819e-30	-1.13582	-1.10993
247685532	chr1:247685532:C:T	9.22497e-31	-1.84536	-1.32184
247685557	chr1:247685557:TTTTA:T	9.30868e-31	-1.84277	-1.31541
247685609	chr1:247685609:C:T	3.78653e-30	-1.51583	-0.239258
247685610	chr1:247685610:G:A	1.62673e-29	-6.80511e-10	-0.297378
247685717	chr1:247685717:T:G	1.07272e-29	-6.80511e-10	-0.713751
247685984	chr1:247685984:C:G	9.33711e-31	-1.83958	-1.31554
247686042	chr1:247686042:A:C	1.09092e-29	-6.80511e-10	-0.696923
247686121	chr1:247686121:A:AT	9.97353e-30	-6.80511e-10	-0.786598
247686410	chr1:247686410:G:A	1.20245e-30	-1.97276	-0.929414
247686462	chr1:247686462:G:A	1.88688e-30	-2.45161	-3.54985e-10
247686510	chr1:247686510:G:A	4.27501e-30	-2.19525	0.5615
247686515	chr1:247686515:G:A	1.09123e-29	-6.80511e-10	-0.696645
247686622	chr1:247686622:T:G	3.2368e-30	-2.00219	0.0902393
247686695	chr1:247686695:A:G	9.26532e-31	-1.85271	-1.31013
247686850	chr1:247686850:A:C	6.60561e-31	-2.31167	-1.18953
247686856	chr1:247686856:G:A	9.38469e-31	-1.83904	-1.311
247686870	chr1:247686870:A:G	5.62254e-30	-6.80511e-10	-1.35975
247686910	chr1:247686910:A:C	1.27639e-30	-1.62341	-1.21909
247686941	chr1:247686941:G:A	9.00565e-31	-1.8755	-1.31576
247686979	chr1:247686979:A:G	9.29292e-31	-1.83727	-1.32259
247687091	chr1:247687091:CA:C	4.44534e-30	-2.16671	0.572032
247687110	chr1:247687110:A:G	7.85896e-30	-6.80511e-10	-1.02488
247693276	chr1:247693276:G:A	2.05175e-30	-1.5651	-0.802735
247693333	chr1:247693333:ATGT:A	8.65665e-31	-1.90302	-1.32777
247693346	chr1:247693346:T:C	9.04299e-31	-2.04028	-1.14685
247693357	chr1:247693357:A:G	7.0203e-30	-6.80511e-10	-1.13773
247693458	chr1:247693458:A:C	8.16156e-31	-1.9579	-1.33178
247693758	chr1:247693758:A:G	5.85764e-30	-6.80511e-10	-1.31879
247693836	chr1:247693836:T:A	8.56314e-29	-6.80511e-10	1.36352
247693915	chr1:247693915:C:T	6.98119e-30	-6.80511e-10	-1.14331
247693972	chr1:247693972:G:T	8.26685e-31	-1.92028	-1.35659
247694044	chr1:247694044:A:G	1.25948e-30	-1.99493	-0.860901
247694087	chr1:247694087:C:T	6.17272e-30	-6.80511e-10	-1.26639
247694171	chr1:247694171:G:T	9.13158e-30	-6.80511e-10	-0.874794
247694260	chr1:247694260:A:G	2.25121e-30	-2.32408	0.04901
247694311	chr1:247694311:C:G	5.66233e-30	-6.80511e-10	-1.3527
247694507	chr1:247694507:G:A	1.14328e-29	-6.80511e-10	-0.650047
247694519	chr1:247694519:C:T	8.42917e-31	-1.89898	-1.35844
247694550	chr1:247694550:T:C	4.11169e-29	-6.80511e-10	0.629886
247694569	chr1:247694569:A:G	7.40086e-30	-6.80511e-10	-1.08494
247694630	chr1:247694630:A:G	9.58651e-30	-6.80511e-10	-0.826176
247694689	chr1:247694689:T:C	8.16396e-31	-1.93092	-1.35847
247694728	chr1:247694728:A:C	6.68641e-30	-6.80511e-10	-1.18646
247694855	chr1:247694855:T:A	1.99747e-29	-6.80511e-10	-0.0920665
247695097	chr1:247695097:A:C	1.55706e-30	-1.29697	-1.34676
247695099	chr1:247695099:G:A	1.3701e-30	-1.78468	-0.986971
247695183	chr1:247695183:A:G	7.11154e-30	-6.80511e-10	-1.12481
247695199	chr1:247695199:A:G	7.23471e-30	-6.80511e-10	-1.10764
247695236	chr1:247695236:G:A	1.34634e-30	-1.80979	-0.979347
247695654	chr1:247695654:G:A	5.85149e-30	-6.80511e-10	-1.31984
247695882	chr1:247695882:T:C	7.1315e-30	-6.80511e-10	-1.12201
247695978	chr1:247695978:T:C	1.36476e-29	-6.80511e-10	-0.472968
247696208	chr1:247696208:G:A	4.54439e-30	-2.37871	0.806074
247696249	chr1:247696249:T:G	1.08035e-29	-6.80511e-10	-0.706662
247696715	chr1:247696715:C:T	1.89872e-28	-6.80511e-10	2.15982
247696981	chr1:247696981:G:A	7.69242e-30	-6.80511e-10	-1.0463
247697321	chr1:247697321:T:C	5.72655e-30	-6.80511e-10	-1.34142
247697406	chr1:247697406:C:T	6.07352e-31	-2.34032	-1.24486
247697425	chr1:247697425:G:A	8.42436e-31	-1.90183	-1.35617
247697672	chr1:247697672:A:C	9.73168e-30	-6.80511e-10	-0.811146
247697841	chr1:247697841:A:G	1.70226e-29	-6.80511e-10	-0.251989
247698087	chr1:247698087:A:G	6.99328e-30	-6.80511e-10	-1.14158
247698178	chr1:247698178:G:A	2.76805e-30	-0.805884	-1.26251
247698214	chr1:247698214:A:C	1.47537e-30	-1.95808	-0.739545
247698701	chr1:247698701:G:A	2.85792e-30	-1.24821	-0.788228
247699105	chr1:247699105:G:A	5.87866e-29	-6.80511e-10	0.987381
247699319	chr1:247699319:T:C	2.61195e-30	-0.792696	-1.33374
247699535	chr1:247699535:C:T	1.88184e-29	-6.80511e-10	-0.151696
247699597	chr1:247699597:C:T	1.06241e-28	1.57918	-3.54985e-10
247699893	chr1:247699893:A:G	1.01962e-29	-6.80511e-10	-0.764516
247700006	chr1:247700006:T:C	2.1765e-28	2.0918	0.204554
247700237	chr1:247700237:G:A	9.47016e-30	-6.80511e-10	-0.838387
247700257	chr1:247700257:G:A	8.71292e-30	-6.80511e-10	-0.921725
247700325	chr1:247700325:AAAAGAT:A	1.7863e-30	-1.65074	-0.855647
247700364	chr1:247700364:G:A	4.95045e-31	-2.45434	-1.3353
247700389	chr1:247700389:A:G	7.00185e-30	-6.80511e-10	-1.14036
247700595	chr1:247700595:C:T	4.13639e-28	2.93846	-3.54985e-10
247700672	chr1:247700672:T:C	3.82243e-30	-2.12224	0.376599
247700716	chr1:247700716:GCAATATGTCCCATATATCTATATATA:G	3.71701e-30	-2.15353	0.379921
247700763	chr1:247700763:T:C	2.41081e-29	-6.80511e-10	0.096015
247701256	chr1:247701256:C:A	5.17781e-31	-2.4542	-1.29053
247701831	chr1:247701831:T:C	6.641e-30	-6.80511e-10	-1.19327
247702007	chr1:247702007:C:T	1.43519e-30	-1.83045	-0.894787
247702031	chr1:247702031:G:A	8.34551e-31	-2.01065	-1.25675
247702109	chr1:247702109:G:T	6.91332e-30	-6.80511e-10	-1.15308
247702110	chr1:247702110:A:G	6.5345e-30	-6.80511e-10	-1.20944
247702115	chr1:247702115:A:G	8.4945e-31	-1.89237	-1.35733
247702281	chr1:247702281:G:T	1.26295e-29	-6.80511e-10	-0.550497
247702357	chr1:247702357:A:C	2.75522e-30	-0.733624	-1.33941
247702498	chr1:247702498:A:G	6.78571e-30	-6.80511e-10	-1.17171
247702500	chr1:247702500:T:TA	3.13663e-29	-6.80511e-10	0.3592
247702705	chr1:247702705:TAG:T	6.4074e-31	-2.32467	-1.207
247702899	chr1:247702899:G:A	1.23412e-29	-6.80511e-10	-0.573589
247703174	chr1:247703174:A:C	7.03451e-30	-6.80511e-10	-1.13571
247703592	chr1:247703592:T:C	3.37317e-30	-2.14654	0.275855
247703664	chr1:247703664:G:A	2.40142e-30	-2.21047	-3.54985e-10
247704012	chr1:247704012:A:G	5.62233e-30	-6.80511e-10	-1.35979
247704158	chr1:247704158:G:A	1.22835e-29	-6.80511e-10	-0.578273
247704181	chr1:247704181:G:A	7.1736e-30	-6.80511e-10	-1.11613
247704370	chr1:247704370:C:T	4.4076e-30	-2.03361	0.430411
247704740	chr1:247704740:T:G	9.87355e-30	-6.80511e-10	-0.796673
247704772	chr1:247704772:G:A	4.97884e-30	-1.48133	-3.54985e-10
247705325	chr1:247705325:A:C	8.20495e-31	-1.92862	-1.35576
247705357	chr1:247705357:G:T	8.95105e-30	-6.80511e-10	-0.894762
247705429	chr1:247705429:C:T	7.10861e-30	-6.80511e-10	-1.12523
247705442	chr1:247705442:T:C	2.15218e-30	-1.42856	-0.891494
247705592	chr1:247705592:AC:A	8.02087e-31	-2.05573	-1.25134
247705739	chr1:247705739:G:A	8.36801e-31	-2.01774	-1.24696
247705888	chr1:247705888:G:A	1.68385e-29	-6.80511e-10	-0.262867
247705916	chr1:247705916:A:G	9.80083e-30	-6.80511e-10	-0.804066
247706083	chr1:247706083:T:G	7.33347e-30	-6.80511e-10	-1.09408
247706182	chr1:247706182:G:C	8.33519e-31	-2.01729	-1.25134
247706189	chr1:247706189:T:A	5.67586e-30	-6.80511e-10	-1.35031
247706212	chr1:247706212:T:C	2.02765e-30	-2.37966	-3.54985e-10
247706359	chr1:247706359:C:T	7.11707e-31	-2.29344	-1.13318
247706417	chr1:247706417:A:G	8.66985e-31	-1.87218	-1.35709
247706914	chr1:247706914:C:T	6.62355e-30	-6.80511e-10	-1.1959
247707045	chr1:247707045:G:A	1.9295e-29	-6.80511e-10	-0.126684
247707859	chr1:247707859:C:T	9.75999e-30	-6.80511e-10	-0.808241
247708105	chr1:247708105:C:T	6.58874e-30	-6.80511e-10	-1.20117
247708219	chr1:247708219:C:T	1.30359e-29	-6.80511e-10	-0.518823
247708371	chr1:247708371:C:A	6.47478e-31	-2.30939	-1.21181
247708577	chr1:247708577:G:A	6.58874e-30	-6.80511e-10	-1.20117
247708689	chr1:247708689:G:A	3.3001e-30	-0.544235	-1.34835
247708900	chr1:247708900:C:G	1.8865e-30	-2.45181	-3.54985e-10
247709522	chr1:247709522:T:C	4.80687e-30	-1.98219	0.465705
247709640	chr1:247709640:T:C	2.39515e-30	-0.880376	-1.33271
247709791	chr1:247709791:C:T	2.18824e-30	-2.30343	-3.54985e-10
247709914	chr1:247709914:C:T	8.15883e-31	-2.03354	-1.25648
247709955	chr1:247709955:A:G	9.14745e-30	-6.80511e-10	-0.873058
247710250	chr1:247710250:A:C	7.65868e-31	-1.99423	-1.35905
247710443	chr1:247710443:G:A	1.28577e-29	-1.10188	0.569289
247710566	chr1:247710566:G:A	9.81469e-31	-2.3215	-0.783736
247710710	chr1:247710710:G:A	1.21689e-28	2.67423	-0.959293
247710989	chr1:247710989:GGGA:G	8.9458e-29	2.41329	-1.00605
247711168	chr1:247711168:T:C	6.1577e-30	-6.80511e-10	-1.26883
247711213	chr1:247711213:G:A	2.21559e-30	-1.10571	-1.1853
247711475	chr1:247711475:C:T	6.49013e-30	-6.80511e-10	-1.21625
247711486	chr1:247711486:A:G	1.14927e-29	-6.80511e-10	-0.64482
247711490	chr1:247711490:A:G	6.81053e-30	-1.83324	0.665175
247712011	chr1:247712011:G:A	3.27447e-29	0.402207	-3.54985e-10
247712012	chr1:247712012:C:A	8.69691e-31	-1.96963	-1.25652
247712113	chr1:247712113:A:G	4.46641e-30	-1.31003	-0.279922
247712281	chr1:247712281:G:C	1.22536e-30	-2.45216	-0.431137
247712296	chr1:247712296:C:T	6.17511e-30	-6.80511e-10	-1.26601
247712321	chr1:247712321:G:A	5.93459e-30	-6.80511e-10	-1.30574
247712387	chr1:247712387:A:G	1.56334e-28	3.08962	-1.12416
247713141	chr1:247713141:C:T	1.0664e-29	-6.80511e-10	-0.719662
247713406	chr1:247713406:A:G	5.90107e-30	-6.80511e-10	-1.3114
247713666	chr1:247713666:G:A	6.31312e-30	-6.80511e-10	-1.2439
247713793	chr1:247713793:C:T	9.27332e-31	-2.07855	-1.08343
247713992	chr1:247713992:A:T	6.60823e-30	-6.80511e-10	-1.19822
247714144	chr1:247714144:A:T	1.01421e-30	-2.10075	-0.971674
247714205	chr1:247714205:T:C	1.20165e-29	-6.80511e-10	-0.600252
247714433	chr1:247714433:CCTTT:C	8.03348e-31	-2.06087	-1.24463
247714462	chr1:247714462:AT:A	5.54709e-31	-2.44582	-1.23003
247714545	chr1:247714545:T:C	8.20765e-30	-6.80511e-10	-0.981466
247714837	chr1:247714837:A:G	5.70016e-30	-6.80511e-10	-1.34604
247714850	chr1:247714850:AC:A	8.1966e-30	-6.80511e-10	-0.982814
247714949	chr1:247714949:A:G	1.19235e-29	-6.80511e-10	-0.60802
247714970	chr1:247714970:C:G	7.77205e-31	-2.45008	-0.888508
247715037	chr1:247715037:T:C	5.98077e-30	-6.80511e-10	-1.29798
247715044	chr1:247715044:T:C	6.89149e-30	-6.80511e-10	-1.15625
247715385	chr1:247715385:A:T	6.26685e-31	-2.28402	-1.26982
247716208	chr1:247716208:G:A	5.72107e-30	-6.80511e-10	-1.34238
247716530	chr1:247716530:T:C	8.12932e-30	-6.80511e-10	-0.991055
247717062	chr1:247717062:G:T	6.97263e-30	-6.80511e-10	-1.14454
247717268	chr1:247717268:TA:T	6.53327e-31	-2.44952	-1.06269
247717311	chr1:247717311:G:A	6.44703e-31	-2.44262	-1.08288
247717473	chr1:247717473:T:G	8.86154e-31	-2.05037	-1.15703
247717558	chr1:247717558:A:C	1.62093e-29	-6.80511e-10	-0.300949
247717937	chr1:247717937:C:T	6.54357e-30	-6.80511e-10	-1.20805
247718046	chr1:247718046:G:A	8.43601e-31	-2.26343	-0.99318
247718076	chr1:247718076:G:C	7.2214e-30	-6.80511e-10	-1.10948
247718309	chr1:247718309:C:T	1.70215e-29	-6.80511e-10	-0.252055
247718333	chr1:247718333:G:A	1.27913e-29	-6.80511e-10	-0.537769
247718514	chr1:247718514:C:T	8.1855e-30	-6.80511e-10	-0.984168
247719036	chr1:247719036:G:C	6.4639e-31	-2.42913	-1.09376
247719208	chr1:247719208:A:G	1.77792e-28	2.74543	-0.651345
247719295	chr1:247719295:T:G	5.91865e-31	-2.39238	-1.21863
247719464	chr1:247719464:TGTTAA:T	6.39265e-30	-6.80511e-10	-1.23138
247719467	chr1:247719467:T:A	1.16471e-28	2.45083	-0.77972
247719549	chr1:247719549:C:T	1.27344e-29	-6.80511e-10	-0.542224
247719735	chr1:247719735:C:G	6.54732e-30	-6.80511e-10	-1.20748
247719781	chr1:247719781:C:T	1.27107e-29	-6.80511e-10	-0.54409
247720305	chr1:247720305:A:T	6.28434e-30	-6.80511e-10	-1.24847
247720458	chr1:247720458:G:A	5.81789e-31	-2.38525	-1.24293
247720697	chr1:247720697:A:AG	6.74258e-30	-6.80511e-10	-1.17809
247721127	chr1:247721127:A:T	1.88986e-29	-6.80511e-10	-0.147446
247721347	chr1:247721347:A:G	1.27821e-29	-6.80511e-10	-0.538486
247721535	chr1:247721535:AT:A	1.68345e-28	2.03948	-3.54985e-10
247722037	chr1:247722037:T:C	7.10776e-30	-6.80511e-10	-1.12535
247722249	chr1:247722249:G:T	6.32024e-30	-6.80511e-10	-1.24278
247722851	chr1:247722851:A:G	8.43202e-31	-2.39604	-0.861044
247723191	chr1:247723191:G:A	6.40453e-31	-2.43571	-1.0964
247723203	chr1:247723203:G:T	7.00681e-30	-6.80511e-10	-1.13965
247723313	chr1:247723313:G:A	8.28245e-31	-2.23284	-1.04214
247723346	chr1:247723346:G:A	4.40349e-30	-1.60414	-3.54985e-10
247723647	chr1:247723647:T:C	1.84874e-30	-2.15605	-0.315978
247723700	chr1:247723700:G:A	4.07828e-28	1.42057	1.50375
247724064	chr1:247724064:T:G	1.20093e-29	-6.80511e-10	-0.600853
247724127	chr1:247724127:A:G	6.32047e-30	-6.80511e-10	-1.24274
247724922	chr1:247724922:T:G	1.84978e-29	-6.80511e-10	-0.168883
247724986	chr1:247724986:T:C	5.0192e-29	-6.80511e-10	0.829323
247725350	chr1:247725350:T:C	1.34459e-29	-6.80511e-10	-0.487859
247725621	chr1:247725621:G:A	1.04752e-30	-2.20553	-0.834578
247726949	chr1:247726949:C:T	3.31192e-30	-1.889	-3.54985e-10
247726990	chr1:247726990:G:T	5.98706e-30	-6.80511e-10	-1.29693
247727350	chr1:247727350:G:A	8.10875e-31	-2.23	-1.06617
247727374	chr1:247727374:C:G	1.23749e-29	-6.80511e-10	-0.570864
247727419	chr1:247727419:T:G	7.68902e-29	2.23617	-0.980324
247727550	chr1:247727550:G:T	6.74487e-31	-2.42048	-1.05986
247727555	chr1:247727555:T:C	9.37135e-31	-2.0482	-1.10326
247727596	chr1:247727596:G:T	9.52244e-30	-6.80511e-10	-0.832882
247727842	chr1:247727842:C:T	6.68328e-29	2.15821	-1.04254
247727967	chr1:247727967:G:T	3.12782e-30	-2.19859	0.252398
247728491	chr1:247728491:G:A	7.76549e-29	2.16438	-0.898638
247728578	chr1:247728578:T:A	1.04214e-30	-1.96231	-1.08294
247728930	chr1:247728930:G:A	6.53475e-31	-2.44712	-1.06487
247729080	chr1:247729080:A:G	6.80565e-31	-2.20734	-1.26403
247729562	chr1:247729562:A:T	4.24682e-30	-1.64036	-3.54985e-10
247729837	chr1:247729837:T:C	1.25433e-29	-6.80511e-10	-0.557343
247730127	chr1:247730127:T:A	1.70227e-29	-6.80511e-10	-0.251982
247730200	chr1:247730200:A:G	8.2165e-30	-6.80511e-10	-0.980388
247730538	chr1:247730538:T:G	1.26183e-29	-6.80511e-10	-0.551385
247730894	chr1:247730894:T:C	6.6831e-31	-2.44446	-1.04508
247730985	chr1:247730985:G:A	6.13619e-30	-6.80511e-10	-1.27233
247731188	chr1:247731188:C:G	1.40348e-29	-6.80511e-10	-0.444992
247731591	chr1:247731591:T:C	6.86461e-31	-2.4444	-1.01834
247731642	chr1:247731642:C:T	6.79568e-30	-6.80511e-10	-1.17025
247732218	chr1:247732218:C:T	6.17371e-30	-6.80511e-10	-1.26623
247732255	chr1:247732255:A:G	6.94933e-31	-2.44305	-1.00743
247732298	chr1:247732298:C:G	3.14526e-29	-6.80511e-10	0.36195
247732374	chr1:247732374:C:T	6.76228e-30	-6.80511e-10	-1.17517
247732561	chr1:247732561:C:T	6.17912e-28	0.935251	2.40456
247732867	chr1:247732867:C:T	6.88927e-31	-2.44897	-1.01019
247732898	chr1:247732898:TAA:T	7.01186e-30	-6.80511e-10	-1.13893
247732984	chr1:247732984:G:A	7.32451e-31	-2.17207	-1.22582
247733247	chr1:247733247:G:A	8.21054e-30	-0.677188	-0.303926
247733258	chr1:247733258:ACG:A	8.57939e-30	-6.80511e-10	-0.93717
247733264	chr1:247733264:AG:A	8.71153e-30	-6.80511e-10	-0.921885
247733265	chr1:247733265:G:A	1.64721e-30	-1.90461	-0.682839
247733414	chr1:247733414:T:C	6.74441e-30	-6.80511e-10	-1.17782
247733493	chr1:247733493:G:T	6.27434e-31	-2.26219	-1.29046
247733916	chr1:247733916:A:G	6.14351e-30	-6.80511e-10	-1.27114
247733931	chr1:247733931:G:A	1.20149e-29	-6.80511e-10	-0.600389
247733970	chr1:247733970:A:C	1.01623e-30	-2.00884	-1.0616
247734327	chr1:247734327:G:A	1.22599e-28	-6.80511e-10	1.72239
247734433	chr1:247734433:A:G	1.05323e-29	-6.80511e-10	-0.732083
247734609	chr1:247734609:A:C	1.07903e-30	-1.9548	-1.05567
247734685	chr1:247734685:C:G	7.68582e-31	-2.45413	-0.895613
247734686	chr1:247734686:T:A	7.68867e-31	-2.45376	-0.895613
247734801	chr1:247734801:A:T	2.54527e-30	-2.15229	-3.54985e-10
247734909	chr1:247734909:C:T	8.7268e-30	-6.80511e-10	-0.920134
247735059	chr1:247735059:C:T	1.68069e-29	-0.520648	0.255905
247735146	chr1:247735146:C:T	2.10227e-30	-2.34352	-3.54985e-10
247735201	chr1:247735201:G:A	6.60545e-30	-6.80511e-10	-1.19864
247735259	chr1:247735259:C:T	6.70768e-31	-2.45255	-1.03331
247735481	chr1:247735481:C:T	8.03504e-30	-6.80511e-10	-1.00272
247735724	chr1:247735724:T:G	2.45925e-30	-2.18668	-3.54985e-10
247737419	chr1:247737419:CTT:C	6.96144e-31	-2.42208	-1.02665
247737494	chr1:247737494:C:T	7.06424e-31	-2.42013	-1.01395
247737531	chr1:247737531:CCT:C	6.14195e-29	-6.80511e-10	1.03119
247737539	chr1:247737539:T:C	7.78625e-31	-2.0572	-1.27956
247737695	chr1:247737695:C:G	6.35313e-30	-6.80511e-10	-1.23758
247738067	chr1:247738067:T:G	6.14448e-30	-6.80511e-10	-1.27098
247738123	chr1:247738123:A:G	4.70892e-29	-6.80511e-10	0.765511
247738312	chr1:247738312:A:G	5.634e-30	-6.80511e-10	-1.35771
247739106	chr1:247739106:G:T	6.63607e-30	-6.80511e-10	-1.19401
247739375	chr1:247739375:C:T	6.29379e-30	-6.80511e-10	-1.24697
247739391	chr1:247739391:G:T	2.0139e-29	-6.80511e-10	-0.0838769
247739902	chr1:247739902:A:G	1.09444e-30	-1.99405	-1.00224
247739999	chr1:247739999:C:T	1.1157e-28	-6.80511e-10	1.62812
247740029	chr1:247740029:C:T	8.75369e-31	-2.12535	-1.09429
247740039	chr1:247740039:G:C	1.04261e-30	-2.02024	-1.02456
247740046	chr1:247740046:A:G	1.14295e-29	-2.1907	1.54037
247740776	chr1:247740776:A:G	4.32676e-28	0.56107	2.42239
247741124	chr1:247741124:A:G	6.42541e-30	-6.80511e-10	-1.22627
247741414	chr1:247741414:A:C	2.34125e-30	-2.23585	-3.54985e-10
247741825	chr1:247741825:A:C	7.94062e-29	1.87881	-0.590771
247742065	chr1:247742065:T:A	1.38706e-29	-6.80511e-10	-0.456762
247742229	chr1:247742229:T:C	6.68324e-30	-6.80511e-10	-1.18693
247742373	chr1:247742373:C:T	5.57036e-31	-2.44567	-1.22599
247743294	chr1:247743294:A:C	2.01818e-30	-2.11788	-0.266459
247743337	chr1:247743337:T:C	6.70202e-31	-2.41853	-1.06818
247743652	chr1:247743652:G:T	7.4894e-31	-2.13566	-1.23996
247743799	chr1:247743799:T:C	3.97717e-29	-6.80511e-10	0.596623
247743990	chr1:247743990:C:T	7.73545e-31	-2.44712	-0.896185
247744137	chr1:247744137:C:G	1.89135e-30	-2.44924	-3.54985e-10
247744179	chr1:247744179:T:G	5.70823e-30	-6.80511e-10	-1.34462
247744286	chr1:247744286:G:A	6.32258e-30	-6.80511e-10	-1.24241
247744453	chr1:247744453:A:ATAT	6.60393e-31	-2.44389	-1.05756
247744897	chr1:247744897:T:G	4.07422e-29	-6.80511e-10	0.620732
247744934	chr1:247744934:G:A	6.61089e-31	-2.1799	-1.3205
247745002	chr1:247745002:G:C	8.26135e-30	-6.80511e-10	-0.974944
247746100	chr1:247746100:A:G	5.9824e-30	-6.80511e-10	-1.29771
247746135	chr1:247746135:T:C	1.76253e-29	-6.80511e-10	-0.217197
247746182	chr1:247746182:C:G	7.2108e-31	-2.4315	-0.982036
247746189	chr1:247746189:T:C	6.72726e-31	-2.43361	-1.04934
247746307	chr1:247746307:C:A	6.88918e-31	-2.20757	-1.2516
247746357	chr1:247746357:A:G	1.5724e-28	2.51174	-0.540497
247746400	chr1:247746400:A:T	6.34666e-30	-6.80511e-10	-1.2386
247746712	chr1:247746712:T:C	5.06379e-28	0.96592	2.17483
247746754	chr1:247746754:T:C	6.94632e-31	-2.42325	-1.02765
247746981	chr1:247746981:A:G	9.5257e-30	-0.986616	0.154077
247747062	chr1:247747062:A:G	1.37878e-29	-6.80511e-10	-0.462749
247747108	chr1:247747108:A:G	1.60499e-30	-2.11019	-0.503226
247747158	chr1:247747158:C:T	6.4907e-31	-2.43527	-1.08348
247747464	chr1:247747464:C:T	5.77668e-30	-6.80511e-10	-1.3327
247747519	chr1:247747519:G:A	1.13076e-29	-6.80511e-10	-0.661059
247747729	chr1:247747729:C:G	1.77363e-29	-6.80511e-10	-0.210917
247748240	chr1:247748240:G:T	6.59867e-30	-6.80511e-10	-1.19967
247748455	chr1:247748455:C:T	5.90442e-31	-2.43616	-1.17726
247748514	chr1:247748514:A:G	6.28112e-30	-6.80511e-10	-1.24898
247748744	chr1:247748744:A:C	1.03081e-30	-1.97062	-1.08557
247748766	chr1:247748766:G:A	5.69476e-31	-2.38665	-1.26292
247748894	chr1:247748894:T:G	6.4385e-30	-6.80511e-10	-1.22424
247749180	chr1:247749180:T:C	6.99421e-30	-6.80511e-10	-1.14145
247749389	chr1:247749389:T:G	1.90928e-30	-2.19933	-0.240474
247749494	chr1:247749494:T:C	1.29853e-29	-6.80511e-10	-0.522718
247749536	chr1:247749536:A:G	5.95054e-30	-6.80511e-10	-1.30305
247749809	chr1:247749809:AC:A	1.93896e-29	-6.80511e-10	-0.121794
247749868	chr1:247749868:A:G	1.6187e-29	-6.80511e-10	-0.302327
247750394	chr1:247750394:G:A	5.62256e-30	-6.80511e-10	-1.35975
247750464	chr1:247750464:C:T	2.11003e-30	-1.35988	-0.97995
247750485	chr1:247750485:G:C	2.20996e-29	0.923614	-0.914587
247750817	chr1:247750817:G:A	5.28757e-31	-2.39503	-1.32873
247750970	chr1:247750970:T:G	8.2661e-29	-6.80511e-10	1.32821
247751121	chr1:247751121:T:C	5.8707e-30	-6.80511e-10	-1.31656
247751471	chr1:247751471:C:A	3.9918e-29	-6.80511e-10	0.600294
247751509	chr1:247751509:A:T	1.76304e-28	0.533957	1.55172
247752043	chr1:247752043:C:A	2.32986e-29	-6.80511e-10	0.0618609
247752093	chr1:247752093:C:T	2.32327e-28	0.700097	1.66151
247752604	chr1:247752604:A:G	4.06724e-29	-6.80511e-10	0.619018
247752652	chr1:247752652:A:G	9.75733e-30	-6.80511e-10	-0.808514
247752753	chr1:247752753:T:C	1.40204e-30	-1.39742	-1.35118
247752856	chr1:247752856:A:G	1.16442e-29	-6.80511e-10	-0.631728
247752956	chr1:247752956:T:C	4.1908e-30	-1.51778	-0.135866
247753228	chr1:247753228:G:A	1.60774e-28	0.565182	1.42829
247753237	chr1:247753237:A:G	1.29009e-30	-1.49779	-1.33404
247753519	chr1:247753519:G:A	1.18323e-29	-6.80511e-10	-0.615697
247753530	chr1:247753530:T:C	2.25232e-30	-2.4528	0.178228
247753579	chr1:247753579:G:A	1.01365e-30	-2.25797	-0.815003
247753601	chr1:247753601:A:G	1.76119e-29	-6.80511e-10	-0.217956
247753776	chr1:247753776:G:C	5.90575e-31	-2.25721	-1.35598
247753790	chr1:247753790:A:C	8.8725e-31	-2.0617	-1.14446
247754103	chr1:247754103:T:G	8.45907e-31	-2.25577	-0.998108
247754286	chr1:247754286:T:A	1.55274e-28	1.52792	0.430741
247754653	chr1:247754653:C:T	1.09719e-29	-6.80511e-10	-0.691195
247755163	chr1:247755163:A:T	2.35782e-30	-1.13632	-1.09248
247755455	chr1:247755455:A:C	1.7499e-29	0.96766	-1.19205
247755479	chr1:247755479:A:C	4.22097e-30	-2.04355	0.39708
247755506	chr1:247755506:G:A	2.45982e-30	-2.18644	-3.54985e-10
247755660	chr1:247755660:A:T	7.28814e-30	-2.43578	1.3355
247756038	chr1:247756038:G:A	1.01222e-30	-2.22987	-0.84452
247756147	chr1:247756147:T:C	1.02051e-30	-2.20212	-0.864114
247756160	chr1:247756160:G:A	2.71907e-30	-2.44748	0.36124
247756899	chr1:247756899:GAC:G	6.09121e-30	-2.41393	1.13425
247757043	chr1:247757043:G:A	1.35594e-28	1.60772	0.215412
247757145	chr1:247757145:AT:A	2.26702e-29	-6.80511e-10	0.0345198
247757206	chr1:247757206:CTA:C	1.26939e-30	-2.3268	-0.521196
247757226	chr1:247757226:G:T	3.71282e-30	-2.42529	0.650549
247757569	chr1:247757569:T:C	1.08034e-28	-6.80511e-10	1.59591
247757872	chr1:247757872:A:G	4.0688e-29	-6.80511e-10	0.6194
247758050	chr1:247758050:C:T	1.31537e-30	-2.14067	-0.671745
247758207	chr1:247758207:G:A	5.7413e-30	-6.80511e-10	-1.33885
247758410	chr1:247758410:C:T	1.61152e-29	-6.80511e-10	-0.30677
247758415	chr1:247758415:C:A	2.10877e-30	-2.08097	-0.25946
247758586	chr1:247758586:C:T	1.18534e-29	0.130036	-0.743951
247758655	chr1:247758655:C:T	7.70727e-29	-6.80511e-10	1.25822
247758788	chr1:247758788:C:G	9.95594e-30	-6.80511e-10	-0.788363
247758983	chr1:247758983:TTGG:T	1.30055e-28	1.29528	0.486143
247759323	chr1:247759323:A:G	1.20624e-29	-6.80511e-10	-0.596439
247759400	chr1:247759400:G:A	9.65105e-30	-6.80511e-10	-0.819466
247759459	chr1:247759459:T:C	1.01675e-28	-6.80511e-10	1.53524
247759467	chr1:247759467:G:A	1.1804e-28	-6.80511e-10	1.68449
247759782	chr1:247759782:T:C	1.21641e-29	-6.80511e-10	-0.588047
247759892	chr1:247759892:G:A	7.20209e-30	-2.44149	1.32933
247760106	chr1:247760106:C:T	5.88296e-30	-0.777206	-0.537267
247760882	chr1:247760882:G:A	3.32354e-30	-1.8855	-3.54985e-10
247761116	chr1:247761116:T:C	6.80452e-30	-2.41747	1.24852
247761252	chr1:247761252:A:G	7.36112e-30	-6.80511e-10	-1.09032
247761256	chr1:247761256:G:A	3.6505e-29	1.72857	-1.21765
247761311	chr1:247761311:G:T	1.15589e-29	-6.80511e-10	-0.639075
247761355	chr1:247761355:T:C	4.61606e-29	-6.80511e-10	0.745593
247761632	chr1:247761632:A:G	3.25756e-29	1.67454	-1.27751
247761658	chr1:247761658:A:G	2.18049e-29	-6.80511e-10	-0.00439736
247761679	chr1:247761679:C:T	6.28823e-30	-6.80511e-10	-1.24785
247761812	chr1:247761812:C:T	2.95097e-30	-2.0044	-3.54985e-10
247761834	chr1:247761834:A:G	6.57294e-30	-6.80511e-10	-1.20357
247761880	chr1:247761880:A:C	1.55652e-29	-6.80511e-10	-0.341494
247761899	chr1:247761899:A:G	8.02999e-29	-6.80511e-10	1.29924
247762071	chr1:247762071:G:A	3.43871e-29	-2.23859	2.68974
247762088	chr1:247762088:A:G	3.37954e-30	-0.635683	-1.23311
247762168	chr1:247762168:G:A	7.84786e-31	-2.00001	-1.32887
247762211	chr1:247762211:C:T	2.44604e-30	-2.34547	0.153404
247762584	chr1:247762584:A:G	2.05037e-28	-1.3932	3.62986
247762693	chr1:247762693:A:G	7.4145e-30	-1.59905	0.515956
247762706	chr1:247762706:A:C	6.48257e-30	-1.21742	-3.54985e-10
247762747	chr1:247762747:G:A	6.29507e-30	-6.80511e-10	-1.24677
247762753	chr1:247762753:A:G	1.14335e-29	-6.80511e-10	-0.649985
247762879	chr1:247762879:C:T	1.87065e-29	-6.80511e-10	-0.157663
247762918	chr1:247762918:G:A	6.24156e-30	-2.10786	0.852556
247762936	chr1:247762936:T:A	8.36179e-30	-6.80511e-10	-0.96286
247763420	chr1:247763420:G:A	6.45916e-31	-2.45431	-1.06931
247763861	chr1:247763861:A:C	5.30341e-30	-1.96572	0.547535
247764148	chr1:247764148:A:G	7.07031e-31	-2.31836	-1.11486
247764276	chr1:247764276:T:C	1.09827e-29	-6.80511e-10	-0.690215
247764540	chr1:247764540:T:A	4.99368e-31	-2.43258	-1.34837
247764608	chr1:247764608:A:G	5.65298e-30	-6.80511e-10	-1.35435
247764689	chr1:247764689:C:T	4.86528e-31	-2.45381	-1.35318
247764691	chr1:247764691:G:A	6.39989e-31	-2.34704	-1.1858
247764800	chr1:247764800:A:G	8.64688e-30	-6.80511e-10	-0.929335
247764856	chr1:247764856:CT:C	4.91656e-31	-2.43884	-1.35766
247765118	chr1:247765118:G:A	5.62464e-30	-6.80511e-10	-1.35937
247765506	chr1:247765506:T:C	7.84964e-30	-6.80511e-10	-1.02607
247765715	chr1:247765715:T:G	5.62715e-30	-6.80511e-10	-1.35893
247765957	chr1:247765957:T:C	6.27039e-30	-6.80511e-10	-1.25069
247766124	chr1:247766124:A:G	2.90628e-30	-0.917207	-1.10245
247766208	chr1:247766208:T:C	2.57686e-30	-1.72891	-0.411051
247766233	chr1:247766233:T:C	5.63711e-30	-6.80511e-10	-1.35716
247766483	chr1:247766483:GT:G	1.03733e-29	-6.80511e-10	-0.747301
247766552	chr1:247766552:G:T	6.13126e-30	-6.80511e-10	-1.27313
247766562	chr1:247766562:C:G	2.56677e-28	-6.80511e-10	2.46129
247766722	chr1:247766722:G:T	4.76718e-29	-6.80511e-10	0.777807
247766789	chr1:247766789:G:A	4.91912e-31	-2.44129	-1.3547
247766879	chr1:247766879:T:C	9.67218e-30	-6.80511e-10	-0.817279
247767032	chr1:247767032:T:G	5.64818e-30	-6.80511e-10	-1.3552
247767038	chr1:247767038:A:T	7.23977e-30	-6.80511e-10	-1.10694
247767331	chr1:247767331:T:C	8.7853e-30	-6.80511e-10	-0.913453
247767361	chr1:247767361:A:G	5.69292e-30	-6.80511e-10	-1.34731
247767486	chr1:247767486:C:T	5.63471e-30	-6.80511e-10	-1.35759
247767702	chr1:247767702:G:A	5.95517e-30	-6.80511e-10	-1.30227
247767773	chr1:247767773:C:T	7.34751e-30	-6.80511e-10	-1.09217
247768017	chr1:247768017:T:C	8.3144e-31	-2.43946	-0.831673
247768409	chr1:247768409:A:G	1.26066e-29	-6.80511e-10	-0.552312
247768811	chr1:247768811:C:A	9.14556e-31	-2.38186	-0.79399
247769102	chr1:247769102:C:T	2.48641e-30	-1.58602	-0.589673
247769122	chr1:247769122:C:G	9.48665e-31	-2.37169	-0.767545
247769167	chr1:247769167:C:G	1.0854e-29	-6.80511e-10	-0.702001
247769369	chr1:247769369:T:C	9.00132e-31	-2.38301	-0.808737
247769471	chr1:247769471:C:T	1.04534e-30	-2.33357	-0.708614
247769507	chr1:247769507:A:C	6.39773e-29	-6.80511e-10	1.072
247770064	chr1:247770064:T:C	9.61153e-31	-2.35868	-0.76747
247770108	chr1:247770108:A:G	5.85536e-30	-6.80511e-10	-1.31917
247770197	chr1:247770197:G:T	2.48198e-29	0.125109	-3.54985e-10
247770270	chr1:247770270:C:A	8.74617e-31	-2.33341	-0.887093
247770277	chr1:247770277:T:C	1.02235e-30	-2.36017	-0.70426
247770421	chr1:247770421:A:G	9.60121e-31	-2.36088	-0.76635
247770708	chr1:247770708:A:T	6.30119e-29	-6.80511e-10	1.05679
247770721	chr1:247770721:A:T	4.85857e-31	-2.45339	-1.35498
247771036	chr1:247771036:T:C	9.71046e-31	-2.35781	-0.758109
247771072	chr1:247771072:T:C	5.68996e-30	-6.80511e-10	-1.34783
247771147	chr1:247771147:TA:T	9.68418e-31	-2.36137	-0.757252
247771368	chr1:247771368:C:T	9.62776e-31	-2.34371	-0.780761
247771473	chr1:247771473:T:C	9.56227e-31	-2.36325	-0.768038
247771819	chr1:247771819:G:A	9.83184e-31	-2.34829	-0.755198
247772005	chr1:247772005:A:G	2.37832e-30	-1.06232	-1.15782
247772269	chr1:247772269:A:G	7.08841e-30	-6.80511e-10	-1.12807
247772351	chr1:247772351:A:C	6.86739e-29	-6.80511e-10	1.14284
247772777	chr1:247772777:C:T	9.6559e-31	-2.36925	-0.752297
247772881	chr1:247772881:A:C	9.86385e-31	-2.34958	-0.750661
247772885	chr1:247772885:TA:T	9.85321e-31	-2.34672	-0.754605
247772896	chr1:247772896:C:A	9.88845e-31	-2.34089	-0.756859
247773000	chr1:247773000:A:G	1.259e-28	-6.80511e-10	1.74896
247773640	chr1:247773640:A:G	5.69263e-30	-6.80511e-10	-1.34736
247773669	chr1:247773669:A:G	1.90157e-30	-2.44385	-3.54985e-10
247773887	chr1:247773887:G:T	6.32802e-31	-2.2586	-1.28553
247774108	chr1:247774108:G:T	1.07757e-29	-6.80511e-10	-0.709242
247774206	chr1:247774206:G:A	9.43079e-31	-2.36183	-0.783311
247774228	chr1:247774228:G:A	1.15087e-29	-6.80511e-10	-0.643425
247774272	chr1:247774272:A:G	1.87824e-30	-2.07795	-0.378254
247774282	chr1:247774282:C:G	8.89581e-30	-6.80511e-10	-0.900952
247774337	chr1:247774337:T:C	9.31447e-31	-2.37052	-0.787032
247774361	chr1:247774361:T:C	7.21929e-31	-2.22872	-1.18364
247774362	chr1:247774362:A:G	9.40822e-31	-2.36435	-0.783188
247774544	chr1:247774544:C:T	9.2568e-31	-2.37156	-0.792199
247774612	chr1:247774612:A:C	6.00047e-30	-6.80511e-10	-1.2947
247774930	chr1:247774930:C:T	2.93849e-30	-2.00864	-3.54985e-10
247774963	chr1:247774963:T:C	3.01302e-28	-6.80511e-10	2.62158
247774966	chr1:247774966:C:T	1.02614e-29	-6.80511e-10	-0.75814
247775229	chr1:247775229:T:C	1.0576e-30	-2.31019	-0.720339
247775278	chr1:247775278:C:T	9.71983e-31	-2.33582	-0.779131
247775603	chr1:247775603:C:T	1.13185e-30	-2.4298	-0.53288
247775960	chr1:247775960:A:C	2.32868e-30	-2.43763	0.1964
247775975	chr1:247775975:G:T	1.08477e-30	-2.43192	-0.573247
247776136	chr1:247776136:A:G	6.13431e-31	-2.44232	-1.1329
247776287	chr1:247776287:G:A	8.11338e-31	-2.09766	-1.19794
247776488	chr1:247776488:A:G	4.83556e-31	-2.45411	-1.35901
247776687	chr1:247776687:C:T	1.35039e-28	-6.80511e-10	1.81903
247776892	chr1:247776892:G:A	1.12259e-29	-6.80511e-10	-0.668312
247776919	chr1:247776919:A:G	1.28205e-29	-6.80511e-10	-0.535488
247777471	chr1:247777471:C:T	6.30134e-29	-6.80511e-10	1.05681
247777532	chr1:247777532:A:G	1.08946e-29	-6.80511e-10	-0.698263
247778309	chr1:247778309:A:G	1.91075e-30	-2.43904	-3.54985e-10
247778414	chr1:247778414:C:T	3.51862e-30	-1.82846	-3.54985e-10
247778427	chr1:247778427:T:C	1.69275e-29	-0.257593	-3.54985e-10
247778626	chr1:247778626:C:T	7.95542e-29	1.28991	-3.54985e-10
247778734	chr1:247778734:G:A	3.86894e-29	-6.80511e-10	0.569032
247778787	chr1:247778787:G:A	8.98044e-30	-6.80511e-10	-0.891484
247778813	chr1:247778813:T:C	5.64974e-30	-6.80511e-10	-1.35492
247779371	chr1:247779371:T:C	6.46019e-30	-6.80511e-10	-1.22087
247779401	chr1:247779401:A:G	5.32016e-31	-2.40151	-1.31611
247779567	chr1:247779567:C:T	6.09186e-30	-6.80511e-10	-1.27958
247779713	chr1:247779713:A:T	3.17061e-30	-0.698581	-1.23403
247779831	chr1:247779831:A:G	1.08195e-29	-6.80511e-10	-0.705183
247779844	chr1:247779844:T:C	6.97067e-30	-6.80511e-10	-1.14482
247780001	chr1:247780001:G:A	5.91951e-30	-6.80511e-10	-1.30828
247780151	chr1:247780151:C:G	7.55589e-28	-6.80511e-10	3.54097
247780226	chr1:247780226:A:G	6.36722e-30	-6.80511e-10	-1.23537
247780313	chr1:247780313:A:G	1.61529e-28	-6.80511e-10	1.99815
247780412	chr1:247780412:G:A	9.52077e-30	-6.80511e-10	-0.833057
247780769	chr1:247780769:A:G	9.11919e-31	-2.3348	-0.843932
247780860	chr1:247780860:A:G	9.57779e-30	-6.80511e-10	-0.827085
247780934	chr1:247780934:T:C	6.8721e-30	-6.80511e-10	-1.15906
247781011	chr1:247781011:T:C	1.03205e-29	-6.80511e-10	-0.7524
247781066	chr1:247781066:A:G	6.74013e-30	-6.80511e-10	-1.17845
247781153	chr1:247781153:T:C	8.69042e-30	-6.80511e-10	-0.924312
247781184	chr1:247781184:A:G	5.871e-31	-2.26236	-1.35673
247781206	chr1:247781206:G:A	6.18245e-30	-6.80511e-10	-1.26482
247781487	chr1:247781487:T:C	1.01808e-29	-6.80511e-10	-0.766024
247781657	chr1:247781657:A:G	1.13219e-30	-1.6501	-1.31227
247781735	chr1:247781735:C:T	6.63931e-30	-6.80511e-10	-1.19353
247781776	chr1:247781776:C:T	5.6564e-31	-2.34421	-1.31212
247781909	chr1:247781909:A:AT	6.2709e-31	-2.1939	-1.3593
247781978	chr1:247781978:T:G	1.04093e-29	-6.80511e-10	-0.743833
247782119	chr1:247782119:C:T	6.52371e-31	-2.21516	-1.29851
247782149	chr1:247782149:T:C	5.58537e-31	-2.36331	-1.30565
247782156	chr1:247782156:T:C	6.01472e-31	-2.23574	-1.35917
247782157	chr1:247782157:G:C	5.62421e-30	-6.80511e-10	-1.35945
247782293	chr1:247782293:C:T	6.19816e-31	-2.20632	-1.35855
247782298	chr1:247782298:T:G	9.5972e-30	-6.80511e-10	-0.825061
247782436	chr1:247782436:A:G	6.44032e-31	-2.16687	-1.35967
247782475	chr1:247782475:G:A	6.16954e-31	-2.21412	-1.35537
247782534	chr1:247782534:G:A	9.17356e-31	-2.33858	-0.834213
247782539	chr1:247782539:C:A	5.67192e-31	-2.34485	-1.30874
247782591	chr1:247782591:C:T	9.44978e-30	-6.80511e-10	-0.840541
247782739	chr1:247782739:C:A	5.83508e-31	-2.33589	-1.28934
247782802	chr1:247782802:T:TG	5.78465e-31	-2.34373	-1.29018
247782819	chr1:247782819:C:T	8.30623e-30	-0.50156	-0.467967
247782858	chr1:247782858:G:A	3.71464e-30	-0.840904	-0.933346
247783110	chr1:247783110:G:A	9.2243e-30	-0.521838	-0.342854
247783167	chr1:247783167:CTG:C	6.59614e-31	-2.18954	-1.31309
247783191	chr1:247783191:G:C	1.28106e-29	-6.80511e-10	-0.536256
247783215	chr1:247783215:C:T	5.68939e-31	-2.34487	-1.30565
247783447	chr1:247783447:A:T	6.36108e-31	-2.17996	-1.35896
247783748	chr1:247783748:T:C	5.61053e-31	-2.34673	-1.31775
247783749	chr1:247783749:G:A	5.64581e-31	-2.34312	-1.31508
247783754	chr1:247783754:C:T	5.91465e-31	-2.26514	-1.34654
247783928	chr1:247783928:T:C	6.94324e-30	-6.80511e-10	-1.14876
247783977	chr1:247783977:C:T	6.21066e-31	-2.25286	-1.30999
247784078	chr1:247784078:A:G	5.77956e-31	-2.32572	-1.30907
247784512	chr1:247784512:T:C	5.62054e-31	-2.35192	-1.31077
247784524	chr1:247784524:A:C	7.65007e-30	-1.05182	-3.54985e-10
247784787	chr1:247784787:G:A	3.31721e-29	-6.80511e-10	0.415176
247784892	chr1:247784892:T:C	6.08039e-31	-2.24184	-1.3422
247785111	chr1:247785111:GC:G	5.56818e-31	-2.35929	-1.31276
247785221	chr1:247785221:A:G	8.13547e-30	-6.80511e-10	-0.9903
247785320	chr1:247785320:A:G	3.78513e-30	-0.39584	-1.35961
247785424	chr1:247785424:G:T	5.91774e-31	-2.2702	-1.34097
247785471	chr1:247785471:G:A	5.97923e-31	-2.25891	-1.34192
247785542	chr1:247785542:G:T	1.46092e-28	-6.80511e-10	1.8977
247785590	chr1:247785590:C:T	6.03275e-31	-2.25133	-1.34058
247785603	chr1:247785603:C:T	1.39856e-29	-6.80511e-10	-0.448506
247785675	chr1:247785675:A:G	1.26735e-30	-1.51517	-1.33443
247785983	chr1:247785983:G:A	1.2729e-30	-2.14406	-0.701174
247786027	chr1:247786027:C:T	5.56752e-31	-2.35766	-1.31451
247786028	chr1:247786028:G:A	8.74701e-29	-6.80511e-10	1.38476
247786056	chr1:247786056:T:C	6.03618e-30	-6.80511e-10	-1.28876
247786114	chr1:247786114:T:C	6.18257e-29	-6.80511e-10	1.03779
247786317	chr1:247786317:T:C	1.88223e-30	-2.45408	-3.54985e-10
247786417	chr1:247786417:G:A	5.85914e-31	-2.28823	-1.33289
247786444	chr1:247786444:G:A	1.31332e-30	-1.52659	-1.28739
247786469	chr1:247786469:A:G	5.92601e-31	-2.26656	-1.3432
247786475	chr1:247786475:C:T	6.32816e-29	-6.80511e-10	1.06106
247786601	chr1:247786601:G:A	5.49675e-31	-2.34924	-1.33572
247786633	chr1:247786633:C:T	5.72224e-30	-0.260853	-1.08132
247786728	chr1:247786728:G:A	5.54655e-31	-2.35018	-1.32576
247787004	chr1:247787004:A:G	6.03525e-31	-2.25575	-1.33575
247787054	chr1:247787054:G:A	6.30628e-29	-6.80511e-10	1.0576
247787196	chr1:247787196:G:T	6.79088e-29	-6.80511e-10	1.13163
247787339	chr1:247787339:G:C	5.59641e-31	-2.34689	-1.32011
247787447	chr1:247787447:T:C	5.61956e-30	-0.227676	-1.1326
247787460	chr1:247787460:G:T	8.20193e-30	-6.80511e-10	-0.982163
247787769	chr1:247787769:T:G	9.9959e-30	-6.80511e-10	-0.784357
247787844	chr1:247787844:T:C	3.33178e-29	-6.80511e-10	0.419559
247787964	chr1:247787964:G:A	6.05497e-31	-2.26076	-1.32748
247787988	chr1:247787988:A:C	1.24811e-30	-1.56065	-1.30425
247788008	chr1:247788008:C:T	7.40242e-31	-2.45044	-0.936872
247788321	chr1:247788321:G:A	1.81942e-29	-6.80511e-10	-0.185432
247788386	chr1:247788386:TCTCA:T	1.40237e-30	-1.41751	-1.33086
247788398	chr1:247788398:C:A	5.98326e-31	-2.27203	-1.32812
247788570	chr1:247788570:A:C	7.17351e-30	-6.80511e-10	-1.11614
247788700	chr1:247788700:T:G	2.91594e-30	-2.01634	-3.54985e-10
247788761	chr1:247788761:C:A	5.93006e-31	-2.27274	-1.33635
247788849	chr1:247788849:ATG:A	2.10859e-30	-2.34051	-3.54985e-10
247789091	chr1:247789091:C:G	1.03725e-29	-6.80511e-10	-0.747377
247789280	chr1:247789280:G:A	5.39376e-31	-2.3655	-1.33838
247789628	chr1:247789628:C:T	1.33054e-30	-1.467	-1.33395
247789631	chr1:247789631:C:T	6.32816e-29	-6.80511e-10	1.06106
247789710	chr1:247789710:G:A	7.50012e-28	-6.80511e-10	3.53356
247789916	chr1:247789916:A:C	1.37678e-30	-1.43959	-1.3272
247790002	chr1:247790002:G:A	5.52173e-31	-2.3613	-1.31912
247790062	chr1:247790062:TG:T	6.90912e-30	-6.80511e-10	-1.15369
247790161	chr1:247790161:C:T	5.88046e-29	-6.80511e-10	0.987688
247790273	chr1:247790273:C:T	7.96327e-31	-2.41082	-0.903462
247790410	chr1:247790410:A:G	6.0119e-31	-2.26081	-1.33457
247790411	chr1:247790411:G:A	9.53013e-30	-6.80511e-10	-0.832074
247790431	chr1:247790431:A:G	8.88077e-30	-6.80511e-10	-0.902644
247790504	chr1:247790504:G:T	8.27608e-31	-2.44143	-0.834317
247790553	chr1:247790553:A:G	2.65402e-29	-6.80511e-10	0.192126
247790578	chr1:247790578:G:C	6.06835e-31	-2.25231	-1.33372
247790724	chr1:247790724:A:G	6.02622e-29	-6.80511e-10	1.01217
247790751	chr1:247790751:C:T	6.05435e-31	-2.25597	-1.33237
247791002	chr1:247791002:C:T	5.72892e-30	-0.213533	-1.12747
247791142	chr1:247791142:A:G	5.45895e-31	-2.45406	-1.2378
247791310	chr1:247791310:C:T	3.44199e-29	-6.80511e-10	0.452103
247791369	chr1:247791369:C:T	6.01814e-31	-2.25919	-1.33515
247791425	chr1:247791425:C:T	6.0228e-31	-2.2582	-1.33537
247791485	chr1:247791485:A:T	9.11512e-30	-6.80511e-10	-0.876598
247791658	chr1:247791658:T:A	7.80644e-31	-2.45201	-0.882156
247791822	chr1:247791822:A:G	8.27752e-30	-6.80511e-10	-0.972989
247791823	chr1:247791823:C:A	5.48801e-29	-6.80511e-10	0.918617
247791854	chr1:247791854:C:G	6.08127e-29	-6.80511e-10	1.02127
247791855	chr1:247791855:G:T	8.0122e-30	-6.80511e-10	-1.00557
247791937	chr1:247791937:C:T	3.2792e-29	-6.80511e-10	0.403653
247792023	chr1:247792023:T:C	6.32044e-29	-6.80511e-10	1.05984
247792047	chr1:247792047:T:A	1.31716e-29	-6.80511e-10	-0.508468
247792069	chr1:247792069:G:A	5.96369e-31	-2.2625	-1.34093
247792139	chr1:247792139:A:T	6.00748e-31	-2.26017	-1.33594
247792311	chr1:247792311:TGA:T	5.99142e-31	-2.26261	-1.33618
247792495	chr1:247792495:A:T	1.39961e-29	-6.80511e-10	-0.447751
247792513	chr1:247792513:G:A	5.56251e-31	-2.35492	-1.31815
247792899	chr1:247792899:T:A	5.54873e-31	-2.35319	-1.32236
247793420	chr1:247793420:CAT:C	5.99953e-31	-2.26537	-1.33207
247793671	chr1:247793671:A:G	6.31115e-29	-6.80511e-10	1.05837
247793761	chr1:247793761:A:G	6.8498e-30	-6.80511e-10	-1.16231
247793873	chr1:247793873:A:G	6.22311e-30	-1.25826	-3.54985e-10
247793928	chr1:247793928:A:G	5.94877e-31	-2.26622	-1.33971
247794162	chr1:247794162:C:A	6.00985e-29	-6.80511e-10	1.00945
247794354	chr1:247794354:T:G	5.51503e-31	-2.353	-1.32864
247794445	chr1:247794445:C:T	5.63105e-30	-6.80511e-10	-1.35824
247794496	chr1:247794496:A:C	9.00347e-30	-6.80511e-10	-0.888923
247794567	chr1:247794567:A:G	2.03595e-30	-2.37557	-3.54985e-10
247794606	chr1:247794606:A:G	5.40489e-31	-2.45407	-1.24774
247794707	chr1:247794707:C:T	6.32111e-29	-6.80511e-10	1.05995
247794725	chr1:247794725:A:G	6.87989e-28	-6.80511e-10	3.44724
247794932	chr1:247794932:G:A	9.05526e-30	-6.80511e-10	-0.883187
247794983	chr1:247794983:A:G	5.64072e-31	-2.34023	-1.31887
247795199	chr1:247795199:G:A	6.78284e-30	-6.80511e-10	-1.17214
247795257	chr1:247795257:C:T	5.71827e-31	-2.33026	-1.3152
247795736	chr1:247795736:T:A	1.24801e-30	-2.44934	-0.415646
247795748	chr1:247795748:ACAATGAGAAGAGGGATGCCTGCCACCAGAAGTGGGCCCTTACCAGAACCCAAC:A	3.45545e-30	-0.66651	-1.18007
247795807	chr1:247795807:T:C	1.11286e-29	-6.80511e-10	-0.677019
247796290	chr1:247796290:G:A	6.12143e-30	-6.80511e-10	-1.27474
247796316	chr1:247796316:G:A	8.78598e-30	-6.80511e-10	-0.913376
247796480	chr1:247796480:G:A	6.32207e-31	-2.21841	-1.32666
247796829	chr1:247796829:T:A	6.92528e-29	-6.80511e-10	1.15123
247796889	chr1:247796889:A:G	6.2102e-31	-2.2307	-1.33222
247797076	chr1:247797076:C:A	5.7188e-31	-2.32298	-1.32237
247797106	chr1:247797106:AT:A	5.69753e-31	-2.33483	-1.31425
247797409	chr1:247797409:G:A	5.82769e-30	-0.225439	-1.09847
247797499	chr1:247797499:A:C	9.47386e-30	-6.80511e-10	-0.837997
247797756	chr1:247797756:G:A	9.16591e-30	-6.80511e-10	-0.871042
247797916	chr1:247797916:G:A	3.83634e-30	-0.382248	-1.35976
247798064	chr1:247798064:G:A	1.41496e-28	-6.80511e-10	1.86574
247798717	chr1:247798717:G:A	1.78053e-29	-1.02593	0.818894
247798730	chr1:247798730:G:A	9.66525e-30	-0.58868	-0.229316
247798774	chr1:247798774:A:G	1.79901e-29	-0.969307	0.772596
247799095	chr1:247799095:C:T	1.47702e-28	-6.80511e-10	1.90866
247799141	chr1:247799141:C:T	8.04125e-28	-6.80511e-10	3.60322
247799161	chr1:247799161:C:A	2.88383e-30	-0.799379	-1.22803
247799170	chr1:247799170:G:A	3.0996e-29	-6.80511e-10	0.347326
247799539	chr1:247799539:A:G	8.54339e-30	-6.80511e-10	-0.941374
247799697	chr1:247799697:A:G	4.62026e-30	-0.323924	-1.23216
247799717	chr1:247799717:A:C	7.9589e-31	-2.45203	-0.862793
247799734	chr1:247799734:T:C	3.14688e-30	-0.588742	-1.35138
247799776	chr1:247799776:C:T	7.13492e-31	-2.4542	-0.969922
247799826	chr1:247799826:TC:T	6.56052e-30	-6.80511e-10	-1.20546
247799831	chr1:247799831:G:T	7.16771e-31	-2.44104	-0.97849
247799916	chr1:247799916:A:T	1.26588e-30	-1.53985	-1.31091
247799956	chr1:247799956:G:T	8.02199e-31	-2.45425	-0.852685
247799974	chr1:247799974:A:G	5.13585e-30	-0.530473	-0.919815
247800127	chr1:247800127:G:A	5.22534e-30	-0.390671	-1.04234
247800141	chr1:247800141:A:G	5.63685e-30	-6.80511e-10	-1.35721
247800240	chr1:247800240:T:C	2.17362e-30	-2.31014	-3.54985e-10
247800363	chr1:247800363:T:A	5.35529e-30	-0.244608	-1.16384
247800515	chr1:247800515:T:C	9.35868e-30	-0.515903	-0.334325
247800852	chr1:247800852:G:A	3.84244e-30	-0.406325	-1.3341
247800853	chr1:247800853:T:C	6.72273e-30	-6.80511e-10	-1.18104
247800925	chr1:247800925:C:A	5.15707e-30	-0.401064	-1.0451
247800995	chr1:247800995:TTC:T	5.85819e-31	-2.45434	-1.16694
247801040	chr1:247801040:G:A	8.88575e-30	-6.80511e-10	-0.902084
247801184	chr1:247801184:G:C	3.32732e-29	-6.80511e-10	0.41822
247801217	chr1:247801217:G:A	5.07443e-30	-0.310852	-1.15147
247801237	chr1:247801237:G:A	8.84922e-30	-6.80511e-10	-0.906203
247801238	chr1:247801238:C:T	1.20359e-29	-6.80511e-10	-0.59864
247801343	chr1:247801343:GA:G	7.67666e-30	-0.787165	-0.261183
247802543	chr1:247802543:TCATGTCCTTTGTAGGGA:T	3.40741e-30	-0.744674	-1.11591
247802608	chr1:247802608:C:CA	5.68112e-30	-6.80511e-10	-1.34938
247802685	chr1:247802685:C:T	1.96968e-30	-2.23218	-0.176479
247802790	chr1:247802790:C:T	1.15688e-30	-1.64082	-1.29999
247802822	chr1:247802822:T:C	7.05991e-30	-6.80511e-10	-1.1321
247803011	chr1:247803011:G:A	1.19849e-30	-1.58716	-1.31831
247803021	chr1:247803021:C:T	3.3059e-29	-6.80511e-10	0.411762
247803152	chr1:247803152:A:C	1.24804e-30	-1.83858	-1.02638
247803190	chr1:247803190:C:G	2.03171e-30	-2.37765	-3.54985e-10
247803675	chr1:247803675:G:T	1.10261e-30	-1.6868	-1.30205
247803838	chr1:247803838:C:T	1.43783e-29	-6.80511e-10	-0.420816
247803874	chr1:247803874:A:G	1.541e-28	-6.80511e-10	1.95107
247803892	chr1:247803892:C:T	1.25053e-30	-1.85108	-1.01189
247804084	chr1:247804084:A:G	1.05161e-30	-1.7225	-1.31371
247804127	chr1:247804127:T:C	1.34153e-29	-6.80511e-10	-0.490134
247804203	chr1:247804203:G:A	1.03953e-30	-1.74287	-1.30489
247804255	chr1:247804255:A:G	6.14416e-30	-6.80511e-10	-1.27103
247804310	chr1:247804310:T:C	1.04136e-30	-1.75357	-1.29244
247804403	chr1:247804403:C:A	1.03083e-30	-1.75224	-1.30393
247804461	chr1:247804461:T:C	1.0252e-30	-1.75376	-1.30789
247804463	chr1:247804463:T:G	1.43383e-29	-6.80511e-10	-0.423601
247804527	chr1:247804527:C:T	1.0439e-30	-1.73571	-1.30786
247804539	chr1:247804539:G:C	1.02661e-30	-1.75757	-1.3027
247804556	chr1:247804556:G:A	8.03936e-30	-6.80511e-10	-1.00218
247804650	chr1:247804650:C:A	1.34837e-29	-6.80511e-10	-0.485051
247804665	chr1:247804665:T:A	1.3557e-29	-6.80511e-10	-0.479629
247804670	chr1:247804670:A:C	1.03349e-30	-1.75104	-1.30256
247804710	chr1:247804710:G:A	1.9205e-29	-6.80511e-10	-0.131363
247804764	chr1:247804764:A:C	1.06213e-30	-1.72149	-1.30476
247804767	chr1:247804767:A:T	1.0468e-30	-1.73656	-1.30424
247804871	chr1:247804871:G:A	8.85846e-30	-6.80511e-10	-0.905159
247804879	chr1:247804879:T:G	8.83916e-30	-6.80511e-10	-0.907341
247805027	chr1:247805027:C:A	1.42321e-29	-6.80511e-10	-0.431031
247805155	chr1:247805155:C:T	7.4361e-30	-6.80511e-10	-1.08019
247805181	chr1:247805181:T:G	1.43919e-29	-6.80511e-10	-0.419869
247805613	chr1:247805613:T:C	7.04791e-30	-6.80511e-10	-1.1338
247805686	chr1:247805686:A:G	2.1858e-30	-2.30455	-3.54985e-10
247805724	chr1:247805724:A:G	1.43906e-29	-6.80511e-10	-0.41996
247805725	chr1:247805725:T:C	7.63526e-31	-1.99683	-1.35951
247806096	chr1:247806096:C:G	1.04014e-30	-1.73595	-1.31123
247806128	chr1:247806128:G:T	2.05933e-30	-2.36415	-3.54985e-10
247806132	chr1:247806132:C:T	1.23096e-30	-1.84721	-1.03153
247806151	chr1:247806151:T:C	1.19109e-30	-1.86283	-1.04884
247806513	chr1:247806513:T:C	1.23705e-30	-1.81645	-1.05736
247806727	chr1:247806727:C:G	1.24755e-30	-1.7969	-1.06845
247806750	chr1:247806750:C:T	7.50708e-28	-6.80511e-10	3.53448
247806760	chr1:247806760:G:A	1.07778e-30	-1.70573	-1.3059
247806784	chr1:247806784:C:T	1.20453e-30	-1.8405	-1.05994
247806870	chr1:247806870:A:T	1.21179e-30	-1.81367	-1.08076
247806885	chr1:247806885:T:C	8.28978e-30	-6.80511e-10	-0.97151
247806892	chr1:247806892:A:T	1.23495e-30	-1.81774	-1.05776
247807409	chr1:247807409:G:A	8.22565e-30	-6.80511e-10	-0.979275
247807463	chr1:247807463:A:T	1.00079e-30	-1.77936	-1.30639
247807581	chr1:247807581:C:T	1.04996e-30	-1.73246	-1.30532
247807672	chr1:247807672:G:A	5.11311e-29	-6.80511e-10	0.84786
247807688	chr1:247807688:T:C	1.49467e-29	-6.80511e-10	-0.382045
247807711	chr1:247807711:T:A	1.06339e-30	-1.71056	-1.31451
247807787	chr1:247807787:CAG:C	6.51363e-29	-6.80511e-10	1.08995
247807835	chr1:247807835:A:T	1.29746e-29	-6.80511e-10	-0.523541
247807882	chr1:247807882:T:G	1.42551e-29	-6.80511e-10	-0.429417
247807932	chr1:247807932:A:C	1.13106e-30	-1.90537	-1.05801
247808103	chr1:247808103:G:A	6.66852e-30	-6.80511e-10	-1.18913
247808156	chr1:247808156:G:C	1.04547e-30	-1.73921	-1.30285
247808232	chr1:247808232:C:A	6.07534e-30	-6.80511e-10	-1.28229
247808284	chr1:247808284:T:A	1.04735e-30	-1.73871	-1.30156
247808319	chr1:247808319:G:A	1.39243e-29	-6.80511e-10	-0.4529
247808347	chr1:247808347:TGGGCAA:T	1.36178e-29	-6.80511e-10	-0.475155
247808361	chr1:247808361:T:C	8.64748e-30	-6.80511e-10	-0.929265
247808384	chr1:247808384:G:A	6.01526e-30	-6.80511e-10	-1.29223
247808416	chr1:247808416:T:C	1.22602e-30	-1.85614	-1.02663
247808522	chr1:247808522:T:C	1.40574e-29	-6.80511e-10	-0.443381
247808537	chr1:247808537:C:A	1.33706e-29	-6.80511e-10	-0.493473
247808700	chr1:247808700:T:C	1.5092e-30	-1.35351	-1.32144
247808809	chr1:247808809:T:C	9.28496e-31	-1.86584	-1.29488
247808818	chr1:247808818:T:A	3.17145e-29	-6.80511e-10	0.370243
247808893	chr1:247808893:T:C	1.54232e-29	-6.80511e-10	-0.350658
247809064	chr1:247809064:G:A	7.0433e-30	-6.80511e-10	-1.13446
247809090	chr1:247809090:T:A	2.72433e-30	-2.08431	-3.54985e-10
247809235	chr1:247809235:T:C	5.63029e-30	-6.80511e-10	-1.35837
247810380	chr1:247810380:G:A	1.34896e-29	-6.80511e-10	-0.484613
247810435	chr1:247810435:A:G	1.44782e-29	-6.80511e-10	-0.413889
247810442	chr1:247810442:TG:T	8.04826e-30	-6.80511e-10	-1.00108
247810517	chr1:247810517:A:G	1.89588e-30	-2.44685	-3.54985e-10
247810837	chr1:247810837:G:A	7.90499e-30	-6.80511e-10	-1.01904
247811007	chr1:247811007:G:C	1.4831e-30	-1.33434	-1.35807
247811181	chr1:247811181:T:A	1.03136e-30	-1.75385	-1.30181
247811200	chr1:247811200:G:A	5.24675e-31	-2.37331	-1.35819
247811214	chr1:247811214:C:T	3.91251e-30	-0.362677	-1.35968
247811336	chr1:247811336:T:A	1.30419e-29	-6.80511e-10	-0.518369
247811431	chr1:247811431:T:A	8.62593e-30	-6.80511e-10	-0.93176
247811484	chr1:247811484:A:T	1.30834e-29	-6.80511e-10	-0.515191
247811486	chr1:247811486:G:A	1.29628e-29	-6.80511e-10	-0.524446
247811489	chr1:247811489:C:G	6.5911e-30	-6.80511e-10	-1.20081
247811496	chr1:247811496:G:A	1.29252e-29	-6.80511e-10	-0.527352
247811569	chr1:247811569:T:C	1.02759e-30	-1.76236	-1.29696
247811573	chr1:247811573:T:A	1.23437e-30	-1.83353	-1.04244
247811657	chr1:247811657:C:T	8.14186e-31	-2.45142	-0.840679
247811751	chr1:247811751:C:T	1.30345e-29	-6.80511e-10	-0.518936
247812002	chr1:247812002:A:G	1.23441e-30	-1.86661	-1.00933
247812255	chr1:247812255:G:C	1.05369e-30	-1.73445	-1.29979
247812273	chr1:247812273:C:T	8.3146e-30	-6.80511e-10	-0.96852
247812288	chr1:247812288:G:A	1.33965e-29	-6.80511e-10	-0.49154
247812296	chr1:247812296:T:A	1.32216e-29	-6.80511e-10	-0.504681
247812353	chr1:247812353:T:C	5.8864e-31	-2.45358	-1.16289
247812415	chr1:247812415:A:G	1.23897e-30	-1.82769	-1.04456
247812806	chr1:247812806:A:C	8.9657e-30	-6.80511e-10	-0.893126
247812946	chr1:247812946:A:G	1.16476e-30	-1.87271	-1.06131
247813039	chr1:247813039:C:G	1.35461e-29	-6.80511e-10	-0.480432
247813081	chr1:247813081:C:T	2.74638e-29	-6.80511e-10	0.226337
247813102	chr1:247813102:C:T	2.94983e-30	-2.00478	-3.54985e-10
247813124	chr1:247813124:A:ATGTT	8.14056e-30	-6.80511e-10	-0.989674
247813152	chr1:247813152:G:A	1.18703e-30	-1.85588	-1.0592
247813292	chr1:247813292:C:G	3.12817e-29	-6.80511e-10	0.356501
247813530	chr1:247813530:T:C	5.81391e-30	-0.234969	-1.09131
247814024	chr1:247814024:A:G	8.5824e-30	-0.282603	-0.654216
247814118	chr1:247814118:G:A	5.94357e-31	-2.45392	-1.15288
247814179	chr1:247814179:C:G	1.43161e-30	-2.3735	-0.354226
247814414	chr1:247814414:C:T	1.22113e-30	-1.85465	-1.0321
247814469	chr1:247814469:A:G	8.97399e-31	-1.95682	-1.23797
247814608	chr1:247814608:A:T	1.40666e-30	-2.40478	-0.340528
247814777	chr1:247814777:T:A	4.12908e-30	-0.315287	-1.35319
247814785	chr1:247814785:G:A	1.05148e-30	-1.84253	-1.1938
247815037	chr1:247815037:G:A	3.52766e-30	-1.5939	-0.231996
247815239	chr1:247815239:AAGG:A	1.07216e-30	-2.45187	-0.564979
247815284	chr1:247815284:T:C	2.7422e-28	-6.80511e-10	2.5274
247815466	chr1:247815466:G:A	6.99883e-30	-6.80511e-10	-1.14079
247815622	chr1:247815622:G:A	1.40596e-30	-1.4298	-1.31601
247815694	chr1:247815694:A:G	1.03749e-30	-1.77954	-1.27018
247815759	chr1:247815759:G:A	6.51796e-30	-6.80511e-10	-1.21197
247816040	chr1:247816040:C:T	1.31093e-30	-1.48406	-1.33173
247816477	chr1:247816477:A:G	1.12704e-30	-1.88052	-1.08641
247816638	chr1:247816638:T:G	3.18362e-29	-6.80511e-10	0.374072
247816903	chr1:247816903:T:C	8.925e-30	-6.80511e-10	-0.897676
247816944	chr1:247816944:A:T	1.14827e-29	-6.80511e-10	-0.645695
247817015	chr1:247817015:C:G	1.27429e-27	-6.80511e-10	4.06361
247817077	chr1:247817077:G:C	1.02903e-30	-1.90026	-1.15766
247817323	chr1:247817323:A:T	1.07015e-30	-1.90364	-1.11509
247817374	chr1:247817374:C:A	5.45552e-31	-2.45365	-1.23884
247817487	chr1:247817487:A:G	1.2872e-30	-2.12494	-0.709122
247817654	chr1:247817654:T:C	1.05274e-30	-2.04124	-0.993894
247817798	chr1:247817798:T:G	6.78365e-31	-2.45303	-1.02157
247817833	chr1:247817833:A:G	2.94997e-29	-6.80511e-10	0.297846
247818123	chr1:247818123:A:C	1.42368e-30	-1.41066	-1.32263
247818211	chr1:247818211:A:G	1.18251e-26	7.26475	-0.973299
247818510	chr1:247818510:G:A	9.83757e-31	-1.82139	-1.28152
247818550	chr1:247818550:G:T	1.70829e-28	-6.80511e-10	2.05413
247818551	chr1:247818551:C:T	1.02245e-30	-1.78197	-1.28237
247818692	chr1:247818692:T:G	1.0181e-30	-1.78047	-1.28812
247818802	chr1:247818802:G:A	1.00909e-30	-2.06301	-1.01447
247819328	chr1:247819328:T:C	1.04819e-30	-1.74916	-1.29031
247819400	chr1:247819400:A:T	6.89851e-30	-6.80511e-10	-1.15523
247819403	chr1:247819403:A:G	1.11937e-29	-6.80511e-10	-0.671185
247819492	chr1:247819492:G:A	6.92796e-31	-2.45038	-1.00317
247819842	chr1:247819842:G:A	6.90182e-31	-2.45393	-1.0034
247819944	chr1:247819944:A:G	6.78773e-31	-2.45255	-1.02145
247820010	chr1:247820010:G:A	2.42001e-28	-6.80511e-10	2.40241
247820105	chr1:247820105:C:G	1.05068e-30	-2.02028	-1.01682
247820299	chr1:247820299:CATT:C	7.16689e-31	-2.45261	-0.96704
247820344	chr1:247820344:A:C	7.41237e-30	-6.80511e-10	-1.08338
247820386	chr1:247820386:A:T	1.04621e-30	-1.77986	-1.26149
247820577	chr1:247820577:C:G	1.70299e-30	-1.19788	-1.35627
247820611	chr1:247820611:C:T	6.32487e-30	-6.80511e-10	-1.24204
247820791	chr1:247820791:C:T	2.30747e-30	-2.25038	-3.54985e-10
247821119	chr1:247821119:A:G	1.06315e-30	-2.04605	-0.979249
247821167	chr1:247821167:A:G	1.05304e-30	-2.05211	-0.98274
247821406	chr1:247821406:C:T	1.07499e-30	-2.0166	-0.997614
247821954	chr1:247821954:T:C	1.21298e-29	-6.80511e-10	-0.590871
247821955	chr1:247821955:G:A	1.19085e-29	-6.80511e-10	-0.609282
247821970	chr1:247821970:C:A	1.76817e-29	-6.80511e-10	-0.214004
247822228	chr1:247822228:A:G	5.52973e-30	-0.372675	-1.00372
247822346	chr1:247822346:T:A	2.46059e-30	-1.31805	-0.868077
247822517	chr1:247822517:G:A	1.0567e-30	-2.03902	-0.992366
247822569	chr1:247822569:A:C	3.47275e-30	-1.20851	-0.633079
247822585	chr1:247822585:A:G	1.02975e-30	-2.07998	-0.977235
247822621	chr1:247822621:G:A	3.41084e-30	-1.21456	-0.645016
247822827	chr1:247822827:A:G	3.44405e-30	-1.21222	-0.637661
247823054	chr1:247823054:C:G	6.4303e-30	-6.80511e-10	-1.22551
247823347	chr1:247823347:A:G	1.4147e-30	-1.43104	-1.30857
247823780	chr1:247823780:C:A	9.74138e-30	-6.80511e-10	-0.81015
247823939	chr1:247823939:C:T	3.64744e-30	-1.19545	-0.597054
247824299	chr1:247824299:C:T	5.0195e-28	-6.80511e-10	3.13197
247824853	chr1:247824853:T:A	1.3935e-30	-1.44422	-1.31049
247825025	chr1:247825025:G:A	4.49573e-28	-6.80511e-10	3.02177
247825093	chr1:247825093:A:G	4.20404e-30	-1.23624	-0.414252
247825646	chr1:247825646:A:C	9.42553e-30	-1.36513	0.522015
247825675	chr1:247825675:G:A	8.62111e-30	-6.80511e-10	-0.932319
247825998	chr1:247825998:ACACACACACAT:A	3.39637e-30	-1.86383	-3.54985e-10
247826071	chr1:247826071:G:A	9.5109e-31	-1.95163	-1.18504
247826649	chr1:247826649:C:T	1.11007e-29	-1.22395	0.544424
247826665	chr1:247826665:G:GAGAAATCAA	5.62813e-30	-1.00722	-0.351532
247826839	chr1:247826839:C:T	1.06029e-30	-2.19515	-0.83284
247826853	chr1:247826853:C:G	1.51715e-30	-2.01219	-0.657515
247826894	chr1:247826894:A:C	1.58511e-30	-2.00306	-0.622821
247827390	chr1:247827390:C:T	4.49732e-30	-1.07114	-0.511916
247827484	chr1:247827484:G:A	4.63096e-30	-1.08579	-0.467983
247827603	chr1:247827603:T:C	1.03424e-29	-1.34232	0.592036
247827630	chr1:247827630:G:A	1.25065e-30	-2.10494	-0.757934
247827694	chr1:247827694:T:C	1.06211e-29	-1.31783	0.594139
247827849	chr1:247827849:A:G	4.49651e-30	-1.10004	-0.483189
247827991	chr1:247827991:A:G	1.01177e-29	-6.80511e-10	-0.772249
247828138	chr1:247828138:T:C	1.77732e-29	-6.80511e-10	-0.208842
247828214	chr1:247828214:C:G	9.61019e-30	-1.35482	0.531114
247828216	chr1:247828216:A:T	1.53435e-30	-1.99811	-0.660315
247828258	chr1:247828258:A:T	6.67852e-30	-6.80511e-10	-1.18764
247828307	chr1:247828307:G:A	7.29043e-31	-2.37845	-1.0241
247828416	chr1:247828416:C:A	4.55641e-30	-1.08658	-0.483416
247828494	chr1:247828494:C:G	1.56168e-30	-2.00307	-0.6377
247828541	chr1:247828541:G:A	7.53854e-30	-6.80511e-10	-1.0665
247828567	chr1:247828567:T:C	1.50626e-30	-2.01518	-0.661726
247828681	chr1:247828681:A:G	4.71577e-30	-1.06116	-0.474463
247828683	chr1:247828683:G:A	1.02969e-29	-1.29616	0.541476
247828701	chr1:247828701:G:A	1.05153e-29	-1.27559	0.541888
247829026	chr1:247829026:A:G	1.61128e-30	-1.33063	-1.27887
247829381	chr1:247829381:G:GT	2.2088e-30	-2.29408	-3.54985e-10
247829483	chr1:247829483:G:A	4.54826e-30	-1.09145	-0.480335
247829548	chr1:247829548:G:A	5.36294e-28	-6.80511e-10	3.19815
247829601	chr1:247829601:T:C	1.60171e-30	-1.9835	-0.631962
247829715	chr1:247829715:A:G	1.04551e-29	-1.31651	0.577065
247829886	chr1:247829886:A:G	9.73864e-30	-1.35597	0.54554
247829993	chr1:247829993:C:T	1.96319e-30	-2.45031	0.0383502
247830048	chr1:247830048:G:A	1.57791e-30	-2.02753	-0.602895
247830194	chr1:247830194:G:A	1.0027e-29	-1.37718	0.595927
247830294	chr1:247830294:G:A	9.63881e-30	-1.34785	0.527117
247830399	chr1:247830399:A:G	1.64177e-30	-2.01075	-0.580004
247830506	chr1:247830506:A:G	1.61618e-30	-1.99335	-0.613115
247830564	chr1:247830564:T:C	4.27096e-28	-6.80511e-10	2.97048
247830671	chr1:247830671:C:A	8.21244e-30	-1.34279	0.361907
247830839	chr1:247830839:G:A	6.85582e-30	-0.753147	-0.408289
247831052	chr1:247831052:G:A	3.24408e-30	-1.9097	-3.54985e-10
247831786	chr1:247831786:G:A	1.84723e-30	-1.93357	-0.539274
247831907	chr1:247831907:T:C	3.5591e-29	-6.80511e-10	0.485561
247832195	chr1:247832195:T:C	1.5849e-30	-2.37478	-0.251231
247832198	chr1:247832198:A:G	1.9638e-30	-1.95957	-0.452081
247832269	chr1:247832269:T:C	7.0164e-30	-6.80511e-10	-1.13828
247832521	chr1:247832521:T:A	1.62394e-30	-1.98685	-0.614825
247832828	chr1:247832828:G:A	5.80017e-30	-6.80511e-10	-1.32865
247832956	chr1:247832956:T:G	4.88246e-28	-6.80511e-10	3.10429
247832969	chr1:247832969:C:A	7.01958e-30	-1.335	0.197171
247832970	chr1:247832970:A:C	1.59326e-30	-1.98601	-0.634746
247832998	chr1:247832998:A:G	6.88936e-30	-1.27796	0.121402
247833176	chr1:247833176:T:C	8.09593e-30	-6.80511e-10	-0.995172
247833371	chr1:247833371:C:T	7.90153e-30	-6.80511e-10	-1.01948
247833376	chr1:247833376:G:A	3.1534e-30	-2.36792	0.429869
247833380	chr1:247833380:C:T	4.39489e-29	-6.80511e-10	0.696494
247833404	chr1:247833404:G:C	2.70159e-30	-2.38188	0.289186
247833413	chr1:247833413:A:G	2.74437e-30	-2.3881	0.311117
247833457	chr1:247833457:G:C	7.04723e-30	-6.80511e-10	-1.1339
247833474	chr1:247833474:C:T	2.84665e-29	-6.80511e-10	0.262195
247833587	chr1:247833587:G:A	1.86428e-30	-1.85267	-0.610987
247833588	chr1:247833588:T:C	1.87198e-30	-1.82937	-0.630167
247833637	chr1:247833637:T:G	5.81413e-30	-6.80511e-10	-1.32624
247833648	chr1:247833648:TGTGA:T	1.86987e-30	-1.90507	-0.555595
247833671	chr1:247833671:T:G	2.00136e-30	-1.80156	-0.591141
247833964	chr1:247833964:CAT:C	5.67928e-30	-6.80511e-10	-1.34971
247833967	chr1:247833967:C:G	5.67928e-30	-6.80511e-10	-1.34971
247834216	chr1:247834216:C:T	4.63041e-28	-6.80511e-10	3.05128
247834311	chr1:247834311:A:G	1.315e-30	-2.36202	-0.450681
247834399	chr1:247834399:T:A	6.78681e-29	1.13103	-3.54985e-10
247834475	chr1:247834475:T:G	7.90153e-30	-6.80511e-10	-1.01948
247834670	chr1:247834670:A:G	6.93998e-30	-6.80511e-10	-1.14923
247834765	chr1:247834765:G:A	5.18202e-31	-2.38461	-1.35931
247834771	chr1:247834771:A:G	5.77723e-30	-6.80511e-10	-1.33261
247834846	chr1:247834846:G:A	7.25408e-30	-6.80511e-10	-1.10497
247834939	chr1:247834939:G:A	1.39351e-30	-1.84198	-0.912731
247834965	chr1:247834965:A:G	1.65761e-30	-1.93116	-0.649994
247835192	chr1:247835192:T:G	9.13795e-30	-6.80511e-10	-0.874097
247835375	chr1:247835375:G:A	8.25385e-30	-6.80511e-10	-0.975853
247835420	chr1:247835420:G:C	5.77131e-30	-6.80511e-10	-1.33363
247835851	chr1:247835851:T:C	5.76831e-30	-6.80511e-10	-1.33415
247835956	chr1:247835956:T:A	1.68072e-30	-1.96229	-0.605023
247835992	chr1:247835992:C:T	2.62321e-27	-6.80511e-10	4.78562
247836077	chr1:247836077:T:C	5.70474e-30	-6.80511e-10	-1.34524
247836378	chr1:247836378:G:A	5.67592e-30	-6.80511e-10	-1.3503
247836391	chr1:247836391:T:A	1.5267e-30	-1.97209	-0.691334
247836628	chr1:247836628:G:A	1.36855e-30	-2.32476	-0.448019
247836806	chr1:247836806:G:A	1.83797e-30	-1.864	-0.613865
247836839	chr1:247836839:C:T	2.6783e-30	-1.09441	-1.00694
247836892	chr1:247836892:G:A	8.0523e-30	-1.00058	-3.54985e-10
247837017	chr1:247837017:T:C	1.95476e-30	-1.84988	-0.566379
247837207	chr1:247837207:G:A	8.81998e-30	-6.80511e-10	-0.909513
247837269	chr1:247837269:T:C	2.09359e-30	-2.37466	0.0270057
247838230	chr1:247838230:G:C	1.29758e-30	-1.95941	-0.866624
247838264	chr1:247838264:G:A	5.11197e-31	-2.41332	-1.34421
247838293	chr1:247838293:A:G	4.21602e-27	-6.80511e-10	5.26011
247838634	chr1:247838634:A:G	1.89805e-30	-1.19318	-1.25252
247839464	chr1:247839464:T:TTC	3.53769e-29	-6.80511e-10	0.479527
247839545	chr1:247839545:T:C	2.50895e-29	-6.80511e-10	0.135917
247839911	chr1:247839911:T:A	3.62609e-29	-6.80511e-10	0.504207
247840014	chr1:247840014:G:T	6.22206e-29	-6.80511e-10	1.04415
247840436	chr1:247840436:A:G	3.01668e-30	-1.94791	-0.0344626
247840449	chr1:247840449:C:T	7.83157e-31	-2.20883	-1.12213
247840534	chr1:247840534:A:G	1.28564e-27	-6.80511e-10	4.07248
247840994	chr1:247840994:A:G	3.58459e-30	-2.42066	0.610773
247841312	chr1:247841312:G:A	2.59263e-30	-2.38563	0.251767
247841360	chr1:247841360:G:A	4.2192e-30	-0.523199	-1.12369
247841473	chr1:247841473:C:T	5.5815e-31	-2.36693	-1.30273
247841546	chr1:247841546:G:C	5.65281e-31	-2.38773	-1.26924
247841575	chr1:247841575:C:T	5.2616e-31	-2.37142	-1.35727
247841742	chr1:247841742:C:T	8.32236e-30	-6.80511e-10	-0.967586
247841911	chr1:247841911:G:C	7.8303e-31	-1.99771	-1.33341
247841966	chr1:247841966:C:T	9.13226e-30	-6.80511e-10	-0.87472
247842012	chr1:247842012:A:G	6.72564e-30	-0.404086	-0.77652
247842255	chr1:247842255:TTGATTGTGA:T	9.17191e-31	-2.44721	-0.725764
247842287	chr1:247842287:TCTA:T	7.96154e-30	-6.80511e-10	-1.01191
247842293	chr1:247842293:A:G	3.18793e-29	-6.80511e-10	0.375425
247842369	chr1:247842369:C:A	9.05084e-30	-6.80511e-10	-0.883675
247842561	chr1:247842561:G:A	8.74142e-30	-6.80511e-10	-0.91846
247842834	chr1:247842834:T:C	1.50376e-27	-6.80511e-10	4.22919
247842967	chr1:247842967:C:T	5.01825e-30	-0.224027	-1.24942
247843032	chr1:247843032:C:T	9.31768e-28	-6.80511e-10	3.75055
247843358	chr1:247843358:AG:A	7.02794e-26	9.43059	-1.35688
247843462	chr1:247843462:C:T	2.39029e-30	-2.05888	-0.156241
247843647	chr1:247843647:T:C	7.07178e-30	-6.80511e-10	-1.13042
247843735	chr1:247843735:C:T	4.99366e-30	-0.249314	-1.22905
247844080	chr1:247844080:G:A	8.01436e-30	0.342573	-1.34787
247844126	chr1:247844126:T:C	9.42405e-30	0.50796	-1.35123
247844142	chr1:247844142:C:T	5.72915e-30	-6.80511e-10	-1.34097
247844394	chr1:247844394:A:G	4.68523e-30	-0.212986	-1.32913
247844452	chr1:247844452:A:G	1.61926e-29	-6.80511e-10	-0.30198
247844466	chr1:247844466:C:G	5.78389e-30	-0.484834	-0.846622
247845366	chr1:247845366:C:T	4.04245e-30	-0.34736	-1.34232
247845681	chr1:247845681:C:T	3.16024e-30	-1.09952	-0.83636
247845961	chr1:247845961:G:C	3.64147e-30	-1.79415	-3.54985e-10
247846272	chr1:247846272:T:C	5.81748e-30	-6.80511e-10	-1.32567
247846668	chr1:247846668:C:T	3.00098e-30	-0.774907	-1.21269
247846778	chr1:247846778:G:A	5.80214e-30	-6.80511e-10	-1.32831
247846823	chr1:247846823:G:A	1.64026e-29	-1.83013	1.54103
247847008	chr1:247847008:T:C	1.52412e-30	-2.2015	-0.463614
247847182	chr1:247847182:T:C	7.62953e-30	-6.80511e-10	-1.05451
247847304	chr1:247847304:C:T	5.46254e-29	1.97512	-1.06115
247847395	chr1:247847395:G:A	4.55918e-30	-0.313912	-1.25548
247847530	chr1:247847530:TCTCAAACTTATAGG:T	4.74174e-29	-6.80511e-10	0.772457
247847595	chr1:247847595:TGA:T	3.06377e-29	-6.80511e-10	0.3357
247847597	chr1:247847597:A:C	4.10949e-30	-0.395052	-1.27818
247847919	chr1:247847919:A:G	6.08762e-30	-1.28028	-3.54985e-10
247847930	chr1:247847930:C:T	1.15714e-29	0.342925	-0.980922
247848433	chr1:247848433:A:G	3.54709e-29	-6.80511e-10	0.48218
247848504	chr1:247848504:A:G	5.62275e-30	-6.80511e-10	-1.35971
247848532	chr1:247848532:C:T	2.05654e-30	-2.36551	-3.54985e-10
247848564	chr1:247848564:C:T	2.01725e-29	-0.0301228	-0.0520874
247848572	chr1:247848572:AC:A	1.93831e-29	-0.124666	0.00253444
247848607	chr1:247848607:C:T	5.63711e-30	-6.80511e-10	-1.35716
247848749	chr1:247848749:T:G	1.14495e-29	-6.80511e-10	-0.648584
247848796	chr1:247848796:C:T	2.8838e-29	0.340351	-0.0651913
247848962	chr1:247848962:C:T	5.82638e-30	-6.80511e-10	-1.32414
247849087	chr1:247849087:A:C	1.73648e-30	-2.21087	-0.323802
247849437	chr1:247849437:A:G	5.23928e-30	-1.43035	-3.54985e-10
247849501	chr1:247849501:C:G	5.93636e-30	-6.80511e-10	-1.30544
247849563	chr1:247849563:G:A	1.96561e-29	-6.80511e-10	-0.108147
247849678	chr1:247849678:G:A	3.88646e-29	0.620954	-0.0474035
247849879	chr1:247849879:T:C	1.8322e-28	1.13776	0.986388
247850014	chr1:247850014:G:C	1.92467e-30	-2.43178	-3.54985e-10
247850015	chr1:247850015:T:G	6.69079e-30	0.140067	-1.32587
247850016	chr1:247850016:G:T	6.66458e-30	0.136373	-1.3261
247850128	chr1:247850128:T:C	4.16936e-29	0.68506	-0.041245
247850290	chr1:247850290:A:G	5.7013e-30	-6.80511e-10	-1.34584
247850388	chr1:247850388:A:G	2.45524e-29	0.701801	-0.587523
247850404	chr1:247850404:G:A	5.73758e-30	-6.80511e-10	-1.3395
247850576	chr1:247850576:C:T	9.14652e-30	-6.80511e-10	-0.87316
247850703	chr1:247850703:G:A	1.18325e-29	-6.80511e-10	-0.615679
247850714	chr1:247850714:C:T	9.18556e-30	-6.80511e-10	-0.8689
247850943	chr1:247850943:A:G	3.34733e-30	-0.521109	-1.35726
247851011	chr1:247851011:C:T	5.07934e-29	-6.80511e-10	0.841234
247851213	chr1:247851213:A:G	1.34494e-27	2.51198	1.60559
247851293	chr1:247851293:T:C	4.59228e-29	0.712153	0.0282758
247851313	chr1:247851313:A:G	4.47646e-30	-1.35771	-0.229995
247851545	chr1:247851545:C:T	1.94417e-30	-2.4217	-3.54985e-10
247851577	chr1:247851577:A:G	4.80684e-29	0.76675	0.0193412
247851875	chr1:247851875:G:A	4.12866e-29	0.646199	-0.0121933
247851888	chr1:247851888:C:T	5.74413e-30	-6.80511e-10	-1.33835
247852527	chr1:247852527:T:C	4.59229e-29	0.800528	-0.0600969
247852530	chr1:247852530:T:C	9.43856e-30	-6.80511e-10	-0.841729
247852559	chr1:247852559:A:T	5.91932e-30	-6.80511e-10	-1.30831
247852575	chr1:247852575:A:G	7.54295e-30	-6.80511e-10	-1.06592
247852579	chr1:247852579:C:T	5.36721e-29	0.82373	0.0726317
247853076	chr1:247853076:C:T	1.94898e-30	-1.41551	-1.00372
247853185	chr1:247853185:G:T	8.47462e-31	-2.16949	-1.08255
247853419	chr1:247853419:G:C	2.61616e-29	-6.80511e-10	0.17776
247853448	chr1:247853448:G:A	5.63511e-29	0.980758	-0.0356889
247853470	chr1:247853470:T:C	6.02035e-29	1.01414	-0.00293728
247853896	chr1:247853896:T:C	8.15114e-30	-6.80511e-10	-0.988375
247853934	chr1:247853934:A:G	5.76332e-28	3.9389	-0.668747
247853992	chr1:247853992:G:A	6.20924e-30	-6.80511e-10	-1.26049
247854042	chr1:247854042:C:T	1.55239e-30	-1.41275	-1.23399
247854491	chr1:247854491:G:T	6.45687e-30	-6.80511e-10	-1.22139
247854715	chr1:247854715:G:T	3.062e-29	0.963664	-0.628545
247855124	chr1:247855124:C:T	1.10827e-29	0.210085	-0.891232
247855784	chr1:247855784:C:T	8.23324e-30	-6.80511e-10	-0.978353
247856126	chr1:247856126:G:A	8.82241e-30	-6.80511e-10	-0.909237
247856251	chr1:247856251:T:C	8.32156e-30	-6.80511e-10	-0.967683
247856300	chr1:247856300:G:A	3.17007e-30	-1.93278	-3.54985e-10
247856506	chr1:247856506:G:A	6.84817e-31	-2.38348	-1.08165
247856744	chr1:247856744:C:T	5.63169e-30	-6.80511e-10	-1.35812
247856749	chr1:247856749:A:G	7.92643e-30	-0.278443	-0.737887
247856757	chr1:247856757:G:A	8.79883e-30	-0.124805	-0.787109
247856768	chr1:247856768:A:G	8.41253e-30	-0.215395	-0.741416
247856773	chr1:247856773:T:A	9.74269e-30	-0.0541318	-0.755884
247856777	chr1:247856777:G:A	8.62011e-30	-0.165892	-0.766543
247856779	chr1:247856779:TTG:T	9.23089e-30	-0.132805	-0.731173
247856813	chr1:247856813:G:A	2.44804e-29	-6.80511e-10	0.111339
247856896	chr1:247856896:A:C	4.17988e-29	-6.80511e-10	0.646335
247857146	chr1:247857146:G:A	3.77136e-28	2.68124	0.164837
247857224	chr1:247857224:C:A	8.64686e-31	-2.34178	-0.890144
247857550	chr1:247857550:G:A	1.16786e-29	-6.80511e-10	-0.628772
247857706	chr1:247857706:A:G	4.28859e-30	-0.579882	-1.05069
247857819	chr1:247857819:T:C	1.23717e-29	-6.80511e-10	-0.571125
247857999	chr1:247857999:C:T	8.74654e-30	-6.80511e-10	-0.917875
247858445	chr1:247858445:G:A	7.56574e-27	4.91949	0.925366
247858463	chr1:247858463:A:G	1.92383e-29	-0.322981	0.193354
247858499	chr1:247858499:A:G	4.00179e-29	-6.80511e-10	0.602795
247858793	chr1:247858793:T:C	3.75027e-29	-0.567796	1.10568
247858934	chr1:247858934:T:G	6.16521e-30	-6.80511e-10	-1.26761
247859368	chr1:247859368:A:G	2.71958e-28	3.72183	-1.20272
247859479	chr1:247859479:T:G	2.90479e-27	6.1262	-1.23861
247859531	chr1:247859531:A:G	5.41661e-30	-0.0549835	-1.34208
247859605	chr1:247859605:C:T	3.32575e-27	6.24008	-1.21716
247859609	chr1:247859609:G:T	1.46803e-28	3.16947	-1.26691
247859627	chr1:247859627:T:C	4.25728e-29	-6.80511e-10	0.664682
247859700	chr1:247859700:C:T	5.76949e-30	-6.80511e-10	-1.33395
247859767	chr1:247859767:C:T	2.54012e-27	5.97201	-1.21858
247859852	chr1:247859852:C:T	1.06932e-29	-6.80511e-10	-0.716928
247859965	chr1:247859965:T:G	1.16987e-29	-6.80511e-10	-0.627054
247859973	chr1:247859973:T:C	2.20578e-30	-2.29545	-3.54985e-10
247860382	chr1:247860382:T:G	7.96991e-27	7.19154	-1.29465
247860549	chr1:247860549:C:T	7.21918e-30	-6.80511e-10	-1.10979
247860664	chr1:247860664:C:T	2.46568e-27	5.88175	-1.15806
247860933	chr1:247860933:T:G	1.7976e-29	-6.80511e-10	-0.197493
247861359	chr1:247861359:T:C	1.81932e-28	-0.289028	2.40613
247861889	chr1:247861889:C:T	4.46055e-30	-0.249397	-1.34186
247861922	chr1:247861922:G:A	5.62331e-30	-6.80511e-10	-1.35961
247862063	chr1:247862063:G:A	4.18878e-29	-6.80511e-10	0.648462
247862088	chr1:247862088:A:G	1.56356e-28	1.9656	-3.54985e-10
247862101	chr1:247862101:C:T	1.11122e-28	-0.496984	2.12108
247862640	chr1:247862640:A:G	6.49825e-30	-6.80511e-10	-1.215
247862792	chr1:247862792:C:T	1.31203e-29	0.795654	-1.30803
247862799	chr1:247862799:C:T	7.29584e-30	-6.80511e-10	-1.09923
247862844	chr1:247862844:G:A	1.48182e-29	-6.80511e-10	-0.390674
247862930	chr1:247862930:C:A	1.21288e-29	-2.31271	1.72176
247863320	chr1:247863320:G:A	7.15192e-30	-6.80511e-10	-1.11915
247863415	chr1:247863415:G:A	1.16761e-29	-6.80511e-10	-0.628988
247863486	chr1:247863486:C:T	4.71174e-30	-0.481925	-1.05455
247863560	chr1:247863560:C:A	1.35016e-29	-6.80511e-10	-0.483726
247863816	chr1:247863816:C:T	7.17472e-30	-6.80511e-10	-1.11597
247863850	chr1:247863850:T:C	1.15676e-26	6.27083	-0.0013943
247863946	chr1:247863946:A:G	5.67578e-30	-6.80511e-10	-1.35032
247863955	chr1:247863955:C:T	6.7109e-30	0.176643	-1.35944
247864658	chr1:247864658:C:T	7.65744e-30	-6.80511e-10	-1.05085
247864796	chr1:247864796:G:A	2.8322e-29	-6.80511e-10	0.257106
247864860	chr1:247864860:G:A	5.626e-30	-6.80511e-10	-1.35913
247864917	chr1:247864917:G:A	2.81059e-24	11.5812	0.181195
247865478	chr1:247865478:A:C	5.30212e-29	0.756502	0.127657
247865614	chr1:247865614:C:T	7.81135e-31	-2.21075	-1.12279
247865662	chr1:247865662:G:A	3.88876e-29	-6.80511e-10	0.574142
247865666	chr1:247865666:G:C	4.50067e-26	8.82082	-1.19279
247866145	chr1:247866145:G:A	7.16853e-30	-6.80511e-10	-1.11683
247866172	chr1:247866172:T:G	6.16821e-30	-6.80511e-10	-1.26712
247866340	chr1:247866340:C:T	3.47521e-27	6.39914	-1.33227
247866694	chr1:247866694:C:T	2.32722e-28	2.36331	-3.54985e-10
247866764	chr1:247866764:A:C	3.44381e-29	-0.374726	0.827357
247867109	chr1:247867109:T:C	1.29726e-26	7.26387	-0.879806
247867337	chr1:247867337:T:G	1.16906e-29	-6.80511e-10	-0.627751
247867506	chr1:247867506:C:T	1.59314e-29	-6.80511e-10	-0.318243
247868210	chr1:247868210:A:G	4.1999e-29	-6.80511e-10	0.651113
247868323	chr1:247868323:C:G	8.03155e-30	-6.80511e-10	-1.00316
247868567	chr1:247868567:C:T	2.03168e-30	-2.37767	-3.54985e-10
247868800	chr1:247868800:C:T	2.2131e-30	-0.983378	-1.30876
247868961	chr1:247868961:G:A	1.08411e-26	7.16735	-0.962783
247868975	chr1:247868975:C:T	2.6776e-28	3.52315	-1.01959
247869239	chr1:247869239:G:A	5.77821e-26	9.2217	-1.34379
247869588	chr1:247869588:G:A	3.70535e-29	-6.80511e-10	0.52583
247869765	chr1:247869765:T:C	1.42681e-29	-6.80511e-10	-0.428505
247869842	chr1:247869842:C:T	4.06974e-30	-1.68295	-3.54985e-10
247869865	chr1:247869865:G:T	7.88083e-27	6.92238	-1.03673
247869888	chr1:247869888:A:G	1.49098e-29	-6.80511e-10	-0.384512
247870106	chr1:247870106:T:A	7.19342e-30	-6.80511e-10	-1.11337
247870146	chr1:247870146:A:G	2.46718e-29	-6.80511e-10	0.119129
247870151	chr1:247870151:G:A	3.14342e-30	-0.586213	-1.35501
247871398	chr1:247871398:A:C	2.41118e-28	3.43202	-1.03327
247871560	chr1:247871560:A:C	6.88801e-30	-6.80511e-10	-1.15675
247871712	chr1:247871712:A:C	7.20014e-30	-6.80511e-10	-1.11243
247871818	chr1:247871818:C:T	1.46609e-29	-6.80511e-10	-0.40135
247872412	chr1:247872412:T:C	1.89435e-30	-1.12257	-1.32508
247872476	chr1:247872476:T:C	2.5021e-28	3.49948	-1.06371
247872541	chr1:247872541:G:C	2.39694e-30	-2.21234	-3.54985e-10
247872565	chr1:247872565:G:A	4.9149e-31	-2.43728	-1.35956
247872590	chr1:247872590:G:C	7.74935e-30	-1.03892	-3.54985e-10
247872699	chr1:247872699:A:G	1.31973e-29	-6.80511e-10	-0.506521
247872878	chr1:247872878:G:C	7.29076e-30	-6.80511e-10	-1.09993
247872957	chr1:247872957:C:T	1.80956e-29	-6.80511e-10	-0.190866
247873029	chr1:247873029:G:A	3.04785e-30	-0.617354	-1.35474
247873050	chr1:247873050:A:G	7.64822e-27	6.84915	-0.993458
247873190	chr1:247873190:A:C	5.62358e-30	-6.80511e-10	-1.35956
247873199	chr1:247873199:C:A	6.59435e-30	-6.80511e-10	-1.20032
247873252	chr1:247873252:G:A	2.09667e-26	7.59398	-0.729819
247873435	chr1:247873435:C:T	3.16411e-29	-6.80511e-10	0.367924
247873648	chr1:247873648:C:T	2.53895e-29	-6.80511e-10	0.147804
247873896	chr1:247873896:G:A	5.67223e-30	-6.80511e-10	-1.35095
247873960	chr1:247873960:C:T	1.93139e-30	-2.42829	-3.54985e-10
247873975	chr1:247873975:AG:A	5.57614e-28	4.17383	-0.936692
247873987	chr1:247873987:T:G	1.44697e-29	-6.80511e-10	-0.414477
247873990	chr1:247873990:G:C	1.05269e-29	-6.80511e-10	-0.732594
247874042	chr1:247874042:A:G	1.90869e-30	-2.44012	-3.54985e-10
247874130	chr1:247874130:C:T	8.4022e-30	-6.80511e-10	-0.95804
247874270	chr1:247874270:G:C	1.24346e-29	-6.80511e-10	-0.56605
247874344	chr1:247874344:C:G	2.4593e-26	8.37651	-1.35283
247874688	chr1:247874688:G:A	1.20403e-27	5.32614	-1.31924
247874895	chr1:247874895:A:G	1.16884e-27	5.26145	-1.28422
247874908	chr1:247874908:G:A	6.2323e-21	19.3404	0.126056
247874910	chr1:247874910:G:A	2.87234e-29	1.61537	-1.34419
247875023	chr1:247875023:T:C	2.06183e-27	5.65727	-1.11246
247875396	chr1:247875396:T:G	3.27579e-29	1.72173	-1.31911
247875478	chr1:247875478:C:T	6.07338e-30	0.000838187	-1.28346
247875532	chr1:247875532:C:T	5.63278e-30	-6.80511e-10	-1.35793
247875943	chr1:247875943:C:T	1.0917e-29	-6.80511e-10	-0.696213
247875992	chr1:247875992:G:A	3.23955e-29	1.74286	-1.35137
247876149	chr1:247876149:C:T	3.29577e-23	13.6869	0.537315
247876411	chr1:247876411:A:G	5.90838e-30	0.0436816	-1.35384
247876636	chr1:247876636:G:A	1.29034e-29	-6.80511e-10	-0.52904
247876716	chr1:247876716:A:G	7.20882e-29	2.54006	-1.3487
247876802	chr1:247876802:C:T	2.33753e-29	1.37107	-1.30592
247876916	chr1:247876916:C:T	1.00897e-29	-6.80511e-10	-0.775014
247877062	chr1:247877062:G:A	5.65407e-30	-6.80511e-10	-1.35416
247877448	chr1:247877448:G:A	8.6028e-30	-6.80511e-10	-0.934445
247877880	chr1:247877880:T:G	8.56037e-30	0.417687	-1.35708
247877900	chr1:247877900:C:A	6.27427e-30	-6.80511e-10	-1.25008
247877943	chr1:247877943:G:A	3.86286e-30	-1.73512	-3.54985e-10
247878088	chr1:247878088:A:G	5.64403e-30	-6.80511e-10	-1.35593
247878095	chr1:247878095:A:G	5.63729e-30	-6.80511e-10	-1.35713
247878271	chr1:247878271:T:C	8.99889e-30	-6.80511e-10	-0.889432
247878297	chr1:247878297:A:G	8.61663e-29	2.6914	-1.32165
247878413	chr1:247878413:G:A	8.94028e-30	-6.80511e-10	-0.895965
247878493	chr1:247878493:A:G	1.89104e-27	5.79335	-1.33501
247878519	chr1:247878519:C:G	2.10072e-24	12.8222	-1.35098
247878923	chr1:247878923:T:C	6.04484e-30	-6.80511e-10	-1.28733
247879084	chr1:247879084:A:G	2.34711e-30	-2.23335	-3.54985e-10
247879087	chr1:247879087:T:TA	3.25281e-29	-6.80511e-10	0.395573
247879635	chr1:247879635:C:T	2.01153e-30	-1.51932	-0.868315
247879936	chr1:247879936:C:T	1.30673e-30	-1.47564	-1.34336
247880464	chr1:247880464:A:G	6.03861e-30	-6.80511e-10	-1.28836
247880533	chr1:247880533:C:T	9.29262e-30	-6.80511e-10	-0.857312
247880596	chr1:247880596:C:T	8.33991e-30	-6.80511e-10	-0.965481
247880796	chr1:247880796:G:A	2.6752e-27	4.80525	-3.54985e-10
247880803	chr1:247880803:C:T	9.2284e-30	-6.80511e-10	-0.864247
247880901	chr1:247880901:G:A	5.6887e-30	-6.80511e-10	-1.34805
247881157	chr1:247881157:G:C	1.51411e-28	3.2908	-1.35733
247881309	chr1:247881309:A:G	5.66084e-30	-6.80511e-10	-1.35296
247881377	chr1:247881377:A:G	1.89583e-28	-6.80511e-10	2.15829
247881378	chr1:247881378:C:T	2.85598e-28	-6.80511e-10	2.56805
247881766	chr1:247881766:C:A	8.70398e-29	-6.80511e-10	1.37983
247882157	chr1:247882157:G:A	1.18799e-30	-1.566	-1.34827
247882489	chr1:247882489:A:T	2.18972e-30	-2.30276	-3.54985e-10
247882520	chr1:247882520:T:A	5.79996e-30	-6.80511e-10	-1.32868
247882564	chr1:247882564:G:A	5.58264e-30	-1.36687	-3.54985e-10
247882707	chr1:247882707:G:A	1.11343e-29	-6.80511e-10	-0.676502
247882970	chr1:247882970:C:T	7.17639e-27	7.11048	-1.31846
247883039	chr1:247883039:AAAAAC:A	9.44304e-30	-6.80511e-10	-0.841254
247883250	chr1:247883250:G:C	6.42673e-29	2.31501	-1.2385
247883303	chr1:247883303:G:A	6.26876e-31	-2.40505	-1.14849
247883371	chr1:247883371:G:A	1.90553e-30	-2.44177	-3.54985e-10
247883600	chr1:247883600:T:C	8.89302e-31	-2.26394	-0.93991
247883813	chr1:247883813:T:C	4.97028e-29	1.88321	-1.06368
247883816	chr1:247883816:C:T	5.79142e-30	-6.80511e-10	-1.33016
247883964	chr1:247883964:T:C	1.92016e-30	-2.43413	-3.54985e-10
247884063	chr1:247884063:G:A	1.84079e-30	-1.15039	-1.32595
247884149	chr1:247884149:T:C	3.52739e-29	-6.80511e-10	0.476612
247884263	chr1:247884263:T:C	1.0789e-28	2.94063	-1.34605
247884341	chr1:247884341:G:A	9.06964e-31	-1.93047	-1.25371
247884714	chr1:247884714:C:T	9.3202e-29	2.19453	-0.746291
247885015	chr1:247885015:C:T	7.70025e-30	-1.04528	-3.54985e-10
247885037	chr1:247885037:AT:A	8.27948e-30	-0.972753	-3.54985e-10
247885238	chr1:247885238:G:C	1.49591e-30	-1.55872	-1.12508
247885534	chr1:247885534:A:G	6.90821e-30	-6.80511e-10	-1.15382
247885685	chr1:247885685:C:T	1.2518e-30	-1.84274	-1.01922
247886049	chr1:247886049:T:C	1.13615e-30	-1.89986	-1.05903
247886100	chr1:247886100:C:T	4.02321e-29	-6.80511e-10	0.608134
247886121	chr1:247886121:C:T	1.16528e-30	-1.88133	-1.05225
247886204	chr1:247886204:T:TA	1.19838e-30	-1.88637	-1.0192
247886212	chr1:247886212:T:C	2.94811e-30	-0.674335	-1.33103
247886485	chr1:247886485:T:C	1.22411e-30	-1.90202	-0.982294
247886658	chr1:247886658:T:C	7.42665e-30	-6.80511e-10	-1.08146
247886663	chr1:247886663:C:T	7.47856e-30	-1.07449	-3.54985e-10
247887101	chr1:247887101:C:A	7.68536e-30	-1.04722	-3.54985e-10
247887299	chr1:247887299:C:T	1.20205e-30	-1.86609	-1.03641
247887484	chr1:247887484:G:A	7.17561e-30	-1.11584	-3.54985e-10
247887692	chr1:247887692:T:C	1.1566e-30	-1.90622	-1.03482
247887747	chr1:247887747:T:G	1.14461e-30	-1.92598	-1.02549
247887806	chr1:247887806:G:A	1.2472e-30	-1.83407	-1.03156
247887890	chr1:247887890:G:C	7.46017e-30	-1.07695	-3.54985e-10
247888007	chr1:247888007:C:T	1.22654e-30	-1.86202	-1.02031
247888107	chr1:247888107:C:G	1.24099e-30	-1.86742	-1.0032
247894666	chr1:247894666:C:T	2.55625e-29	1.43226	-1.27767
247894755	chr1:247894755:T:C	1.27253e-30	-1.8269	-1.01863
247894764	chr1:247894764:T:C	1.36036e-30	-1.77257	-1.00621
247894828	chr1:247894828:G:A	2.9621e-29	1.56816	-1.26621
247894963	chr1:247894963:A:G	2.20719e-29	1.29866	-1.29089
247895010	chr1:247895010:T:A	5.49333e-29	-6.80511e-10	0.919586
247895080	chr1:247895080:T:A	1.12216e-30	-1.87927	-1.09201
247895248	chr1:247895248:G:A	1.35376e-30	-1.77	-1.01365
247895453	chr1:247895453:A:G	1.14301e-30	-1.82466	-1.12821
247895459	chr1:247895459:G:C	2.4854e-29	1.21679	-1.0903
247895495	chr1:247895495:T:G	1.11995e-30	-1.83018	-1.14307
247895577	chr1:247895577:A:T	1.08968e-30	-1.72508	-1.27557
247895776	chr1:247895776:G:A	1.32892e-28	-6.80511e-10	1.80301
247895848	chr1:247895848:T:C	5.76189e-30	-6.80511e-10	-1.33527
247895849	chr1:247895849:G:A	1.58702e-29	-6.80511e-10	-0.322091
247896050	chr1:247896050:ACTC:A	3.97024e-30	-1.70771	-3.54985e-10
247896121	chr1:247896121:C:T	6.44707e-31	-2.21346	-1.31203
247896154	chr1:247896154:G:A	7.36918e-31	-2.25335	-1.13846
247896300	chr1:247896300:C:T	5.63054e-30	-6.80511e-10	-1.35833
247896401	chr1:247896401:T:A	8.07467e-31	-2.12255	-1.17784
247896410	chr1:247896410:T:C	8.38156e-31	-2.21312	-1.04997
247896477	chr1:247896477:G:GA	3.6052e-29	1.64304	-1.14461
247896502	chr1:247896502:C:T	2.01336e-30	-2.38673	-3.54985e-10
247896554	chr1:247896554:T:C	8.58465e-31	-2.09314	-1.146
247896727	chr1:247896727:A:G	1.16599e-29	-6.80511e-10	-0.630379
247896735	chr1:247896735:G:A	1.89523e-30	-2.44719	-3.54985e-10
247896838	chr1:247896838:ATTGTGGC:A	6.04163e-30	-6.80511e-10	-1.28786
247896928	chr1:247896928:C:T	8.31248e-31	-2.12586	-1.1455
247896944	chr1:247896944:TA:T	8.32358e-31	-2.14221	-1.12782
247896977	chr1:247896977:C:T	8.47449e-31	-2.11939	-1.13267
247896988	chr1:247896988:C:T	1.94645e-29	-6.80511e-10	-0.117939
247897223	chr1:247897223:A:G	9.89026e-30	-6.80511e-10	-0.794982
247897239	chr1:247897239:C:T	7.00068e-31	-2.20448	-1.23863
247897298	chr1:247897298:T:G	6.09456e-30	-6.80511e-10	-1.27914
247897342	chr1:247897342:A:G	9.02334e-30	-6.80511e-10	-0.886718
247897478	chr1:247897478:T:C	6.89817e-31	-2.2496	-1.20827
247897495	chr1:247897495:T:C	5.65048e-30	-6.80511e-10	-1.35479
247897798	chr1:247897798:A:G	5.64574e-30	-6.80511e-10	-1.35563
247897803	chr1:247897803:T:C	1.88441e-30	-2.45292	-3.54985e-10
247897806	chr1:247897806:A:G	5.63187e-30	-6.80511e-10	-1.35809
247897821	chr1:247897821:G:A	5.92793e-30	-6.80511e-10	-1.30686
247897956	chr1:247897956:A:G	5.65075e-30	-6.80511e-10	-1.35474
247898456	chr1:247898456:C:T	5.98402e-30	-6.80511e-10	-1.29744
247898492	chr1:247898492:G:A	1.90024e-30	-2.44455	-3.54985e-10
247898619	chr1:247898619:A:G	7.2631e-31	-2.09829	-1.30802
247898698	chr1:247898698:G:C	9.44776e-30	-6.80511e-10	-0.840755
247898759	chr1:247898759:A:G	6.7714e-31	-2.38587	-1.09054
247898799	chr1:247898799:G:A	8.34105e-31	-1.97318	-1.29475
247899245	chr1:247899245:C:G	9.60972e-31	-2.44053	-0.685808
247899289	chr1:247899289:G:A	7.35999e-30	-6.80511e-10	-1.09047
247899360	chr1:247899360:G:A	5.9447e-30	-6.80511e-10	-1.30403
247899388	chr1:247899388:A:T	7.3069e-30	-6.80511e-10	-1.09771
247899619	chr1:247899619:T:A	7.26346e-30	-6.80511e-10	-1.10368
247899811	chr1:247899811:C:T	9.54456e-31	-2.09535	-1.0378
247900010	chr1:247900010:G:T	3.21169e-30	-0.75052	-1.16922
247900155	chr1:247900155:C:T	8.4693e-31	-1.9224	-1.33027
247900204	chr1:247900204:T:A	7.96656e-31	-1.9611	-1.35277
247900207	chr1:247900207:A:G	8.10451e-31	-1.94725	-1.34945
247900218	chr1:247900218:T:C	6.85415e-30	-6.80511e-10	-1.16168
247900336	chr1:247900336:A:T	6.5675e-30	-6.80511e-10	-1.2044
247900420	chr1:247900420:A:G	8.22591e-31	-1.93213	-1.3497
247900518	chr1:247900518:T:G	8.75706e-31	-1.87504	-1.34422
247900538	chr1:247900538:G:A	6.04242e-30	-6.80511e-10	-1.28773
247900584	chr1:247900584:TA:T	8.50925e-31	-1.909	-1.33896
247900741	chr1:247900741:A:G	8.47768e-31	-1.89317	-1.35851
247900784	chr1:247900784:C:T	3.34222e-30	-0.703212	-1.17669
247900885	chr1:247900885:G:A	5.9185e-30	-6.80511e-10	-1.30845
247900903	chr1:247900903:A:G	8.33269e-31	-1.91263	-1.3563
247900927	chr1:247900927:C:T	3.28128e-30	-0.775301	-1.123
247900933	chr1:247900933:C:T	3.16545e-30	-0.723625	-1.21061
247900937	chr1:247900937:A:G	8.64691e-31	-1.87304	-1.35887
247901029	chr1:247901029:G:A	6.49198e-30	-6.80511e-10	-1.21597
247901209	chr1:247901209:A:G	7.29501e-30	-6.80511e-10	-1.09934
247901690	chr1:247901690:G:A	7.79072e-31	-2.45423	-0.881953
247901706	chr1:247901706:G:A	7.56048e-30	-6.80511e-10	-1.0636
247901830	chr1:247901830:C:T	3.54816e-30	-0.758389	-1.06171
247901837	chr1:247901837:C:G	6.967e-30	-6.80511e-10	-1.14535
247901849	chr1:247901849:C:T	1.06196e-30	-2.1318	-0.894617
247901852	chr1:247901852:T:A	6.25193e-30	-6.80511e-10	-1.25364
247901953	chr1:247901953:A:G	1.04598e-30	-1.77009	-1.27149
247901987	chr1:247901987:T:C	5.98751e-30	-6.80511e-10	-1.29686
247902076	chr1:247902076:A:G	5.91207e-30	-6.80511e-10	-1.30954
247902121	chr1:247902121:C:T	5.76819e-30	-6.80511e-10	-1.33417
247902168	chr1:247902168:T:C	5.94044e-30	-6.80511e-10	-1.30475
247902421	chr1:247902421:C:T	1.27141e-30	-2.01051	-0.835902
247902472	chr1:247902472:C:T	1.884e-30	-2.45314	-3.54985e-10
247902555	chr1:247902555:T:C	7.28186e-30	-6.80511e-10	-1.10115
247902569	chr1:247902569:C:A	5.90831e-30	-6.80511e-10	-1.31017
247902667	chr1:247902667:G:A	5.00556e-31	-2.43429	-1.34428
247902925	chr1:247902925:G:C	7.38066e-30	-6.80511e-10	-1.08767
247903031	chr1:247903031:G:A	7.21835e-30	-6.80511e-10	-1.10991
247903161	chr1:247903161:G:A	5.74904e-29	0.965085	-3.54985e-10
247903257	chr1:247903257:C:T	1.71035e-29	-0.247247	-3.54985e-10
247903702	chr1:247903702:T:G	2.91494e-30	-0.871568	-1.14512
247903903	chr1:247903903:A:G	2.53726e-30	-0.954662	-1.20078
247904256	chr1:247904256:C:T	9.56597e-30	-6.80511e-10	-0.828321
247904268	chr1:247904268:C:G	8.19979e-30	-6.80511e-10	-0.982425
247904384	chr1:247904384:G:A	6.13768e-31	-2.43877	-1.1359
247904618	chr1:247904618:A:C	7.19396e-30	-6.80511e-10	-1.11329
247904776	chr1:247904776:G:A	7.25772e-30	-6.80511e-10	-1.10447
247904911	chr1:247904911:A:T	1.12248e-30	-1.61219	-1.3588
247904915	chr1:247904915:A:G	1.07805e-30	-1.65409	-1.35728
247904973	chr1:247904973:G:A	9.68577e-31	-2.03642	-1.08204
247905049	chr1:247905049:G:A	5.7098e-30	-6.80511e-10	-1.34435
247905231	chr1:247905231:T:C	1.17571e-30	-1.56708	-1.35758
247905247	chr1:247905247:C:T	9.06687e-31	-1.86568	-1.31881
247905279	chr1:247905279:A:C	6.54741e-30	-6.80511e-10	-1.20746
247905449	chr1:247905449:C:T	6.48904e-31	-2.37639	-1.14261
247905459	chr1:247905459:A:G	8.46949e-31	-1.93717	-1.31548
247905594	chr1:247905594:C:T	5.606e-31	-2.44866	-1.21662
247905651	chr1:247905651:T:G	7.04818e-31	-2.31962	-1.11673
247905656	chr1:247905656:C:T	8.09998e-30	-6.80511e-10	-0.994671
247905662	chr1:247905662:C:T	5.79372e-30	-6.80511e-10	-1.32976
247905744	chr1:247905744:A:G	9.08742e-31	-1.82272	-1.3595
247905755	chr1:247905755:C:T	8.41048e-31	-1.90029	-1.35935
247905818	chr1:247905818:C:T	4.8358e-31	-2.4533	-1.35978
247905902	chr1:247905902:T:C	8.15934e-31	-1.94325	-1.3467
247906082	chr1:247906082:C:T	8.91453e-30	-6.80511e-10	-0.89885
247906196	chr1:247906196:C:T	1.24896e-30	-1.5047	-1.35952
247906238	chr1:247906238:T:A	1.09311e-30	-1.63993	-1.35758
247906362	chr1:247906362:G:A	1.97887e-30	-2.404	-3.54985e-10
247906455	chr1:247906455:T:G	3.10558e-30	-1.07169	-0.881643
247906525	chr1:247906525:T:C	1.23018e-30	-1.57512	-1.30425
247906566	chr1:247906566:A:G	7.53717e-31	-2.15357	-1.2157
247906610	chr1:247906610:G:A	7.54275e-31	-2.00883	-1.3597
247906635	chr1:247906635:C:T	1.16712e-30	-1.57663	-1.35537
247906692	chr1:247906692:T:C	7.39591e-31	-2.0285	-1.3597
247906718	chr1:247906718:A:G	1.17823e-29	-6.80511e-10	-0.619938
247907457	chr1:247907457:A:T	7.43061e-31	-2.02374	-1.35977
247907478	chr1:247907478:A:C	7.53844e-31	-2.00945	-1.35965
247907497	chr1:247907497:G:A	2.51582e-30	-1.27592	-0.888013
247907673	chr1:247907673:TC:T	5.98985e-30	-6.80511e-10	-1.29647
247907695	chr1:247907695:G:A	5.7202e-30	-6.80511e-10	-1.34253
247907795	chr1:247907795:C:T	6.72583e-31	-2.12356	-1.35961
247908000	chr1:247908000:T:G	7.58671e-31	-2.00317	-1.35955
247908055	chr1:247908055:G:A	1.28578e-30	-1.47935	-1.35581
247908170	chr1:247908170:C:A	1.88761e-30	-2.45122	-3.54985e-10
247908281	chr1:247908281:A:G	1.17357e-30	-1.569	-1.35748
247908708	chr1:247908708:G:A	6.03273e-30	-6.80511e-10	-1.28933
247908710	chr1:247908710:G:A	7.68264e-31	-1.99178	-1.35838
247908724	chr1:247908724:T:C	7.57253e-31	-2.0075	-1.35709
247908843	chr1:247908843:C:T	7.85495e-31	-1.96852	-1.35945
247908897	chr1:247908897:G:A	5.69711e-30	-6.80511e-10	-1.34657
247908970	chr1:247908970:A:G	9.25654e-30	-6.80511e-10	-0.861202
247909173	chr1:247909173:A:T	1.164e-29	-6.80511e-10	-0.632081
247909227	chr1:247909227:A:G	6.46633e-31	-2.41061	-1.11189
247909260	chr1:247909260:G:T	5.63014e-30	-6.80511e-10	-1.3584
247909266	chr1:247909266:T:C	5.7562e-30	-6.80511e-10	-1.33626
247909429	chr1:247909429:A:T	8.93479e-31	-1.93191	-1.26726
247909565	chr1:247909565:C:G	7.1342e-31	-2.36924	-1.05498
247909587	chr1:247909587:T:C	1.15725e-30	-1.58363	-1.35686
247909613	chr1:247909613:C:T	5.78274e-30	-6.80511e-10	-1.33166
247909615	chr1:247909615:T:A	6.02157e-30	-6.80511e-10	-1.29118
247909701	chr1:247909701:T:C	5.74805e-30	-6.80511e-10	-1.33767
247909796	chr1:247909796:C:G	3.13004e-30	-1.16539	-0.780103
247909918	chr1:247909918:A:G	2.05058e-30	-1.85304	-0.515377
247909921	chr1:247909921:G:T	5.75841e-30	-6.80511e-10	-1.33587
247910048	chr1:247910048:T:C	3.09804e-29	-6.80511e-10	0.346822
247910093	chr1:247910093:C:T	1.34123e-30	-1.95759	-0.83536
247910170	chr1:247910170:G:A	7.23784e-31	-2.37335	-1.03645
247910241	chr1:247910241:G:A	6.36867e-31	-2.24733	-1.2904
247910622	chr1:247910622:A:T	5.68248e-30	-6.80511e-10	-1.34914
247910684	chr1:247910684:A:T	7.80038e-31	-2.2078	-1.12715
247911074	chr1:247911074:C:T	3.04904e-29	-6.80511e-10	0.330878
247911210	chr1:247911210:T:C	6.68224e-31	-2.38194	-1.10773
247911214	chr1:247911214:T:C	6.94679e-31	-2.37465	-1.07619
247911258	chr1:247911258:A:G	6.56983e-31	-2.40095	-1.10568
247911316	chr1:247911316:C:T	5.72472e-30	-6.80511e-10	-1.34174
247911368	chr1:247911368:ATATT:A	2.68365e-30	-2.09936	-3.54985e-10
247911638	chr1:247911638:C:G	8.49568e-31	-2.31098	-0.938585
247911676	chr1:247911676:G:A	5.87664e-31	-2.32503	-1.2931
247911760	chr1:247911760:G:A	7.97855e-30	-6.80511e-10	-1.00978
247911866	chr1:247911866:C:T	6.1699e-30	-6.80511e-10	-1.26685
247912075	chr1:247912075:A:G	6.6016e-30	-6.80511e-10	-1.19922
247912082	chr1:247912082:A:G	7.17855e-30	-6.80511e-10	-1.11544
247912084	chr1:247912084:T:G	7.25301e-30	-6.80511e-10	-1.10512
247912096	chr1:247912096:G:A	4.66651e-29	2.10613	-1.34966
247912101	chr1:247912101:T:C	6.02669e-30	-6.80511e-10	-1.29034
247912106	chr1:247912106:A:G	1.52434e-29	0.836787	-1.19917
247912193	chr1:247912193:T:C	2.72723e-30	-1.38503	-0.698212
247912202	chr1:247912202:T:C	6.72493e-30	-1.18071	-3.54985e-10
247912287	chr1:247912287:T:G	5.87249e-30	-6.80511e-10	-1.31625
247912613	chr1:247912613:A:G	6.44607e-30	-6.80511e-10	-1.22306
247912798	chr1:247912798:A:G	6.18583e-30	-6.80511e-10	-1.26427
247913252	chr1:247913252:TC:T	5.82645e-30	-6.80511e-10	-1.32413
247913345	chr1:247913345:G:A	5.68724e-30	-6.80511e-10	-1.34831
247913373	chr1:247913373:G:A	1.81685e-29	-6.80511e-10	-0.186843
247913664	chr1:247913664:C:T	3.41565e-29	-6.80511e-10	0.444421
247913743	chr1:247913743:G:A	1.4806e-29	-6.80511e-10	-0.391502
247913918	chr1:247913918:A:G	2.55414e-30	-2.27977	0.13095
247914043	chr1:247914043:C:T	2.86532e-30	-2.08612	0.0522677
247914103	chr1:247914103:C:A	2.1662e-30	-2.31356	-3.54985e-10
247914182	chr1:247914182:C:G	5.67731e-30	-6.80511e-10	-1.35006
247914294	chr1:247914294:C:T	1.08385e-29	-1.28234	0.578915
247914398	chr1:247914398:T:C	1.69292e-29	-6.80511e-10	-0.257491
247914771	chr1:247914771:A:G	6.17203e-30	-6.80511e-10	-1.2665
247914844	chr1:247914844:A:G	6.51806e-30	-6.80511e-10	-1.21196
247914876	chr1:247914876:T:C	5.87784e-30	-6.80511e-10	-1.31534
247914990	chr1:247914990:TG:T	1.76829e-30	-2.39641	-0.120113
247915023	chr1:247915023:G:A	2.14573e-30	-2.32305	-3.54985e-10
247915049	chr1:247915049:G:A	1.84619e-30	-2.38544	-0.0879688
247915759	chr1:247915759:C:T	5.64172e-30	-6.80511e-10	-1.35634
247915783	chr1:247915783:T:G	1.94747e-30	-2.4016	-0.0184024
247916103	chr1:247916103:A:G	3.28742e-30	-1.89643	-3.54985e-10
247916235	chr1:247916235:C:T	5.65958e-30	-6.80511e-10	-1.35318
247916336	chr1:247916336:A:G	1.90109e-30	-2.38841	-0.055694
247916661	chr1:247916661:A:C	2.9298e-30	-1.76041	-0.251185
247916899	chr1:247916899:C:A	1.10877e-29	-6.80511e-10	-0.6807
247916997	chr1:247916997:CA:C	2.72333e-30	-2.27056	0.185882
247917119	chr1:247917119:A:G	4.93876e-30	-1.88943	0.400011
247917185	chr1:247917185:T:C	2.52923e-30	-2.26258	0.103958
247917287	chr1:247917287:C:T	5.63726e-30	-6.80511e-10	-1.35713
247917316	chr1:247917316:T:C	5.6239e-30	-6.80511e-10	-1.35951
247917474	chr1:247917474:A:G	5.62524e-30	-6.80511e-10	-1.35927
247917487	chr1:247917487:A:G	5.83708e-30	-6.80511e-10	-1.3223
247917758	chr1:247917758:T:C	5.63634e-30	-6.80511e-10	-1.3573
247917761	chr1:247917761:A:G	5.69295e-30	-6.80511e-10	-1.3473
247917887	chr1:247917887:A:T	7.5149e-30	-1.88819	0.81855
247918053	chr1:247918053:G:A	2.18609e-30	-2.30442	-3.54985e-10
247918370	chr1:247918370:A:G	5.63971e-30	-6.80511e-10	-1.3567
247918404	chr1:247918404:A:T	5.62625e-30	-6.80511e-10	-1.35909
247918537	chr1:247918537:G:A	2.03502e-30	-2.37603	-3.54985e-10
247918613	chr1:247918613:G:GTA	1.15545e-29	-6.80511e-10	-0.63946
247918898	chr1:247918898:A:G	5.74361e-30	-6.80511e-10	-1.33845
247918972	chr1:247918972:A:G	9.61845e-31	-1.77257	-1.35286
247919073	chr1:247919073:C:T	8.51927e-31	-1.90204	-1.34475
247919106	chr1:247919106:G:A	1.8824e-30	-2.45398	-3.54985e-10
247919268	chr1:247919268:CTG:C	1.16796e-27	4.28395	-0.307473
247919334	chr1:247919334:T:A	6.32466e-30	-6.80511e-10	-1.24208
247919419	chr1:247919419:T:G	1.1368e-30	-1.6068	-1.35152
247919483	chr1:247919483:A:G	1.08679e-30	-1.67825	-1.32505
247919546	chr1:247919546:G:A	9.88972e-31	-1.74793	-1.34969
247919656	chr1:247919656:A:G	1.89413e-30	-2.44777	-3.54985e-10
247919687	chr1:247919687:G:A	5.79216e-30	-6.80511e-10	-1.33003
247919698	chr1:247919698:A:G	2.25141e-29	-6.80511e-10	0.0276089
247919720	chr1:247919720:C:T	5.72152e-30	-6.80511e-10	-1.3423
247919808	chr1:247919808:A:C	1.58104e-29	-6.80511e-10	-0.325865
247919938	chr1:247919938:G:A	5.63234e-30	-6.80511e-10	-1.35801
247919996	chr1:247919996:A:G	2.10191e-30	-2.34368	-3.54985e-10
247920262	chr1:247920262:A:G	9.65465e-30	-1.7818	0.962711
247920603	chr1:247920603:T:G	5.96356e-30	-6.80511e-10	-1.30087
247920619	chr1:247920619:A:G	3.48635e-29	0.61182	-0.146914
247920664	chr1:247920664:A:T	5.66597e-30	-6.80511e-10	-1.35205
247920691	chr1:247920691:C:G	5.68998e-30	-6.80511e-10	-1.34783
247920920	chr1:247920920:T:C	8.46252e-31	-2.0512	-1.20227
247921019	chr1:247921019:T:C	1.00099e-28	-6.80511e-10	1.51963
247921073	chr1:247921073:C:G	5.97675e-30	-6.80511e-10	-1.29866
247921102	chr1:247921102:G:C	5.62363e-30	-6.80511e-10	-1.35955
247921108	chr1:247921108:A:G	5.62436e-30	-6.80511e-10	-1.35943
247921109	chr1:247921109:G:C	5.62303e-30	-6.80511e-10	-1.35966
247921110	chr1:247921110:T:C	5.63018e-30	-6.80511e-10	-1.35839
247921112	chr1:247921112:T:C	5.64969e-30	-6.80511e-10	-1.35493
247921552	chr1:247921552:A:G	4.09899e-30	-1.67579	-3.54985e-10
247921629	chr1:247921629:G:A	6.91853e-30	-6.80511e-10	-1.15233
247921709	chr1:247921709:C:G	3.36542e-30	-2.09251	0.219535
247921822	chr1:247921822:G:A	1.05068e-30	-2.39053	-0.646564
247921847	chr1:247921847:C:G	1.29661e-30	-1.62439	-1.20239
247921949	chr1:247921949:G:A	5.62389e-30	-6.80511e-10	-1.35951
247922039	chr1:247922039:T:A	2.53412e-30	-1.86891	-0.287782
247922126	chr1:247922126:A:C	2.10681e-29	-6.80511e-10	-0.0387718
247922611	chr1:247922611:T:C	2.32029e-30	-1.90143	-0.343409
247922752	chr1:247922752:A:G	8.51766e-31	-1.91683	-1.33015
247923319	chr1:247923319:C:T	4.92754e-29	-6.80511e-10	0.810891
247923359	chr1:247923359:G:C	3.77178e-29	0.425477	0.118123
247923437	chr1:247923437:A:C	2.32308e-29	-6.80511e-10	0.0589449
247923522	chr1:247923522:G:A	2.05721e-29	-6.80511e-10	-0.0625968
247923707	chr1:247923707:A:G	6.01042e-30	-6.80511e-10	-1.29304
247923794	chr1:247923794:T:C	5.72689e-30	-6.80511e-10	-1.34136
247923830	chr1:247923830:T:C	5.77415e-30	-6.80511e-10	-1.33314
247924505	chr1:247924505:A:G	2.17676e-29	-6.80511e-10	-0.00611181
247924516	chr1:247924516:G:T	2.55886e-29	-6.80511e-10	0.155613
247924616	chr1:247924616:C:T	2.59322e-30	-1.75437	-0.379258
247924657	chr1:247924657:CAT:C	1.74637e-29	-6.80511e-10	-0.226409
247924694	chr1:247924694:A:G	4.21516e-29	-6.80511e-10	0.654739
247924727	chr1:247924727:C:A	1.17724e-30	-1.83103	-1.09233
247925420	chr1:247925420:T:A	1.89017e-30	-1.70574	-0.744127
247925565	chr1:247925565:T:C	1.96181e-30	-1.70063	-0.71204
247925869	chr1:247925869:C:T	3.22316e-29	-6.80511e-10	0.386413
247925991	chr1:247925991:C:G	5.65235e-30	-6.80511e-10	-1.35446
247926011	chr1:247926011:A:G	6.92901e-31	-2.45193	-1.00148
247926350	chr1:247926350:G:A	2.03701e-30	-1.6424	-0.73265
247926474	chr1:247926474:T:C	2.03368e-30	-1.66437	-0.712311
247926722	chr1:247926722:G:T	4.5688e-29	-6.80511e-10	0.735303
247926774	chr1:247926774:A:T	8.295e-31	-2.34983	-0.923637
247926824	chr1:247926824:C:T	6.83663e-30	-6.80511e-10	-1.16424
247926949	chr1:247926949:C:T	5.79623e-31	-2.34369	-1.28822
247927008	chr1:247927008:C:T	6.49784e-30	-6.80511e-10	-1.21506
247927281	chr1:247927281:G:A	1.97301e-30	-1.67227	-0.734704
247927289	chr1:247927289:T:G	7.69912e-31	-2.38655	-0.961463
247927593	chr1:247927593:A:G	1.89365e-30	-2.44803	-3.54985e-10
247927722	chr1:247927722:C:T	7.23836e-29	-6.80511e-10	1.19545
247927976	chr1:247927976:A:G	6.9937e-30	-6.80511e-10	-1.14152
247928533	chr1:247928533:C:T	6.78092e-30	-6.80511e-10	-1.17242
247928887	chr1:247928887:G:A	5.72081e-30	-6.80511e-10	-1.34242
247928988	chr1:247928988:G:A	8.35172e-29	-6.80511e-10	1.33852
247929209	chr1:247929209:C:T	9.88592e-31	-1.7487	-1.34931
247929214	chr1:247929214:G:T	6.93793e-30	-6.80511e-10	-1.14953
247929232	chr1:247929232:C:T	2.16434e-29	-6.80511e-10	-0.0118303
247929379	chr1:247929379:C:A	1.97933e-30	-2.40377	-3.54985e-10
247929554	chr1:247929554:C:A	6.59879e-30	-6.80511e-10	-1.19965
247929892	chr1:247929892:T:C	2.1274e-29	0.374023	-0.403069
247929961	chr1:247929961:C:G	8.81388e-30	-6.80511e-10	-0.910205
247930185	chr1:247930185:A:G	3.33389e-30	-1.88239	-3.54985e-10
247930216	chr1:247930216:T:G	7.77966e-30	-6.80511e-10	-1.03502
247930607	chr1:247930607:T:G	7.31944e-30	-6.80511e-10	-1.096
247930682	chr1:247930682:G:T	1.05894e-28	-6.80511e-10	1.57591
247930864	chr1:247930864:T:G	8.33543e-30	-6.80511e-10	-0.966018
247930923	chr1:247930923:G:A	6.70498e-30	-6.80511e-10	-1.18368
247931159	chr1:247931159:G:A	1.08415e-30	-1.73945	-1.26628
247931314	chr1:247931314:A:G	1.03039e-30	-1.80588	-1.25072
247932065	chr1:247932065:G:A	8.49614e-31	-1.89045	-1.35906
247932181	chr1:247932181:T:C	9.66327e-31	-1.83416	-1.28663
247932229	chr1:247932229:C:T	6.81649e-30	-6.80511e-10	-1.16719
247932929	chr1:247932929:G:A	7.33782e-30	-6.80511e-10	-1.09349
247933354	chr1:247933354:A:G	6.64282e-30	-6.80511e-10	-1.193
247933798	chr1:247933798:T:C	5.80969e-30	-6.80511e-10	-1.32701
247934159	chr1:247934159:C:T	6.23232e-30	-1.25678	-3.54985e-10
247934620	chr1:247934620:A:G	9.75614e-30	-6.80511e-10	-0.808636
247934872	chr1:247934872:T:G	2.44249e-29	-6.80511e-10	0.10907
247935058	chr1:247935058:T:C	1.41069e-29	-6.80511e-10	-0.439867
247935153	chr1:247935153:A:G	5.69719e-30	-6.80511e-10	-1.34656
247935302	chr1:247935302:T:C	5.8633e-30	-6.80511e-10	-1.31782
247935529	chr1:247935529:A:T	5.73448e-30	-6.80511e-10	-1.34004
247935738	chr1:247935738:C:T	1.32798e-30	-2.12523	-0.67765
247935844	chr1:247935844:T:C	9.07106e-31	-2.25797	-0.926059
247935881	chr1:247935881:C:G	5.82261e-30	-6.80511e-10	-1.32478
247936003	chr1:247936003:G:A	1.01347e-30	-2.26585	-0.807299
247936006	chr1:247936006:T:C	1.01547e-30	-2.26334	-0.807843
247936217	chr1:247936217:G:A	7.45673e-30	-6.80511e-10	-1.07742
247936404	chr1:247936404:T:C	6.59782e-31	-2.32422	-1.17816
247936521	chr1:247936521:CCACT:C	5.7182e-30	-6.80511e-10	-1.34288
247937031	chr1:247937031:G:A	2.21337e-30	-2.45194	0.159926
247937172	chr1:247937172:G:C	1.1395e-29	-6.80511e-10	-0.653355
247937237	chr1:247937237:A:G	1.30386e-28	0.462457	1.32151
247937324	chr1:247937324:C:T	7.69046e-30	-6.80511e-10	-1.04655
247937606	chr1:247937606:CA:C	5.63681e-30	-6.80511e-10	-1.35722
247937709	chr1:247937709:C:A	5.67437e-30	-6.80511e-10	-1.35057
247937764	chr1:247937764:A:G	2.12355e-29	-6.80511e-10	-0.0308589
247937794	chr1:247937794:G:T	1.8628e-29	-6.80511e-10	-0.161866
247938000	chr1:247938000:G:A	1.10495e-28	0.346247	1.27219
247938703	chr1:247938703:G:T	8.77421e-30	-6.80511e-10	-0.914716
247938846	chr1:247938846:A:G	5.73241e-30	-6.80511e-10	-1.3404
247939028	chr1:247939028:A:G	5.76211e-30	-6.80511e-10	-1.33523
247939249	chr1:247939249:A:G	9.96432e-30	-6.80511e-10	-0.787522
247939250	chr1:247939250:C:T	5.65559e-30	-6.80511e-10	-1.35389
247939673	chr1:247939673:A:G	6.00032e-30	-6.80511e-10	-1.29472
247939833	chr1:247939833:C:T	6.60139e-30	-1.19925	-3.54985e-10
247940360	chr1:247940360:T:C	6.17747e-30	-6.80511e-10	-1.26562
247940370	chr1:247940370:T:C	1.05045e-28	0.453763	1.11409
247940456	chr1:247940456:A:T	5.83367e-30	-6.80511e-10	-1.32289
247940502	chr1:247940502:G:A	1.06785e-29	0.626772	-1.34507
247940921	chr1:247940921:T:A	7.3622e-30	-6.80511e-10	-1.09017
247941080	chr1:247941080:G:A	5.70895e-30	-6.80511e-10	-1.3445
247941150	chr1:247941150:A:C	6.1784e-30	0.0877248	-1.3532
247941218	chr1:247941218:G:A	5.7099e-30	-6.80511e-10	-1.34433
247941434	chr1:247941434:C:T	1.37211e-29	0.391594	-0.85919
247941558	chr1:247941558:A:G	1.59089e-29	0.60284	-0.922496
247941788	chr1:247941788:T:C	7.87954e-30	-6.80511e-10	-1.02226
247941827	chr1:247941827:C:G	5.82316e-30	-6.80511e-10	-1.32469
247941964	chr1:247941964:ATGAC:A	6.40517e-30	-6.80511e-10	-1.22943
247942541	chr1:247942541:T:A	6.79695e-30	-6.80511e-10	-1.17006
247942716	chr1:247942716:T:G	1.44906e-29	-6.80511e-10	-0.413033
247942730	chr1:247942730:T:C	5.63833e-30	-6.80511e-10	-1.35694
247942875	chr1:247942875:C:T	5.98209e-30	-6.80511e-10	-1.29776
247942881	chr1:247942881:C:T	6.7795e-30	-6.80511e-10	-1.17263
247942938	chr1:247942938:C:T	9.17913e-29	0.235353	1.19763
247942990	chr1:247942990:C:T	1.93181e-30	-2.42808	-3.54985e-10
247943070	chr1:247943070:C:G	8.76429e-30	-6.80511e-10	-0.915848
247943187	chr1:247943187:G:A	5.89049e-30	-6.80511e-10	-1.31319
247943222	chr1:247943222:A:G	1.02128e-28	0.342444	1.19725
247943291	chr1:247943291:G:A	5.69932e-30	-6.80511e-10	-1.34619
247943320	chr1:247943320:G:T	5.8982e-30	-6.80511e-10	-1.31189
247943542	chr1:247943542:A:T	5.83425e-30	-6.80511e-10	-1.32279
247944676	chr1:247944676:T:C	1.89051e-29	-6.80511e-10	-0.147102
247944732	chr1:247944732:A:C	5.79161e-30	-6.80511e-10	-1.33012
247944761	chr1:247944761:A:G	6.92751e-29	0.341036	0.810517
247944864	chr1:247944864:T:G	5.79249e-30	-6.80511e-10	-1.32997
247945004	chr1:247945004:C:G	1.92817e-30	-2.42996	-3.54985e-10
247945511	chr1:247945511:C:T	8.95736e-29	0.371382	1.03715
247945666	chr1:247945666:C:A	5.77252e-30	-6.80511e-10	-1.33342
247945671	chr1:247945671:G:A	5.75417e-30	-6.80511e-10	-1.33661
247945724	chr1:247945724:G:T	4.70984e-29	0.765705	-3.54985e-10
247945726	chr1:247945726:A:G	9.61913e-29	0.457509	1.0223
247945928	chr1:247945928:A:G	1.05297e-28	0.479438	1.09081
247945973	chr1:247945973:C:T	6.18481e-30	-6.80511e-10	-1.26444
247946054	chr1:247946054:G:A	1.06127e-29	-6.80511e-10	-0.72448
247946538	chr1:247946538:G:C	9.91203e-30	-6.80511e-10	-0.792784
247946755	chr1:247946755:C:T	1.11947e-29	0.687348	-1.35844
247947557	chr1:247947557:C:A	4.00006e-29	1.57454	-0.972176
247947776	chr1:247947776:T:C	3.95415e-29	1.54743	-0.956611
247947829	chr1:247947829:A:G	9.9227e-30	-6.80511e-10	-0.791708
247948018	chr1:247948018:C:A	5.63865e-30	-6.80511e-10	-1.35689
247948057	chr1:247948057:T:C	3.40887e-29	1.40478	-0.962348
247948101	chr1:247948101:T:C	1.74442e-29	-6.80511e-10	-0.227526
247948103	chr1:247948103:C:T	8.22674e-30	-6.80511e-10	-0.979143
247948305	chr1:247948305:G:A	5.7019e-30	-6.80511e-10	-1.34573
247948341	chr1:247948341:A:G	5.67158e-30	-6.80511e-10	-1.35106
247948360	chr1:247948360:G:A	3.46984e-29	1.44186	-0.981702
247948373	chr1:247948373:C:T	7.93646e-30	-6.80511e-10	-1.01507
247948401	chr1:247948401:T:C	4.11374e-29	1.58814	-0.957755
247948485	chr1:247948485:G:A	4.21631e-29	1.64694	-0.991926
247949325	chr1:247949325:T:C	7.52858e-31	-2.44198	-0.928429
247949436	chr1:247949436:C:A	1.27028e-29	0.802889	-1.3476
247949443	chr1:247949443:G:T	1.09937e-30	-1.91931	-1.07249
247949460	chr1:247949460:T:C	2.47212e-29	1.15529	-1.03416
247949505	chr1:247949505:C:G	9.86292e-30	-6.80511e-10	-0.797751
247949507	chr1:247949507:A:G	3.04624e-29	1.50574	-1.17578
247949576	chr1:247949576:G:C	5.62454e-30	-6.80511e-10	-1.35939
247949613	chr1:247949613:A:G	1.3403e-30	-1.65169	-1.14195
247949650	chr1:247949650:C:T	5.62234e-30	-6.80511e-10	-1.35978
247949651	chr1:247949651:G:A	5.63942e-30	-6.80511e-10	-1.35675
247949724	chr1:247949724:T:A	2.91372e-29	1.286	-1.00052
247949759	chr1:247949759:C:A	2.02807e-29	1.22054	-1.2974
247950057	chr1:247950057:T:C	3.17976e-29	1.33686	-0.964007
247950134	chr1:247950134:C:T	8.52534e-31	-2.43667	-0.809401
247950353	chr1:247950353:G:A	1.5825e-30	-1.79229	-0.835237
247950410	chr1:247950410:G:A	5.74289e-30	-6.80511e-10	-1.33857
247950623	chr1:247950623:A:G	1.89311e-30	-2.44831	-3.54985e-10
247950656	chr1:247950656:C:T	3.65248e-29	1.44953	-0.93807
247950751	chr1:247950751:G:A	7.91456e-30	-6.80511e-10	-1.01783
247950886	chr1:247950886:G:A	3.89431e-29	1.54726	-0.971692
247950890	chr1:247950890:A:G	5.93686e-30	-6.80511e-10	-1.30535
247950981	chr1:247950981:G:T	1.19339e-29	-6.80511e-10	-0.607153
247951010	chr1:247951010:T:A	1.76304e-30	-1.68734	-0.832151
247951103	chr1:247951103:G:A	3.23338e-29	1.36215	-0.972565
247951257	chr1:247951257:T:G	3.08544e-29	0.875206	-0.53246
247951382	chr1:247951382:A:T	3.76209e-29	1.51707	-0.976044
247951399	chr1:247951399:C:T	3.60836e-29	1.47116	-0.97185
247951400	chr1:247951400:A:G	3.545e-29	1.44968	-0.968086
247951439	chr1:247951439:A:G	2.86507e-29	0.801479	-0.532832
247951620	chr1:247951620:T:C	5.66242e-30	-6.80511e-10	-1.35268
247951825	chr1:247951825:C:T	5.86336e-30	-6.80511e-10	-1.31781
247951990	chr1:247951990:T:C	1.90363e-29	1.15649	-1.29667
247952005	chr1:247952005:G:A	1.74651e-29	1.08762	-1.31395
247952019	chr1:247952019:G:C	1.78182e-29	1.10727	-1.31358
247952582	chr1:247952582:C:T	6.06596e-29	1.88906	-0.870317
247952585	chr1:247952585:T:C	5.79542e-29	1.83559	-0.862473
247952755	chr1:247952755:G:A	2.27943e-30	-1.51398	-0.748623
247953127	chr1:247953127:A:G	5.17912e-29	1.73963	-0.878946
247953189	chr1:247953189:A:G	2.31894e-30	-1.52378	-0.72164
247953193	chr1:247953193:GGAAATTAACGAATTCA:G	1.00006e-29	-6.80511e-10	-0.783886
247953527	chr1:247953527:A:G	1.73603e-29	-6.80511e-10	-0.232346
247953595	chr1:247953595:A:G	5.65902e-30	-6.80511e-10	-1.35328
247953679	chr1:247953679:T:C	6.31052e-30	-6.80511e-10	-1.24432
247953695	chr1:247953695:G:A	1.82506e-29	-6.80511e-10	-0.182335
247953790	chr1:247953790:A:C	5.88824e-30	-6.80511e-10	-1.31357
247953856	chr1:247953856:T:C	7.39768e-30	-6.80511e-10	-1.08537
247953903	chr1:247953903:C:G	3.08433e-29	-6.80511e-10	0.342386
247954196	chr1:247954196:C:T	6.8015e-30	-6.80511e-10	-1.16939
247954588	chr1:247954588:C:T	5.91632e-30	-6.80511e-10	-1.30882
247954719	chr1:247954719:G:A	5.64168e-29	1.8102	-0.863968
247954996	chr1:247954996:G:A	4.96698e-29	1.70642	-0.887559
247955102	chr1:247955102:C:T	1.21046e-30	-2.18332	-0.712212
247955488	chr1:247955488:G:A	1.72594e-29	1.06366	-1.30184
247955548	chr1:247955548:A:G	5.65855e-30	-6.80511e-10	-1.35336
247955649	chr1:247955649:T:C	5.77111e-30	-6.80511e-10	-1.33367
247955650	chr1:247955650:G:A	5.99984e-30	-6.80511e-10	-1.2948
247955670	chr1:247955670:A:G	1.52857e-28	2.87132	-0.928345
247956188	chr1:247956188:T:G	5.88081e-29	1.84481	-0.857063
247956290	chr1:247956290:T:A	1.15612e-30	-1.68582	-1.25564
247956358	chr1:247956358:A:C	1.01932e-29	-6.80511e-10	-0.76481
247956359	chr1:247956359:G:C	6.33788e-29	1.83446	-0.771865
247956461	chr1:247956461:T:G	9.08417e-30	-6.80511e-10	-0.879999
247956551	chr1:247956551:T:C	2.8639e-30	-1.47711	-0.55724
247956597	chr1:247956597:C:G	5.4057e-31	-2.39432	-1.30735
247956708	chr1:247956708:T:G	1.8421e-29	1.1376	-1.31064
247956756	chr1:247956756:C:G	5.59758e-29	1.72148	-0.783096
247956869	chr1:247956869:A:G	3.23089e-29	0.939655	-0.550844
247956920	chr1:247956920:G:A	6.52477e-29	1.86664	-0.774983
247956986	chr1:247956986:A:G	9.70451e-31	-2.44696	-0.66957
247957172	chr1:247957172:G:A	4.20598e-29	1.61585	-0.963293
247957173	chr1:247957173:A:T	5.22285e-29	0.869095	-3.54985e-10
247957183	chr1:247957183:C:T	5.62386e-30	-6.80511e-10	-1.35951
247957270	chr1:247957270:A:G	6.2658e-30	-6.80511e-10	-1.25143
247957355	chr1:247957355:C:T	5.16668e-29	1.69963	-0.841344
247957453	chr1:247957453:T:C	4.94949e-29	1.6981	-0.882761
247957512	chr1:247957512:A:G	5.45093e-29	1.76351	-0.851671
247957571	chr1:247957571:C:G	7.85622e-30	-6.80511e-10	-1.02523
247957739	chr1:247957739:T:G	5.23837e-29	1.70066	-0.828599
247957848	chr1:247957848:C:T	5.65639e-29	1.78348	-0.834645
247957894	chr1:247957894:C:T	6.02689e-30	-6.80511e-10	-1.2903
247957983	chr1:247957983:G:T	5.0653e-29	1.88012	-1.04165
247958027	chr1:247958027:T:C	5.18302e-29	1.69852	-0.837083
247958028	chr1:247958028:G:A	3.05944e-30	-1.9683	-3.54985e-10
247958136	chr1:247958136:G:C	6.68597e-29	1.98003	-0.863971
247958192	chr1:247958192:G:A	1.95432e-29	1.11965	-1.23355
247958213	chr1:247958213:C:G	1.61612e-29	0.955457	-1.25938
247958264	chr1:247958264:T:C	5.87921e-29	1.84757	-0.860096
247958343	chr1:247958343:A:G	5.66026e-31	-2.39244	-1.26321
247958348	chr1:247958348:T:A	1.08194e-29	-6.80511e-10	-0.705189
247958411	chr1:247958411:G:A	5.67757e-29	1.79172	-0.839141
247958651	chr1:247958651:G:T	9.97821e-30	-6.80511e-10	-0.786129
247958744	chr1:247958744:G:A	5.65412e-30	-6.80511e-10	-1.35415
247958813	chr1:247958813:T:C	5.64086e-30	-6.80511e-10	-1.3565
247958828	chr1:247958828:A:G	5.69508e-30	-6.80511e-10	-1.34693
247958956	chr1:247958956:T:C	1.13534e-29	-6.80511e-10	-0.657012
247959010	chr1:247959010:G:A	5.5835e-29	1.79241	-0.856545
247959068	chr1:247959068:C:T	5.83158e-31	-2.42989	-1.19594
247959194	chr1:247959194:A:G	6.46882e-29	1.96377	-0.880719
247959211	chr1:247959211:T:C	1.53861e-29	-6.80511e-10	-0.353067
247959213	chr1:247959213:G:T	1.17714e-29	-6.80511e-10	-0.620859
247959234	chr1:247959234:T:G	1.1045e-29	-6.80511e-10	-0.684556
247959420	chr1:247959420:C:G	5.64215e-30	-6.80511e-10	-1.35627
247959541	chr1:247959541:G:C	6.39673e-29	1.90824	-0.8364
247959561	chr1:247959561:T:C	4.61814e-29	1.58645	-0.840405
247959597	chr1:247959597:G:C	4.2136e-30	-1.64821	-3.54985e-10
247959616	chr1:247959616:A:G	2.48817e-30	-2.17498	-3.54985e-10
247959800	chr1:247959800:T:C	5.38968e-29	1.75542	-0.854887
247959890	chr1:247959890:T:C	5.46208e-29	1.7939	-0.880013
247959942	chr1:247959942:C:T	1.0158e-29	-6.80511e-10	-0.76827
247960013	chr1:247960013:G:A	3.57515e-29	-6.80511e-10	0.490058
247960176	chr1:247960176:C:A	5.87097e-29	1.81452	-0.828448
247960228	chr1:247960228:A:T	6.27358e-29	1.9066	-0.854204
247960254	chr1:247960254:G:A	5.30948e-29	1.72928	-0.843736
247960280	chr1:247960280:C:T	5.37387e-29	1.74166	-0.844059
247960519	chr1:247960519:G:C	5.5185e-29	1.76922	-0.845062
247960544	chr1:247960544:T:A	4.24903e-29	1.73105	-1.06831
247960633	chr1:247960633:A:G	5.48225e-29	1.80988	-0.892309
247960684	chr1:247960684:C:T	7.8387e-30	-6.80511e-10	-1.02746
247960712	chr1:247960712:G:A	3.08085e-29	-6.80511e-10	0.341257
247960745	chr1:247960745:G:A	5.17947e-29	1.73206	-0.871302
247960941	chr1:247960941:G:C	5.85281e-30	-6.80511e-10	-1.31961
247961033	chr1:247961033:C:T	4.99453e-29	1.6873	-0.862906
247961134	chr1:247961134:C:T	1.2766e-29	0.818409	-1.35816
247961173	chr1:247961173:G:T	5.61491e-31	-2.39503	-1.26866
247961265	chr1:247961265:C:T	5.43098e-29	1.74709	-0.838918
247961358	chr1:247961358:G:T	5.60612e-29	1.7835	-0.843588
247961379	chr1:247961379:A:G	5.56489e-29	1.79203	-0.859498
247961410	chr1:247961410:G:A	5.32788e-29	1.75277	-0.863762
247961524	chr1:247961524:T:C	5.19717e-29	1.72286	-0.858693
247961556	chr1:247961556:G:A	4.27698e-29	1.90862	-1.23932
247961590	chr1:247961590:T:A	2.44886e-30	-1.32752	-0.86339
247961733	chr1:247961733:T:C	6.1498e-30	-6.80511e-10	-1.27011
247961758	chr1:247961758:C:T	1.17341e-29	-6.80511e-10	-0.624034
247961983	chr1:247961983:C:G	2.16924e-30	-2.31215	-3.54985e-10
247962150	chr1:247962150:G:A	7.82076e-30	-6.80511e-10	-1.02975
247962292	chr1:247962292:A:T	5.24365e-29	1.69978	-0.826713
247962328	chr1:247962328:G:A	5.26859e-29	1.66532	-0.787505
247962439	chr1:247962439:C:T	2.3668e-30	-1.37408	-0.850915
247962451	chr1:247962451:C:A	2.2498e-30	-1.4287	-0.846991
247962485	chr1:247962485:A:G	7.88257e-30	-6.80511e-10	-1.02188
247962596	chr1:247962596:C:G	5.0634e-29	1.71075	-0.872658
247962601	chr1:247962601:T:C	5.09781e-29	1.72081	-0.875949
247962654	chr1:247962654:G:A	5.84676e-30	-6.80511e-10	-1.32065
247962677	chr1:247962677:T:A	1.69907e-29	1.04999	-1.30385
247962687	chr1:247962687:C:T	5.24009e-29	1.71424	-0.841847
247962742	chr1:247962742:T:A	3.70299e-29	-6.80511e-10	0.525192
247962838	chr1:247962838:T:C	3.81432e-29	0.554816	-3.54985e-10
247963021	chr1:247963021:G:C	7.63994e-30	-6.80511e-10	-1.05314
247963174	chr1:247963174:G:T	4.36064e-29	1.56122	-0.872549
247963358	chr1:247963358:A:C	1.96645e-29	1.20043	-1.30815
247963367	chr1:247963367:T:C	5.37507e-29	1.76808	-0.870256
247963503	chr1:247963503:C:T	1.58318e-29	-6.80511e-10	-0.324511
247963896	chr1:247963896:A:G	7.39282e-30	-6.80511e-10	-1.08602
247964225	chr1:247964225:A:G	6.9507e-30	-6.80511e-10	-1.14769
247964430	chr1:247964430:A:G	3.17314e-29	-6.80511e-10	0.370774
247964442	chr1:247964442:G:A	2.08747e-29	-0.0479951	-3.54985e-10
247964556	chr1:247964556:G:A	1.29619e-30	-1.67003	-1.15708
247964629	chr1:247964629:A:G	5.41337e-31	-2.38458	-1.31567
247964653	chr1:247964653:T:C	6.93714e-30	-6.80511e-10	-1.14964
247964720	chr1:247964720:C:T	8.12662e-30	-6.80511e-10	-0.991388
247965166	chr1:247965166:T:C	6.31787e-30	-6.80511e-10	-1.24315
247965288	chr1:247965288:G:A	6.9414e-30	-6.80511e-10	-1.14903
247965420	chr1:247965420:T:C	7.06873e-29	0.570662	0.601072
247965423	chr1:247965423:G:A	6.95976e-30	-6.80511e-10	-1.14639
247965627	chr1:247965627:G:A	5.23377e-31	-2.38774	-1.34625
247965679	chr1:247965679:G:A	7.21528e-30	-6.80511e-10	-1.11033
247965681	chr1:247965681:A:T	5.70941e-30	-6.80511e-10	-1.34442
247965871	chr1:247965871:G:A	6.9507e-30	-6.80511e-10	-1.14769
247965893	chr1:247965893:C:T	5.62558e-30	-6.80511e-10	-1.35921
247965934	chr1:247965934:A:G	1.66915e-29	-6.80511e-10	-0.271635
247965938	chr1:247965938:G:A	8.13883e-31	-2.44994	-0.842528
247966000	chr1:247966000:A:G	6.9507e-30	-6.80511e-10	-1.14769
247966184	chr1:247966184:C:T	1.26305e-29	0.786244	-1.33666
247966199	chr1:247966199:G:A	7.08775e-30	-6.80511e-10	-1.12816
247966387	chr1:247966387:G:T	1.55863e-29	-0.825537	0.4854
247966397	chr1:247966397:T:C	6.95127e-30	-6.80511e-10	-1.14761
247966476	chr1:247966476:T:C	6.94976e-30	-6.80511e-10	-1.14783
247966579	chr1:247966579:A:T	7.78595e-31	-2.4534	-0.883398
247966684	chr1:247966684:A:C	3.41613e-30	-1.85803	-3.54985e-10
247966717	chr1:247966717:G:A	6.5933e-30	-6.80511e-10	-1.20048
247966771	chr1:247966771:C:T	1.20679e-29	0.692307	-1.28829
247966850	chr1:247966850:G:A	3.09458e-28	2.64829	-3.54985e-10
247967115	chr1:247967115:G:T	7.08981e-30	-6.80511e-10	-1.12787
247967267	chr1:247967267:C:T	4.90545e-31	-2.45421	-1.34456
247967318	chr1:247967318:C:T	6.51317e-31	-2.41634	-1.09895
247967348	chr1:247967348:G:C	5.75718e-31	-2.39335	-1.24532
247967356	chr1:247967356:A:G	1.13961e-29	-6.80511e-10	-0.653264
247967403	chr1:247967403:A:G	7.55269e-30	-6.80511e-10	-1.06463
247967421	chr1:247967421:T:G	2.8097e-30	-2.45427	0.400816
247967617	chr1:247967617:C:T	9.65693e-31	-2.2224	-0.899045
247967734	chr1:247967734:T:C	9.79078e-31	-1.7749	-1.33278
247967779	chr1:247967779:G:GTAT	5.14547e-31	-2.39298	-1.35802
247968057	chr1:247968057:A:G	6.1924e-31	-2.43943	-1.12636
247968086	chr1:247968086:G:A	5.3353e-31	-2.44294	-1.27183
247968208	chr1:247968208:A:G	2.7583e-29	-6.80511e-10	0.230665
247968788	chr1:247968788:G:A	7.15133e-30	-6.80511e-10	-1.11923
247968794	chr1:247968794:G:A	7.44378e-30	-6.80511e-10	-1.07915
247968797	chr1:247968797:A:G	5.72692e-30	-6.80511e-10	-1.34135
247968867	chr1:247968867:G:C	6.86616e-30	-6.80511e-10	-1.15993
247968914	chr1:247968914:C:T	1.64148e-29	-6.80511e-10	-0.28835
247968930	chr1:247968930:G:A	8.10858e-31	-2.40476	-0.891438
247969004	chr1:247969004:C:G	5.73983e-30	-6.80511e-10	-1.3391
247969045	chr1:247969045:C:T	8.19313e-31	-2.28952	-0.996297
247969046	chr1:247969046:G:A	7.35894e-31	-2.44648	-0.946723
247969126	chr1:247969126:T:G	8.13147e-31	-2.33767	-0.955706
247969127	chr1:247969127:C:G	8.12693e-31	-2.35021	-0.94372
247969160	chr1:247969160:C:T	8.2875e-31	-2.38475	-0.88962
247969239	chr1:247969239:G:A	8.60755e-31	-2.33137	-0.905111
247969296	chr1:247969296:C:T	8.43132e-31	-2.35069	-0.906474
247969575	chr1:247969575:A:T	7.8745e-31	-2.40392	-0.921567
247969806	chr1:247969806:G:A	7.19985e-31	-2.45276	-0.962296
247969916	chr1:247969916:A:G	2.58168e-29	-6.80511e-10	0.164491
247969997	chr1:247969997:A:G	7.80007e-31	-2.37392	-0.96107
247970083	chr1:247970083:G:T	5.63639e-30	-6.80511e-10	-1.35729
247970084	chr1:247970084:T:G	5.6361e-30	-6.80511e-10	-1.35734
247970135	chr1:247970135:T:C	8.00462e-31	-2.37887	-0.930226
247970176	chr1:247970176:A:T	1.37563e-29	-6.80511e-10	-0.465035
247970294	chr1:247970294:T:C	2.35032e-30	-2.23198	-3.54985e-10
247970387	chr1:247970387:C:T	8.01361e-31	-2.40037	-0.907602
247970456	chr1:247970456:A:T	5.83281e-30	-6.80511e-10	-1.32303
247970804	chr1:247970804:T:G	3.2189e-30	-1.91749	-3.54985e-10
247970966	chr1:247970966:T:G	1.88174e-30	-2.45434	-3.54985e-10
247971017	chr1:247971017:C:T	5.2774e-31	-2.45434	-1.27134
247971313	chr1:247971313:G:A	5.77466e-30	-6.80511e-10	-1.33305
247971325	chr1:247971325:T:C	9.69191e-31	-2.24027	-0.877555
247971568	chr1:247971568:ATAAAG:A	8.70795e-30	-6.80511e-10	-0.922297
247971578	chr1:247971578:G:A	7.77662e-31	-2.08501	-1.25299
247971769	chr1:247971769:C:T	9.02946e-31	-2.40764	-0.780989
247971805	chr1:247971805:A:G	9.41025e-31	-2.39729	-0.750029
247972118	chr1:247972118:C:T	9.55392e-31	-2.40678	-0.725389
247972358	chr1:247972358:A:G	9.6066e-31	-2.38883	-0.737837
247972380	chr1:247972380:A:G	5.96504e-30	-6.80511e-10	-1.30062
247972512	chr1:247972512:C:T	9.4042e-31	-2.39969	-0.748276
247972852	chr1:247972852:A:G	9.61334e-31	-2.39849	-0.727478
247972930	chr1:247972930:G:A	5.68735e-30	-6.80511e-10	-1.34829
247973201	chr1:247973201:A:C	9.02271e-31	-2.37647	-0.812901
247973439	chr1:247973439:A:G	7.48482e-30	-6.80511e-10	-1.07366
247973691	chr1:247973691:T:G	5.91393e-30	-6.80511e-10	-1.30922
247973827	chr1:247973827:A:G	9.45926e-31	-2.38653	-0.75559
247973871	chr1:247973871:G:A	7.83124e-31	-2.38763	-0.943363
247973937	chr1:247973937:T:C	8.97177e-31	-2.40658	-0.788457
247974005	chr1:247974005:A:G	6.65329e-30	-6.80511e-10	-1.19142
247974424	chr1:247974424:G:A	5.8133e-30	-6.80511e-10	-1.32638
247974704	chr1:247974704:T:C	8.486e-31	-2.23252	-1.01818
247974711	chr1:247974711:C:T	7.27598e-31	-2.22452	-1.18002
247974846	chr1:247974846:A:G	8.29364e-30	-6.80511e-10	-0.971044
247974871	chr1:247974871:G:A	2.8628e-29	-6.80511e-10	0.267852
247974915	chr1:247974915:T:G	9.43519e-31	-2.3869	-0.757771
247975275	chr1:247975275:C:A	9.1342e-31	-2.38096	-0.796133
247975286	chr1:247975286:G:A	9.3524e-31	-2.37833	-0.77515
247975423	chr1:247975423:G:A	1.20054e-29	-0.601173	-3.54985e-10
247975751	chr1:247975751:C:T	6.2477e-31	-2.24716	-1.30974
247975995	chr1:247975995:A:G	6.3543e-30	-6.80511e-10	-1.2374
247976062	chr1:247976062:C:T	8.21367e-30	-6.80511e-10	-0.980733
247976287	chr1:247976287:C:T	9.36929e-30	-6.80511e-10	-0.849095
247976370	chr1:247976370:G:A	7.24821e-30	-6.80511e-10	-1.10578
247976416	chr1:247976416:C:G	6.95482e-30	-6.80511e-10	-1.1471
247976418	chr1:247976418:T:G	7.00466e-30	-6.80511e-10	-1.13996
247976471	chr1:247976471:T:TGAAAATTTGCTAAGA	2.34825e-30	-2.23286	-3.54985e-10
247976497	chr1:247976497:T:G	2.26762e-30	-2.2678	-3.54985e-10
247976549	chr1:247976549:G:C	4.64775e-30	-1.3265	-0.223645
247976978	chr1:247976978:A:G	6.67651e-30	-6.80511e-10	-1.18794
247977222	chr1:247977222:T:C	5.78196e-30	-6.80511e-10	-1.33179
247977506	chr1:247977506:A:T	5.89797e-30	-6.80511e-10	-1.31193
247977529	chr1:247977529:G:C	6.38141e-30	-6.80511e-10	-1.23314
247977599	chr1:247977599:A:T	1.85685e-29	0.0634271	-0.228495
247977627	chr1:247977627:T:G	6.24034e-30	-6.80511e-10	-1.2555
247977683	chr1:247977683:G:C	5.84016e-30	-6.80511e-10	-1.32178
247977782	chr1:247977782:G:A	6.8376e-30	-6.80511e-10	-1.1641
247977894	chr1:247977894:C:T	5.82667e-30	-6.80511e-10	-1.32409
247978064	chr1:247978064:A:G	5.875e-30	-6.80511e-10	-1.31583
247978104	chr1:247978104:C:G	5.74126e-30	-6.80511e-10	-1.33885
247978324	chr1:247978324:T:G	6.64006e-30	-0.483937	-0.709475
247978328	chr1:247978328:T:C	7.41849e-31	-2.452	-0.93314
247978335	chr1:247978335:A:AC	5.85063e-30	-6.80511e-10	-1.31998
247978500	chr1:247978500:C:A	1.15207e-30	-2.45414	-0.490837
247978670	chr1:247978670:A:G	1.31709e-30	-2.0971	-0.714016
247978705	chr1:247978705:T:C	5.81461e-30	-6.80511e-10	-1.32616
247978747	chr1:247978747:C:A	5.8614e-30	-6.80511e-10	-1.31814
247978830	chr1:247978830:C:A	6.84098e-30	-1.93173	0.768127
247978880	chr1:247978880:C:T	7.84365e-30	-6.80511e-10	-1.02683
247979082	chr1:247979082:T:A	5.77428e-30	-6.80511e-10	-1.33312
247979163	chr1:247979163:C:T	1.14176e-30	-2.22304	-0.730924
247979198	chr1:247979198:AC:A	1.10904e-29	-6.80511e-10	-0.680453
247979309	chr1:247979309:T:C	5.85522e-30	-6.80511e-10	-1.3192
247979315	chr1:247979315:C:T	5.85312e-30	-6.80511e-10	-1.31956
247979431	chr1:247979431:G:C	6.80464e-30	-6.80511e-10	-1.16893
247979467	chr1:247979467:C:A	5.86046e-30	-6.80511e-10	-1.31831
247979509	chr1:247979509:G:A	7.03351e-30	-6.80511e-10	-1.13585
247979601	chr1:247979601:G:A	2.27874e-30	-1.97814	-0.284774
247979626	chr1:247979626:A:G	1.56807e-30	-2.19979	-0.436899
247979740	chr1:247979740:G:C	5.83612e-30	-6.80511e-10	-1.32247
247979792	chr1:247979792:C:T	1.01175e-29	-6.80511e-10	-0.772268
247979831	chr1:247979831:A:G	5.81333e-30	-6.80511e-10	-1.32638
247979913	chr1:247979913:C:A	5.82521e-30	-6.80511e-10	-1.32434
247980000	chr1:247980000:G:A	5.78811e-30	-6.80511e-10	-1.33073
247980135	chr1:247980135:A:G	5.81036e-30	-6.80511e-10	-1.32689
247980165	chr1:247980165:A:C	6.67359e-30	-6.80511e-10	-1.18837
247980197	chr1:247980197:A:G	5.83403e-30	-6.80511e-10	-1.32282
247980203	chr1:247980203:G:A	5.79834e-30	-6.80511e-10	-1.32896
247980308	chr1:247980308:A:G	2.58101e-29	-6.80511e-10	0.164233
247980441	chr1:247980441:G:C	5.88958e-30	-6.80511e-10	-1.31335
247980554	chr1:247980554:C:T	2.40968e-29	-6.80511e-10	0.0955462
247980742	chr1:247980742:C:T	5.91637e-30	-6.80511e-10	-1.30881
247980996	chr1:247980996:A:G	7.88708e-30	-1.90129	0.879983
247981030	chr1:247981030:T:TTGAAG	5.83388e-30	-6.80511e-10	-1.32285
247981132	chr1:247981132:A:G	4.90226e-30	-1.49684	-3.54985e-10
247981417	chr1:247981417:GT:G	1.13088e-29	-6.80511e-10	-0.660952
247981486	chr1:247981486:T:G	7.16421e-30	-6.80511e-10	-1.11743
247981702	chr1:247981702:T:C	5.77195e-30	-6.80511e-10	-1.33352
247981704	chr1:247981704:T:C	7.26875e-30	-6.80511e-10	-1.10295
247981716	chr1:247981716:CACTGAT:C	5.75688e-30	-6.80511e-10	-1.33614
247981784	chr1:247981784:T:C	6.90425e-30	-6.80511e-10	-1.1544
247981876	chr1:247981876:T:C	5.98212e-30	-6.80511e-10	-1.29776
247981885	chr1:247981885:A:G	6.18408e-30	-6.80511e-10	-1.26455
247981892	chr1:247981892:A:T	5.99595e-30	-6.80511e-10	-1.29545
247981915	chr1:247981915:A:C	5.62767e-30	-6.80511e-10	-1.35884
247981920	chr1:247981920:A:G	5.94438e-30	-6.80511e-10	-1.30409
247981955	chr1:247981955:G:A	5.66374e-30	-6.80511e-10	-1.35245
247981984	chr1:247981984:G:T	5.69061e-30	-6.80511e-10	-1.34772
247981994	chr1:247981994:T:G	5.92996e-30	-6.80511e-10	-1.30651
247982006	chr1:247982006:G:A	7.56705e-30	-6.80511e-10	-1.06273
247982015	chr1:247982015:C:T	7.46141e-30	-6.80511e-10	-1.07679
247982046	chr1:247982046:A:G	6.44409e-30	-6.80511e-10	-1.22337
247982062	chr1:247982062:G:A	6.53061e-30	-6.80511e-10	-1.21003
247982089	chr1:247982089:A:G	6.25619e-30	-6.80511e-10	-1.25296
247982106	chr1:247982106:C:T	5.80166e-30	-6.80511e-10	-1.32839
247982196	chr1:247982196:G:A	5.77143e-30	-6.80511e-10	-1.33361
247982280	chr1:247982280:G:C	5.77218e-30	-6.80511e-10	-1.33348
247982342	chr1:247982342:C:T	7.39701e-31	-2.4532	-0.934837
247982345	chr1:247982345:T:C	5.81378e-30	-6.80511e-10	-1.3263
247982382	chr1:247982382:T:A	9.69822e-31	-2.25161	-0.865569
247982386	chr1:247982386:A:G	5.80385e-30	-6.80511e-10	-1.32801
247982394	chr1:247982394:A:G	5.78975e-30	-6.80511e-10	-1.33044
247982404	chr1:247982404:A:G	5.83588e-30	-6.80511e-10	-1.32251
247982415	chr1:247982415:A:G	1.07917e-29	-6.80511e-10	-0.707756
247982439	chr1:247982439:C:T	5.79693e-30	-6.80511e-10	-1.3292
247982571	chr1:247982571:G:C	5.82632e-30	-6.80511e-10	-1.32415
247982709	chr1:247982709:A:AGC	5.84319e-30	-6.80511e-10	-1.32126
247982710	chr1:247982710:A:T	5.84727e-30	-6.80511e-10	-1.32056
247982981	chr1:247982981:C:T	5.96761e-30	-6.80511e-10	-1.30019
247983238	chr1:247983238:T:G	5.75652e-30	-6.80511e-10	-1.3362
247983329	chr1:247983329:T:A	5.7817e-30	-6.80511e-10	-1.33183
247983334	chr1:247983334:C:T	5.77567e-30	-6.80511e-10	-1.33288
247983409	chr1:247983409:TACA:T	1.21788e-29	-6.80511e-10	-0.586839
247983549	chr1:247983549:T:C	5.68486e-30	-6.80511e-10	-1.34873
247983581	chr1:247983581:T:TTC	1.21258e-30	-2.26404	-0.62974
247983741	chr1:247983741:A:G	5.73977e-30	-6.80511e-10	-1.33911
247983798	chr1:247983798:G:A	5.85429e-30	-6.80511e-10	-1.31936
247983858	chr1:247983858:T:C	6.61564e-30	-6.80511e-10	-1.1971
247984059	chr1:247984059:G:A	6.20034e-30	-6.80511e-10	-1.26193
247984147	chr1:247984147:C:T	5.81403e-30	-6.80511e-10	-1.32626
247984179	chr1:247984179:T:G	8.33169e-31	-2.44937	-0.819682
247984180	chr1:247984180:T:C	8.33528e-31	-2.44935	-0.819275
247984319	chr1:247984319:T:A	5.80881e-30	-6.80511e-10	-1.32716
247984347	chr1:247984347:T:G	1.37543e-30	-1.69751	-1.07025
247984401	chr1:247984401:A:G	1.21061e-29	-6.80511e-10	-0.592822
247984787	chr1:247984787:A:G	1.00632e-29	-6.80511e-10	-0.77765
247984886	chr1:247984886:C:T	9.88405e-31	-1.76619	-1.33201
247984906	chr1:247984906:C:T	5.80826e-30	-6.80511e-10	-1.32725
247985083	chr1:247985083:T:G	5.82349e-30	-6.80511e-10	-1.32463
247985137	chr1:247985137:A:G	5.77807e-30	-6.80511e-10	-1.33246
247985206	chr1:247985206:C:T	6.83223e-30	-6.80511e-10	-1.16488
247985240	chr1:247985240:C:T	5.90694e-30	-6.80511e-10	-1.3104
247985257	chr1:247985257:C:A	5.95878e-30	-6.80511e-10	-1.30167
247985275	chr1:247985275:A:G	6.4918e-30	-6.80511e-10	-1.21599
247985399	chr1:247985399:T:C	5.76958e-30	-6.80511e-10	-1.33393
247985446	chr1:247985446:C:T	5.81814e-30	-6.80511e-10	-1.32555
247985517	chr1:247985517:C:T	5.8156e-30	-6.80511e-10	-1.32599
247985545	chr1:247985545:C:T	5.77277e-30	-6.80511e-10	-1.33338
247985615	chr1:247985615:T:G	7.65746e-31	-2.45134	-0.902094
247985795	chr1:247985795:C:T	5.64726e-30	-6.80511e-10	-1.35536
247985868	chr1:247985868:A:G	6.73961e-30	-6.80511e-10	-1.17853
247985996	chr1:247985996:A:C	5.88887e-30	-6.80511e-10	-1.31347
247986012	chr1:247986012:C:T	5.82796e-30	-6.80511e-10	-1.32387
247986208	chr1:247986208:T:A	5.97282e-30	-6.80511e-10	-1.29931
247986393	chr1:247986393:G:C	5.83278e-30	-6.80511e-10	-1.32304
247986482	chr1:247986482:G:A	5.78166e-29	0.970743	-3.54985e-10
247986515	chr1:247986515:C:G	1.91895e-29	-6.80511e-10	-0.13217
247986526	chr1:247986526:A:C	2.90248e-30	-2.02097	-3.54985e-10
247986543	chr1:247986543:T:C	5.74878e-30	-6.80511e-10	-1.33754
247986577	chr1:247986577:A:G	6.33662e-30	-6.80511e-10	-1.24019
247986595	chr1:247986595:A:G	6.02112e-30	-1.91396	0.622704
247986704	chr1:247986704:T:G	5.83222e-30	-6.80511e-10	-1.32314
247986770	chr1:247986770:T:C	6.28201e-30	-6.80511e-10	-1.24884
247986875	chr1:247986875:T:C	5.761e-30	-6.80511e-10	-1.33542
247986978	chr1:247986978:T:G	9.72779e-30	-6.80511e-10	-0.811546
247987091	chr1:247987091:ATTGT:A	6.14356e-30	-1.92563	0.654502
247987153	chr1:247987153:C:T	5.87921e-30	-6.80511e-10	-1.31511
247987346	chr1:247987346:TTAAGA:T	6.2196e-30	-6.80511e-10	-1.25883
247987397	chr1:247987397:A:C	9.05024e-30	-6.80511e-10	-0.883741
247987438	chr1:247987438:C:T	5.80801e-30	-6.80511e-10	-1.32729
247987728	chr1:247987728:G:T	6.99038e-30	-6.80511e-10	-1.142
247987970	chr1:247987970:C:T	6.85039e-30	-6.80511e-10	-1.16223
247987994	chr1:247987994:T:C	7.27592e-30	-6.80511e-10	-1.10196
247988038	chr1:247988038:G:A	7.3322e-30	-6.80511e-10	-1.09426
247988068	chr1:247988068:G:A	5.98703e-30	-6.80511e-10	-1.29694
247988177	chr1:247988177:T:C	7.41543e-31	-2.14835	-1.23721
247988240	chr1:247988240:C:T	5.98043e-30	-2.00058	0.702543
247988266	chr1:247988266:T:C	5.7797e-30	-6.80511e-10	-1.33218
247988368	chr1:247988368:A:G	5.8573e-30	-6.80511e-10	-1.31884
247988455	chr1:247988455:A:T	5.78436e-30	-2.00134	0.669963
247988502	chr1:247988502:C:T	5.78461e-30	-6.80511e-10	-1.33133
247988687	chr1:247988687:C:A	5.79231e-30	-6.80511e-10	-1.33
247988697	chr1:247988697:T:C	1.20743e-29	-6.80511e-10	-0.595457
247988736	chr1:247988736:A:G	5.85461e-30	-6.80511e-10	-1.3193
247988745	chr1:247988745:C:T	5.7636e-30	-6.80511e-10	-1.33497
247988807	chr1:247988807:T:A	5.87647e-30	-6.80511e-10	-1.31558
247988914	chr1:247988914:A:G	5.93542e-30	-6.80511e-10	-1.30559
247988958	chr1:247988958:A:C	5.85748e-30	-6.80511e-10	-1.31881
247988990	chr1:247988990:A:G	6.23561e-31	-2.20552	-1.35332
247989170	chr1:247989170:T:C	5.97036e-30	-6.80511e-10	-1.29973
247989213	chr1:247989213:A:G	6.99618e-31	-2.19906	-1.2447
247989352	chr1:247989352:A:G	5.7725e-30	-6.80511e-10	-1.33343
247989363	chr1:247989363:G:A	6.639e-30	-6.80511e-10	-1.19357
247989377	chr1:247989377:A:T	6.9734e-30	-6.80511e-10	-1.14443
247989443	chr1:247989443:A:C	5.76107e-30	-6.80511e-10	-1.33541
247989511	chr1:247989511:T:G	6.37295e-30	-6.80511e-10	-1.23447
247989622	chr1:247989622:T:C	6.15366e-30	-6.80511e-10	-1.26949
247989841	chr1:247989841:G:C	5.74397e-30	-6.80511e-10	-1.33838
247989866	chr1:247989866:A:G	5.82421e-30	-6.80511e-10	-1.32451
247989871	chr1:247989871:C:T	6.56407e-30	-6.80511e-10	-1.20492
247989958	chr1:247989958:C:T	5.79287e-30	-6.80511e-10	-1.3299
247989994	chr1:247989994:A:G	5.82196e-30	-6.80511e-10	-1.3249
247990040	chr1:247990040:GGTTTTC:G	5.88377e-30	-6.80511e-10	-1.31433
247990047	chr1:247990047:T:A	5.89437e-30	-6.80511e-10	-1.31253
247990134	chr1:247990134:A:T	6.12017e-30	-6.80511e-10	-1.27494
247990256	chr1:247990256:A:T	5.89859e-30	-6.80511e-10	-1.31182
247990276	chr1:247990276:T:A	6.5613e-31	-2.16919	-1.33873
247990514	chr1:247990514:AT:A	5.7257e-30	-6.80511e-10	-1.34157
247990787	chr1:247990787:A:C	6.08114e-30	-6.80511e-10	-1.28134
247990922	chr1:247990922:C:T	1.4312e-29	-0.425436	-3.54985e-10
247991006	chr1:247991006:G:A	5.8494e-30	-6.80511e-10	-1.32019
247991194	chr1:247991194:A:G	5.65508e-30	-6.80511e-10	-1.35398
247991686	chr1:247991686:C:A	6.88829e-30	-6.80511e-10	-1.15671
247991922	chr1:247991922:G:A	6.98685e-30	-6.80511e-10	-1.1425
247992125	chr1:247992125:C:A	6.33901e-30	-6.80511e-10	-1.23981
247992315	chr1:247992315:T:A	3.05569e-30	-0.638903	-1.33062
247992546	chr1:247992546:C:T	5.8963e-30	-6.80511e-10	-1.31221
247992699	chr1:247992699:G:A	6.00051e-30	-6.80511e-10	-1.29469
247992908	chr1:247992908:A:G	5.99425e-30	-6.80511e-10	-1.29573
247992917	chr1:247992917:G:T	5.9003e-30	-6.80511e-10	-1.31153
247993020	chr1:247993020:C:T	7.13516e-30	-6.80511e-10	-1.1215
247993035	chr1:247993035:G:T	8.38531e-30	-6.80511e-10	-0.960051
247993404	chr1:247993404:T:G	7.00413e-30	-6.80511e-10	-1.14003
247993443	chr1:247993443:G:A	6.04794e-30	-6.80511e-10	-1.28681
247993485	chr1:247993485:G:C	6.05865e-30	-6.80511e-10	-1.28505
247993568	chr1:247993568:A:C	6.679e-30	-6.80511e-10	-1.18756
247993606	chr1:247993606:G:A	6.09522e-30	-6.80511e-10	-1.27903
247993688	chr1:247993688:A:C	6.26119e-30	-6.80511e-10	-1.25216
247993921	chr1:247993921:T:C	6.86251e-30	-6.80511e-10	-1.16046
247994018	chr1:247994018:T:C	6.01598e-30	-6.80511e-10	-1.29211
247994179	chr1:247994179:A:G	6.78347e-31	-2.12682	-1.34781
247994180	chr1:247994180:G:A	7.43253e-31	-2.18215	-1.2011
247994207	chr1:247994207:T:C	2.58329e-30	-2.13747	-3.54985e-10
247994217	chr1:247994217:A:G	6.91551e-30	-6.80511e-10	-1.15277
247994223	chr1:247994223:C:T	7.39582e-30	-6.80511e-10	-1.08562
247994308	chr1:247994308:A:G	6.0344e-30	-6.80511e-10	-1.28906
247994313	chr1:247994313:C:T	6.0686e-30	-6.80511e-10	-1.28341
247994733	chr1:247994733:A:G	8.27598e-30	-6.80511e-10	-0.973175
247995418	chr1:247995418:C:G	6.74897e-30	-6.80511e-10	-1.17714
247995724	chr1:247995724:TTTTG:T	8.75465e-30	-6.80511e-10	-0.916948
247995948	chr1:247995948:A:G	6.60365e-30	-6.80511e-10	-1.19891
247996421	chr1:247996421:T:G	5.86209e-30	-6.80511e-10	-1.31803
247996499	chr1:247996499:G:A	6.4565e-30	-6.80511e-10	-1.22145
247996543	chr1:247996543:A:G	6.76824e-30	-6.80511e-10	-1.17429
247996560	chr1:247996560:T:C	6.83897e-30	-6.80511e-10	-1.1639
247996938	chr1:247996938:T:C	6.00348e-30	-6.80511e-10	-1.29419
247996981	chr1:247996981:T:C	6.754e-30	-6.80511e-10	-1.1764
247997161	chr1:247997161:C:A	6.55494e-30	-6.80511e-10	-1.20631
247997178	chr1:247997178:A:T	5.45281e-31	-2.3588	-1.33419
247997270	chr1:247997270:T:G	7.6069e-30	-6.80511e-10	-1.05748
247997316	chr1:247997316:C:CTAAA	7.5799e-30	-6.80511e-10	-1.06103
247997456	chr1:247997456:A:C	5.94516e-30	-6.80511e-10	-1.30396
247997745	chr1:247997745:T:G	5.37938e-31	-2.35695	-1.3496
247998224	chr1:247998224:G:C	5.65127e-30	-6.80511e-10	-1.35465
247998360	chr1:247998360:T:C	3.0847e-30	-1.85631	-0.103766
247998492	chr1:247998492:A:G	5.33226e-31	-2.35836	-1.35698
247998750	chr1:247998750:C:T	5.40719e-31	-2.34412	-1.35727
247998753	chr1:247998753:ATTTTG:A	5.94993e-30	-6.80511e-10	-1.30315
247998875	chr1:247998875:C:A	1.06626e-29	-6.80511e-10	-0.719793
247998897	chr1:247998897:TTG:T	7.76569e-30	-6.80511e-10	-1.03682
247998953	chr1:247998953:C:A	6.65353e-30	-6.80511e-10	-1.19138
247999090	chr1:247999090:A:G	5.73725e-30	-6.80511e-10	-1.33955
247999300	chr1:247999300:T:C	5.33708e-31	-2.36054	-1.3539
247999392	chr1:247999392:G:A	5.21371e-31	-2.45368	-1.28415
247999439	chr1:247999439:TACTC:T	5.62829e-30	-6.80511e-10	-1.35873
247999643	chr1:247999643:A:G	7.17018e-30	-6.80511e-10	-1.1166
247999731	chr1:247999731:A:G	7.08071e-30	-1.71149	0.582332
247999955	chr1:247999955:T:C	6.07524e-30	-6.80511e-10	-1.28231
248000022	chr1:248000022:G:C	5.99173e-30	-6.80511e-10	-1.29615
248000071	chr1:248000071:A:C	6.1702e-31	-2.28142	-1.28796
248000251	chr1:248000251:T:C	6.20165e-30	-6.80511e-10	-1.26172
248000314	chr1:248000314:C:T	5.90936e-30	-6.80511e-10	-1.31
248000577	chr1:248000577:C:A	5.41374e-31	-2.3415	-1.35868
248000643	chr1:248000643:T:G	6.73574e-30	-6.80511e-10	-1.17911
248000919	chr1:248000919:C:T	5.98496e-30	-6.80511e-10	-1.29728
248000930	chr1:248000930:TA:T	6.98238e-30	-6.80511e-10	-1.14314
248001058	chr1:248001058:GTTTA:G	7.6836e-30	-6.80511e-10	-1.04744
248001193	chr1:248001193:G:A	5.93107e-30	-6.80511e-10	-1.30633
248001234	chr1:248001234:C:T	2.11371e-30	-2.33809	-3.54985e-10
248001352	chr1:248001352:T:G	5.69666e-30	-6.80511e-10	-1.34665
248001544	chr1:248001544:T:G	5.27011e-31	-2.37635	-1.35072
248001600	chr1:248001600:G:T	5.64699e-30	-6.80511e-10	-1.35541
248002094	chr1:248002094:G:A	4.59031e-29	-6.80511e-10	0.739999
248002123	chr1:248002123:T:C	6.70358e-30	-6.80511e-10	-1.18389
248002203	chr1:248002203:T:C	7.88731e-30	-6.80511e-10	-1.02128
248002514	chr1:248002514:A:G	8.53028e-30	-6.80511e-10	-0.942911
248002596	chr1:248002596:C:T	7.11599e-30	-6.80511e-10	-1.12419
248002675	chr1:248002675:G:A	2.02949e-30	-2.37875	-3.54985e-10
248002705	chr1:248002705:G:A	6.85719e-31	-2.33201	-1.13181
248002776	chr1:248002776:G:T	9.78443e-31	-1.91145	-1.19688
248002783	chr1:248002783:G:A	1.16102e-30	-1.86352	-1.07372
248002790	chr1:248002790:A:G	5.22022e-31	-2.38525	-1.35133
248002871	chr1:248002871:G:A	2.7207e-30	-2.08565	-3.54985e-10
248003111	chr1:248003111:A:T	8.34374e-30	-6.80511e-10	-0.965021
248003170	chr1:248003170:C:T	6.78417e-31	-2.25237	-1.22216
248003224	chr1:248003224:T:C	7.47122e-31	-2.05154	-1.32652
248003489	chr1:248003489:T:A	1.01968e-29	-6.80511e-10	-0.764459
248003568	chr1:248003568:A:G	6.61966e-30	-6.80511e-10	-1.19649
248003716	chr1:248003716:G:T	5.5446e-31	-2.35273	-1.32356
248003770	chr1:248003770:T:G	5.27974e-31	-2.36804	-1.3572
248003790	chr1:248003790:T:C	5.50643e-31	-2.37895	-1.30425
248003794	chr1:248003794:C:T	5.66685e-31	-2.36758	-1.2869
248003834	chr1:248003834:A:T	9.8143e-30	-6.80511e-10	-0.802692
248003835	chr1:248003835:G:A	6.06262e-30	-6.80511e-10	-1.28439
248003837	chr1:248003837:C:G	1.04485e-29	-1.64516	0.905091
248003884	chr1:248003884:A:G	5.63163e-30	-6.80511e-10	-1.35813
248003901	chr1:248003901:C:T	5.85133e-30	-6.80511e-10	-1.31986
248003966	chr1:248003966:C:T	6.2658e-31	-2.34252	-1.21149
248004117	chr1:248004117:G:T	5.91904e-30	-6.80511e-10	-1.30836
248004319	chr1:248004319:G:T	8.42319e-30	-6.80511e-10	-0.955544
248004401	chr1:248004401:A:G	8.41964e-30	-6.80511e-10	-0.955966
248004608	chr1:248004608:C:G	6.70148e-30	-6.80511e-10	-1.1842
248004656	chr1:248004656:TC:T	7.99188e-30	-6.80511e-10	-1.00811
248004788	chr1:248004788:G:A	1.14913e-29	-6.80511e-10	-0.644946
248004931	chr1:248004931:T:A	6.15754e-30	-6.80511e-10	-1.26886
248005048	chr1:248005048:A:T	6.14537e-30	-6.80511e-10	-1.27083
248005178	chr1:248005178:G:T	5.63165e-30	-6.80511e-10	-1.35813
248005248	chr1:248005248:A:G	8.09327e-30	-6.80511e-10	-0.995499
248005295	chr1:248005295:C:A	6.95017e-31	-2.09144	-1.35891
248005479	chr1:248005479:T:C	8.46686e-30	-6.80511e-10	-0.950373
248005561	chr1:248005561:T:C	5.99818e-30	-6.80511e-10	-1.29508
248005763	chr1:248005763:C:G	5.23659e-31	-2.40353	-1.32992
248005777	chr1:248005777:G:A	9.15289e-30	-6.80511e-10	-0.872464
248005791	chr1:248005791:C:T	1.70891e-29	-6.80511e-10	-0.248091
248006172	chr1:248006172:C:G	2.29034e-30	-2.25783	-3.54985e-10
248006302	chr1:248006302:C:T	6.09792e-30	-6.80511e-10	-1.27859
248006312	chr1:248006312:G:A	8.5734e-30	-6.80511e-10	-0.937869
248006591	chr1:248006591:C:T	8.50327e-30	-6.80511e-10	-0.946082
248006744	chr1:248006744:C:T	1.15401e-29	0.0501641	-0.690873
248006775	chr1:248006775:G:A	1.31544e-29	0.0490455	-0.558824
248006796	chr1:248006796:C:T	6.96978e-30	-6.80511e-10	-1.14495
248006939	chr1:248006939:T:A	6.85428e-30	-6.80511e-10	-1.16166
248007244	chr1:248007244:C:T	6.89166e-30	-6.80511e-10	-1.15622
248007304	chr1:248007304:A:G	8.85298e-30	-6.80511e-10	-0.905778
248007451	chr1:248007451:C:T	1.18394e-29	-6.80511e-10	-0.615098
248007648	chr1:248007648:T:A	5.52896e-31	-2.38544	-1.29368
248007657	chr1:248007657:T:A	6.21849e-30	-6.80511e-10	-1.25901
248007695	chr1:248007695:G:A	5.70471e-31	-2.30313	-1.34469
248008223	chr1:248008223:T:C	2.03754e-30	-2.37479	-3.54985e-10
248008231	chr1:248008231:C:A	8.72563e-30	-6.80511e-10	-0.920268
248008272	chr1:248008272:A:T	6.76083e-31	-2.27714	-1.20083
248008322	chr1:248008322:A:T	5.63225e-30	-6.80511e-10	-1.35802
248008449	chr1:248008449:T:A	6.10391e-30	-6.80511e-10	-1.2776
248008460	chr1:248008460:G:T	8.64748e-30	-6.80511e-10	-0.929264
248008696	chr1:248008696:A:C	6.42864e-30	-6.80511e-10	-1.22577
248009268	chr1:248009268:A:G	6.71842e-30	-6.80511e-10	-1.18168
248009299	chr1:248009299:G:C	2.31118e-30	-2.24878	-3.54985e-10
248009343	chr1:248009343:C:T	8.17158e-30	-6.80511e-10	-0.985871
248009591	chr1:248009591:G:C	6.23482e-30	-6.80511e-10	-1.25638
248009627	chr1:248009627:A:G	6.04753e-30	-6.80511e-10	-1.28688
248009651	chr1:248009651:G:A	5.14477e-31	-2.3957	-1.35544
248009704	chr1:248009704:A:G	1.17691e-29	-6.80511e-10	-0.621058
248009967	chr1:248009967:C:G	6.56286e-30	-6.80511e-10	-1.20511
248010021	chr1:248010021:T:C	5.66052e-30	-6.80511e-10	-1.35302
248010189	chr1:248010189:T:G	5.70245e-30	-6.80511e-10	-1.34564
248010292	chr1:248010292:G:T	1.22349e-29	0.127587	-0.709824
248010379	chr1:248010379:T:C	8.23252e-30	-6.80511e-10	-0.978441
248010411	chr1:248010411:G:C	8.77165e-30	-6.80511e-10	-0.915008
248010539	chr1:248010539:A:G	6.56763e-30	-6.80511e-10	-1.20438
248010656	chr1:248010656:A:G	6.40323e-30	-6.80511e-10	-1.22973
248010928	chr1:248010928:A:G	6.11075e-30	-6.80511e-10	-1.27648
248011429	chr1:248011429:A:G	8.94146e-30	-6.80511e-10	-0.895834
248011662	chr1:248011662:A:G	8.27141e-30	-6.80511e-10	-0.973728
248011683	chr1:248011683:T:G	8.43974e-30	-6.80511e-10	-0.953581
248012026	chr1:248012026:T:C	6.1229e-30	-6.80511e-10	-1.2745
248012053	chr1:248012053:G:T	5.76852e-31	-2.34166	-1.29504
248012096	chr1:248012096:A:G	1.15722e-29	-6.80511e-10	-0.637924
248012308	chr1:248012308:T:C	6.8585e-30	-6.80511e-10	-1.16104
248012398	chr1:248012398:A:G	6.79721e-30	-6.80511e-10	-1.17002
248012487	chr1:248012487:T:C	8.84819e-30	-6.80511e-10	-0.90632
248012578	chr1:248012578:A:T	9.42673e-30	-6.80511e-10	-0.842983
248012787	chr1:248012787:CA:C	8.74121e-30	-6.80511e-10	-0.918485
248012833	chr1:248012833:A:T	6.90599e-30	-6.80511e-10	-1.15414
248013149	chr1:248013149:CAT:C	1.26502e-29	-1.29543	0.74657
248013282	chr1:248013282:G:A	9.7105e-30	0.221138	-1.03446
248013470	chr1:248013470:A:G	1.89599e-30	-2.44679	-3.54985e-10
248013588	chr1:248013588:C:T	5.62654e-30	-6.80511e-10	-1.35904
248014326	chr1:248014326:T:C	1.74873e-29	-6.80511e-10	-0.225055
248014728	chr1:248014728:C:G	6.24019e-30	-6.80511e-10	-1.25552
248014868	chr1:248014868:A:G	8.37579e-30	-6.80511e-10	-0.961187
248014968	chr1:248014968:T:C	6.03138e-30	-6.80511e-10	-1.28956
248015036	chr1:248015036:A:G	8.75548e-30	-6.80511e-10	-0.916853
248015201	chr1:248015201:G:A	6.09094e-30	-6.80511e-10	-1.27973
248015234	chr1:248015234:G:A	5.71608e-30	-6.80511e-10	-1.34325
248015244	chr1:248015244:C:T	1.14551e-29	-6.80511e-10	-0.648101
248015349	chr1:248015349:C:T	5.74516e-31	-2.33838	-1.30238
248015367	chr1:248015367:G:A	5.98649e-30	-6.80511e-10	-1.29703
248015449	chr1:248015449:A:T	1.99233e-30	-2.39723	-3.54985e-10
248015497	chr1:248015497:G:A	6.23169e-30	-6.80511e-10	-1.25688
248015727	chr1:248015727:C:T	5.84936e-30	-0.497989	-0.822213
248015907	chr1:248015907:G:C	1.10351e-29	-6.80511e-10	-0.685449
248016142	chr1:248016142:C:T	5.80527e-31	-2.28207	-1.34828
248016174	chr1:248016174:A:G	5.68665e-30	-6.80511e-10	-1.34841
248016492	chr1:248016492:T:C	6.42794e-30	-6.80511e-10	-1.22588
248016522	chr1:248016522:C:T	5.62236e-30	-6.80511e-10	-1.35978
248016538	chr1:248016538:T:C	1.25736e-29	-6.80511e-10	-0.554933
248016614	chr1:248016614:G:T	1.20312e-29	-6.80511e-10	-0.599029
248016768	chr1:248016768:T:C	1.91337e-30	-2.43767	-3.54985e-10
248016945	chr1:248016945:T:C	1.17541e-29	-6.80511e-10	-0.622328
248017169	chr1:248017169:A:C	5.99384e-31	-2.26567	-1.33272
248017297	chr1:248017297:C:T	6.14417e-30	-6.80511e-10	-1.27103
248017389	chr1:248017389:T:C	6.88222e-30	-6.80511e-10	-1.15759
248017506	chr1:248017506:A:C	6.03834e-30	-6.80511e-10	-1.2884
248017518	chr1:248017518:A:G	1.16493e-29	-6.80511e-10	-0.631286
248017632	chr1:248017632:G:A	6.73064e-31	-2.12323	-1.35922
248017718	chr1:248017718:C:T	5.77013e-31	-2.28616	-1.35027
248017795	chr1:248017795:A:G	9.75539e-31	-1.83887	-1.27242
248017798	chr1:248017798:C:T	5.63792e-30	-6.80511e-10	-1.35702
248017933	chr1:248017933:T:G	9.68681e-30	-6.80511e-10	-0.815768
248018023	chr1:248018023:T:C	9.55445e-30	-6.80511e-10	-0.829525
248018073	chr1:248018073:T:G	1.0406e-29	-6.80511e-10	-0.744151
248018080	chr1:248018080:G:A	1.0463e-29	-6.80511e-10	-0.73869
248018130	chr1:248018130:A:G	1.67572e-30	-1.22785	-1.34244
248018139	chr1:248018139:A:G	6.74333e-30	-6.80511e-10	-1.17798
248018142	chr1:248018142:G:A	3.93511e-30	-1.71659	-3.54985e-10
248018204	chr1:248018204:T:G	9.6231e-30	-6.80511e-10	-0.822366
248018244	chr1:248018244:G:A	6.44241e-30	-6.80511e-10	-1.22363
248018333	chr1:248018333:A:G	9.92068e-30	-6.80511e-10	-0.791911
248018733	chr1:248018733:A:C	5.79631e-30	-6.80511e-10	-1.32931
248019167	chr1:248019167:A:G	8.09295e-30	-6.80511e-10	-0.99554
248019419	chr1:248019419:C:T	5.64606e-30	-6.80511e-10	-1.35557
248019440	chr1:248019440:A:G	5.65702e-30	-6.80511e-10	-1.35364
248019454	chr1:248019454:A:G	4.76693e-30	-1.45984	-0.0649918
248019857	chr1:248019857:G:A	7.94132e-30	-6.80511e-10	-1.01445
248019912	chr1:248019912:C:T	5.6343e-30	-6.80511e-10	-1.35766
248020124	chr1:248020124:A:G	5.63091e-30	-6.80511e-10	-1.35826
248020288	chr1:248020288:C:T	5.69776e-30	-6.80511e-10	-1.34646
248020358	chr1:248020358:A:G	5.93323e-30	-6.80511e-10	-1.30596
248020360	chr1:248020360:A:T	7.13238e-31	-2.12117	-1.30331
248020731	chr1:248020731:G:C	1.18431e-29	-6.80511e-10	-0.614786
248020776	chr1:248020776:T:A	5.80278e-30	-6.80511e-10	-1.3282
248021156	chr1:248021156:G:A	5.63097e-30	-6.80511e-10	-1.35825
248021238	chr1:248021238:G:T	8.76878e-30	-6.80511e-10	-0.915335
248021302	chr1:248021302:T:A	7.09379e-31	-2.10924	-1.32066
248021326	chr1:248021326:T:C	5.98722e-30	-6.80511e-10	-1.29691
248021349	chr1:248021349:C:G	8.91161e-31	-2.28276	-0.919003
248021496	chr1:248021496:C:T	5.8535e-30	-6.80511e-10	-1.31949
248021551	chr1:248021551:T:G	4.97587e-30	-1.38699	-0.0949456
248021682	chr1:248021682:T:C	6.17341e-30	-6.80511e-10	-1.26628
248021748	chr1:248021748:T:C	6.0981e-30	-6.80511e-10	-1.27855
248021806	chr1:248021806:A:G	5.62328e-30	-6.80511e-10	-1.35962
248021912	chr1:248021912:T:G	7.93644e-30	-6.80511e-10	-1.01507
248021934	chr1:248021934:C:T	6.29729e-30	-6.80511e-10	-1.24641
248022037	chr1:248022037:T:C	1.05832e-29	-6.80511e-10	-0.727267
248022127	chr1:248022127:C:T	8.05049e-30	-6.80511e-10	-1.0008
248022443	chr1:248022443:C:T	6.15698e-30	-6.80511e-10	-1.26895
248022581	chr1:248022581:G:A	1.78872e-29	-0.202446	-3.54985e-10
248022649	chr1:248022649:A:G	2.24314e-30	-2.27866	-3.54985e-10
248023187	chr1:248023187:A:C	9.76975e-30	-6.80511e-10	-0.807242
248023275	chr1:248023275:TA:T	9.65926e-30	-6.80511e-10	-0.818616
248023483	chr1:248023483:T:C	5.75155e-30	-6.80511e-10	-1.33706
248023560	chr1:248023560:C:T	1.48625e-29	-0.387688	-3.54985e-10
248023798	chr1:248023798:G:A	6.58725e-31	-2.16663	-1.33735
248024037	chr1:248024037:TTTTA:T	5.84153e-30	-6.80511e-10	-1.32154
248024363	chr1:248024363:A:C	6.30563e-31	-2.20084	-1.34683
248024408	chr1:248024408:T:C	5.62512e-30	-6.80511e-10	-1.35929
248024588	chr1:248024588:G:T	5.71971e-30	-6.80511e-10	-1.34261
248024651	chr1:248024651:G:T	3.16024e-30	-1.93588	-3.54985e-10
248024778	chr1:248024778:A:G	6.00589e-30	-6.80511e-10	-1.29379
248024837	chr1:248024837:G:A	5.63046e-30	-6.80511e-10	-1.35834
248024929	chr1:248024929:T:C	7.81028e-31	-2.40547	-0.928204
248024938	chr1:248024938:G:C	5.75695e-30	-6.80511e-10	-1.33613
248025166	chr1:248025166:AC:A	5.73455e-30	-6.80511e-10	-1.34002
248026769	chr1:248026769:TC:T	5.62235e-30	-6.80511e-10	-1.35978
248026897	chr1:248026897:ATTGT:A	6.12784e-30	-6.80511e-10	-1.27369
248026970	chr1:248026970:T:C	1.99003e-30	-2.39839	-3.54985e-10
248027077	chr1:248027077:A:G	5.70632e-30	-6.80511e-10	-1.34496
248027143	chr1:248027143:TG:T	5.04249e-30	-2.36799	0.899356
248027171	chr1:248027171:C:T	8.7125e-30	-6.80511e-10	-0.921774
248027176	chr1:248027176:A:G	8.06715e-31	-2.05642	-1.2449
248027633	chr1:248027633:G:A	1.21527e-29	-6.80511e-10	-0.588982
248027682	chr1:248027682:T:C	7.09584e-30	-6.80511e-10	-1.12702
248028186	chr1:248028186:C:T	8.01446e-31	-2.28565	-1.02222
248028405	chr1:248028405:T:C	8.31193e-31	-2.37852	-0.892906
248028420	chr1:248028420:T:A	5.62253e-30	-6.80511e-10	-1.35975
248028846	chr1:248028846:C:A	1.05235e-29	-6.80511e-10	-0.73292
248028871	chr1:248028871:T:G	5.69211e-30	-6.80511e-10	-1.34745
248028971	chr1:248028971:T:G	6.17035e-30	-6.80511e-10	-1.26678
248029177	chr1:248029177:C:T	1.03181e-29	-6.80511e-10	-0.752635
248029250	chr1:248029250:T:C	7.92997e-30	-6.80511e-10	-1.01588
248029273	chr1:248029273:G:A	5.62875e-30	-6.80511e-10	-1.35865
248029442	chr1:248029442:AAATTT:A	5.67429e-30	-6.80511e-10	-1.35059
248029596	chr1:248029596:A:G	1.50814e-29	-6.80511e-10	-0.373069
248029809	chr1:248029809:G:A	6.90457e-31	-2.11383	-1.3431
248029923	chr1:248029923:T:C	7.04693e-31	-2.1201	-1.31643
248030072	chr1:248030072:G:T	5.83033e-30	-6.80511e-10	-1.32346
248030401	chr1:248030401:T:C	5.62298e-30	-6.80511e-10	-1.35967
248030452	chr1:248030452:A:G	6.64587e-30	-6.80511e-10	-1.19254
248030736	chr1:248030736:T:C	5.88415e-30	-6.80511e-10	-1.31427
248030752	chr1:248030752:A:T	6.06139e-31	-2.36103	-1.22615
248031047	chr1:248031047:A:G	2.30692e-30	-2.25062	-3.54985e-10
248031156	chr1:248031156:C:G	7.36217e-30	-6.80511e-10	-1.09018
248031687	chr1:248031687:C:A	5.88417e-30	-6.80511e-10	-1.31427
248031717	chr1:248031717:A:G	5.62289e-30	-6.80511e-10	-1.35969
248031719	chr1:248031719:T:A	6.92684e-30	-6.80511e-10	-1.15113
248032532	chr1:248032532:A:T	6.79584e-31	-2.15502	-1.31779
248032571	chr1:248032571:C:A	7.86678e-30	-6.80511e-10	-1.02388
248032645	chr1:248032645:T:C	5.82379e-30	-6.80511e-10	-1.32458
248032976	chr1:248032976:TAAAAACATAA:T	8.92102e-31	-2.31212	-0.888593
248032994	chr1:248032994:T:C	1.12282e-29	-6.80511e-10	-0.668101
248033300	chr1:248033300:T:G	6.59264e-30	-1.20058	-3.54985e-10
248033938	chr1:248033938:C:G	5.62242e-30	-6.80511e-10	-1.35977
248033955	chr1:248033955:T:C	5.62247e-30	-6.80511e-10	-1.35976
248034067	chr1:248034067:GC:G	5.73469e-30	-6.80511e-10	-1.34
248034131	chr1:248034131:T:C	1.66375e-29	-6.80511e-10	-0.274876
248034182	chr1:248034182:G:A	6.81412e-30	-6.80511e-10	-1.16754
248034248	chr1:248034248:A:G	8.05463e-31	-2.31876	-0.984115
248034597	chr1:248034597:G:A	6.08744e-30	-6.80511e-10	-1.28031
248034641	chr1:248034641:G:C	5.955e-30	-6.80511e-10	-1.3023
248035186	chr1:248035186:C:T	6.30126e-30	-6.80511e-10	-1.24578
248035275	chr1:248035275:C:A	3.0635e-30	-0.673683	-1.29329
248035788	chr1:248035788:C:A	7.68978e-30	-6.80511e-10	-1.04664
248035990	chr1:248035990:CTTATAA:C	5.69625e-30	-6.80511e-10	-1.34672
248036036	chr1:248036036:A:T	5.67676e-30	-6.80511e-10	-1.35015
248036146	chr1:248036146:T:C	8.85704e-30	-0.738241	-0.167079
248036279	chr1:248036279:G:A	1.12319e-29	-6.80511e-10	-0.667771
248036428	chr1:248036428:A:C	6.15782e-30	-6.80511e-10	-1.26881
248037610	chr1:248037610:T:A	7.67357e-31	-2.39995	-0.951385
248037677	chr1:248037677:T:A	5.86224e-31	-2.27911	-1.34148
248037754	chr1:248037754:C:T	8.85906e-30	-6.80511e-10	-0.905092
248037936	chr1:248037936:C:T	5.65168e-30	-6.80511e-10	-1.35458
248038011	chr1:248038011:T:C	5.73068e-30	-6.80511e-10	-1.3407
248038121	chr1:248038121:T:C	6.60126e-30	-6.80511e-10	-1.19927
248038554	chr1:248038554:G:A	5.62803e-30	-6.80511e-10	-1.35877
248038577	chr1:248038577:T:C	6.54582e-30	-6.80511e-10	-1.20771
248038590	chr1:248038590:T:G	6.63815e-30	-6.80511e-10	-1.1937
248038872	chr1:248038872:G:C	5.74934e-30	-6.80511e-10	-1.33745
248039016	chr1:248039016:A:G	5.62862e-30	-6.80511e-10	-1.35867
248039042	chr1:248039042:G:C	5.90309e-31	-2.2705	-1.34314
248039080	chr1:248039080:G:A	7.97907e-30	-6.80511e-10	-1.00971
248039220	chr1:248039220:G:C	5.6551e-30	-6.80511e-10	-1.35397
248039481	chr1:248039481:C:T	1.02711e-29	-6.80511e-10	-0.757201
248039556	chr1:248039556:G:A	6.06154e-30	-6.80511e-10	-1.28457
248040231	chr1:248040231:T:G	7.94465e-30	-6.80511e-10	-1.01403
248041119	chr1:248041119:C:T	5.9957e-30	-6.80511e-10	-1.29549
248041241	chr1:248041241:A:G	1.1245e-29	-6.80511e-10	-0.666609
248041518	chr1:248041518:TTAAAC:T	5.69333e-30	-6.80511e-10	-1.34724
248041765	chr1:248041765:A:G	5.69253e-30	-6.80511e-10	-1.34738
248041778	chr1:248041778:G:A	5.74566e-30	-6.80511e-10	-1.33809
248041904	chr1:248041904:T:G	6.47167e-31	-2.17884	-1.34285
248042117	chr1:248042117:G:A	1.04951e-29	-6.80511e-10	-0.735624
248042208	chr1:248042208:A:G	9.23218e-30	-0.783477	-0.080361
248042270	chr1:248042270:C:T	5.80685e-30	-6.80511e-10	-1.32749
248042271	chr1:248042271:C:T	1.12518e-29	-0.545503	-0.120501
248042555	chr1:248042555:AAAAC:A	1.19926e-29	-6.80511e-10	-0.602243
248042688	chr1:248042688:G:A	2.21472e-30	-2.29141	-3.54985e-10
248043131	chr1:248043131:T:A	5.85321e-31	-2.28664	-1.33548
248043408	chr1:248043408:G:A	6.14014e-30	-6.80511e-10	-1.27169
248043417	chr1:248043417:G:C	1.08479e-29	-6.80511e-10	-0.702561
248043824	chr1:248043824:T:C	5.62256e-30	-6.80511e-10	-1.35975
248044500	chr1:248044500:A:T	7.65231e-30	-6.80511e-10	-1.05153
248046069	chr1:248046069:A:G	1.22987e-29	0.000848625	-0.577891
248046093	chr1:248046093:A:C	1.06047e-29	-6.80511e-10	-0.725237
248046153	chr1:248046153:C:A	5.22729e-30	-1.43264	-3.54985e-10
248046404	chr1:248046404:G:A	5.70458e-30	-6.80511e-10	-1.34526
248046438	chr1:248046438:A:G	5.70105e-30	-6.80511e-10	-1.34588
248046550	chr1:248046550:A:G	6.16746e-30	-6.80511e-10	-1.26725
248046822	chr1:248046822:T:C	5.69585e-30	-6.80511e-10	-1.3468
248046834	chr1:248046834:A:C	4.91526e-31	-2.44577	-1.351
248047120	chr1:248047120:T:G	5.6225e-30	-6.80511e-10	-1.35976
248047199	chr1:248047199:G:C	7.34667e-31	-2.43531	-0.959562
248047343	chr1:248047343:T:C	6.30702e-30	-6.80511e-10	-1.24487
248047368	chr1:248047368:T:A	1.31534e-29	-0.0292517	-0.480603
248047570	chr1:248047570:C:T	7.59133e-31	-2.43164	-0.930472
248047857	chr1:248047857:T:C	5.63684e-30	-6.80511e-10	-1.35721
248048246	chr1:248048246:T:A	5.63306e-30	-6.80511e-10	-1.35788
248048451	chr1:248048451:G:C	5.79184e-30	-6.80511e-10	-1.33008
248048615	chr1:248048615:G:T	5.6982e-30	-6.80511e-10	-1.34638
248049066	chr1:248049066:G:C	5.94916e-30	-6.80511e-10	-1.30328
248049339	chr1:248049339:T:C	9.02057e-31	-2.43207	-0.757536
248049627	chr1:248049627:C:T	1.11669e-29	-6.80511e-10	-0.673574
248049663	chr1:248049663:A:G	5.74354e-30	-6.80511e-10	-1.33846
248049863	chr1:248049863:G:A	8.69903e-31	-2.44188	-0.784027
248050104	chr1:248050104:A:G	1.09803e-29	-6.80511e-10	-0.690431
248050131	chr1:248050131:A:G	5.56312e-31	-2.40414	-1.26882
248050152	chr1:248050152:A:C	5.8251e-30	-6.80511e-10	-1.32436
248050211	chr1:248050211:C:T	5.69746e-30	-6.80511e-10	-1.34651
248050349	chr1:248050349:A:G	5.77394e-30	-6.80511e-10	-1.33318
248050559	chr1:248050559:A:G	5.71399e-30	-6.80511e-10	-1.34362
248050632	chr1:248050632:G:A	2.13046e-30	-2.33019	-3.54985e-10
248050829	chr1:248050829:A:G	8.02505e-31	-1.9562	-1.35035
248051170	chr1:248051170:C:A	1.05487e-29	-6.80511e-10	-0.730527
248051571	chr1:248051571:T:C	5.39053e-31	-2.44754	-1.25693
248051572	chr1:248051572:G:A	5.88546e-30	-6.80511e-10	-1.31405
248051701	chr1:248051701:A:G	6.26363e-30	-6.80511e-10	-1.25177
248051711	chr1:248051711:G:A	7.463e-30	-6.80511e-10	-1.07658
248051718	chr1:248051718:C:T	5.62445e-30	-6.80511e-10	-1.35941
248051962	chr1:248051962:A:G	9.77528e-31	-2.42712	-0.682144
248052014	chr1:248052014:T:C	6.3514e-30	-6.80511e-10	-1.23786
248052409	chr1:248052409:C:G	1.11977e-29	-6.80511e-10	-0.670823
248052443	chr1:248052443:A:G	5.72974e-30	-6.80511e-10	-1.34086
248052721	chr1:248052721:A:G	5.63377e-30	-6.80511e-10	-1.35775
248052980	chr1:248052980:T:C	9.55479e-30	-6.80511e-10	-0.82949
248053314	chr1:248053314:A:G	7.43507e-30	-6.80511e-10	-1.08033
248054157	chr1:248054157:G:A	2.02894e-29	-6.80511e-10	-0.0764352
248054263	chr1:248054263:G:T	8.3938e-30	-6.80511e-10	-0.959039
248054593	chr1:248054593:T:G	1.98559e-29	-0.245489	0.147456
248054907	chr1:248054907:C:T	1.25627e-29	-6.80511e-10	-0.555805
248054998	chr1:248054998:T:G	5.7889e-30	-6.80511e-10	-1.33059
248055253	chr1:248055253:G:A	6.7303e-30	-6.80511e-10	-1.17991
248055296	chr1:248055296:T:C	6.05567e-30	-6.80511e-10	-1.28554
248055574	chr1:248055574:C:T	9.30971e-30	-6.80511e-10	-0.855475
248055778	chr1:248055778:A:G	6.14738e-30	-6.80511e-10	-1.27051
248056165	chr1:248056165:A:T	8.24262e-30	-6.80511e-10	-0.977214
248056262	chr1:248056262:T:C	6.28899e-30	-6.80511e-10	-1.24773
248056340	chr1:248056340:G:A	5.64153e-30	-6.80511e-10	-1.35638
248056502	chr1:248056502:G:A	8.73695e-31	-2.13891	-1.08265
248056559	chr1:248056559:C:T	5.86391e-30	-6.80511e-10	-1.31772
248056765	chr1:248056765:G:A	6.65063e-30	-6.80511e-10	-1.19182
248056948	chr1:248056948:C:T	2.3789e-30	-2.33576	0.115863
248057227	chr1:248057227:C:T	6.61419e-30	-6.80511e-10	-1.19732
248057943	chr1:248057943:A:G	2.59024e-30	-2.13478	-3.54985e-10
248058040	chr1:248058040:G:A	2.32074e-30	-2.24465	-3.54985e-10
248058052	chr1:248058052:A:G	3.61798e-29	0.501969	-3.54985e-10
248058106	chr1:248058106:CA:C	1.05658e-28	-0.122364	1.69603
248058194	chr1:248058194:G:A	7.03879e-30	-6.80511e-10	-1.1351
248058293	chr1:248058293:AT:A	6.08437e-30	-6.80511e-10	-1.28081
248058469	chr1:248058469:C:A	2.0713e-29	-0.278302	0.22253
248058637	chr1:248058637:G:T	8.26511e-30	-6.80511e-10	-0.97449
248058673	chr1:248058673:CACTT:C	1.14068e-30	-1.66552	-1.28939
248058738	chr1:248058738:AT:A	6.07206e-30	-6.80511e-10	-1.28284
248059012	chr1:248059012:ATATT:A	9.71385e-30	-6.80511e-10	-0.81298
248059088	chr1:248059088:CT:C	2.26297e-29	-6.80511e-10	0.0327299
248059771	chr1:248059771:G:A	2.33044e-29	-6.80511e-10	0.0621079
248060136	chr1:248060136:C:T	5.22117e-31	-2.39909	-1.33731
248060235	chr1:248060235:A:G	2.06375e-30	-2.36283	0.000823656
248060313	chr1:248060313:C:G	5.75706e-31	-2.42262	-1.21607
248060439	chr1:248060439:C:G	1.54966e-29	0.277271	-0.623183
248060797	chr1:248060797:T:C	2.30305e-30	-2.34668	0.094377
248060914	chr1:248060914:C:T	2.34465e-30	-2.34409	0.109697
248060925	chr1:248060925:T:C	5.894e-30	-1.3126	-3.54985e-10
248061153	chr1:248061153:C:T	8.32333e-30	-6.80511e-10	-0.96747
248061187	chr1:248061187:A:G	5.69854e-31	-2.40938	-1.23953
248061276	chr1:248061276:T:C	2.15683e-30	-2.33542	0.0175242
248061284	chr1:248061284:C:T	2.01832e-30	-2.35033	-0.0339378
248061285	chr1:248061285:A:G	1.90596e-30	-2.37513	-0.0664236
248061452	chr1:248061452:T:C	5.50848e-31	-2.42713	-1.2557
248061856	chr1:248061856:A:G	7.22778e-30	-6.80511e-10	-1.1086
248061861	chr1:248061861:T:C	5.94689e-30	-6.80511e-10	-1.30366
248061880	chr1:248061880:T:G	6.15473e-30	-6.80511e-10	-1.26931
248061899	chr1:248061899:A:G	6.53416e-30	-6.80511e-10	-1.20949
248062038	chr1:248062038:T:C	7.93524e-31	-2.38057	-0.937235
248062299	chr1:248062299:T:A	9.67274e-31	-1.80391	-1.31589
248062315	chr1:248062315:A:G	5.98646e-30	-6.80511e-10	-1.29703
248062502	chr1:248062502:A:G	2.2499e-30	-0.949919	-1.32573
248062684	chr1:248062684:A:ATTT	7.05521e-30	-6.80511e-10	-1.13277
248062821	chr1:248062821:C:T	5.72284e-30	-6.80511e-10	-1.34207
248062952	chr1:248062952:T:C	1.94996e-30	-2.41872	-3.54985e-10
248063102	chr1:248063102:C:G	2.66445e-30	-2.10654	-3.54985e-10
248063315	chr1:248063315:C:T	1.11594e-29	-6.80511e-10	-0.674247
248063582	chr1:248063582:G:A	5.64132e-30	-6.80511e-10	-1.35641
248063601	chr1:248063601:G:C	5.791e-30	-6.80511e-10	-1.33023
248063801	chr1:248063801:T:C	6.90362e-30	-6.80511e-10	-1.15449
248063819	chr1:248063819:T:C	3.80733e-30	-1.7496	-3.54985e-10
248063899	chr1:248063899:A:C	5.23613e-31	-2.43485	-1.29869
248063978	chr1:248063978:A:G	2.30542e-30	-1.23868	-1.01259
248064143	chr1:248064143:C:G	5.74933e-30	-0.0125375	-1.32491
248064198	chr1:248064198:G:T	7.33492e-30	-6.80511e-10	-1.09389
248064253	chr1:248064253:A:T	8.16632e-31	-1.95105	-1.33805
248064319	chr1:248064319:A:G	1.24621e-29	0.668243	-1.23208
248064343	chr1:248064343:G:A	9.08697e-30	0.340428	-1.22012
248064439	chr1:248064439:A:C	6.57819e-30	-6.80511e-10	-1.20277
248064487	chr1:248064487:C:T	5.8236e-30	-6.80511e-10	-1.32461
248064492	chr1:248064492:T:C	7.29754e-30	-6.80511e-10	-1.099
248064789	chr1:248064789:C:T	5.78163e-30	-6.80511e-10	-1.33185
248065013	chr1:248065013:C:T	8.00387e-31	-1.96092	-1.34827
248065259	chr1:248065259:G:A	5.63027e-30	-6.80511e-10	-1.35838
248065470	chr1:248065470:C:T	1.62389e-29	-0.243135	-0.0559863
248065840	chr1:248065840:CAT:C	6.94611e-30	-6.80511e-10	-1.14835
248066188	chr1:248066188:C:T	5.17783e-31	-2.41341	-1.33132
248066288	chr1:248066288:C:T	5.71568e-30	-6.80511e-10	-1.34332
248067114	chr1:248067114:T:C	5.63942e-30	-6.80511e-10	-1.35675
248067238	chr1:248067238:A:C	5.64143e-30	-6.80511e-10	-1.3564
248067483	chr1:248067483:C:T	5.6685e-30	-6.80511e-10	-1.35161
248067558	chr1:248067558:C:T	5.76516e-30	-6.80511e-10	-1.3347
248067627	chr1:248067627:G:A	5.67569e-30	-6.80511e-10	-1.35034
248067666	chr1:248067666:C:T	6.85203e-30	-6.80511e-10	-1.16199
248067855	chr1:248067855:G:T	6.81381e-30	-6.80511e-10	-1.16758
248067868	chr1:248067868:C:T	6.90381e-30	-6.80511e-10	-1.15446
248067877	chr1:248067877:A:G	1.21722e-29	-6.80511e-10	-0.587379
248067880	chr1:248067880:G:A	1.03285e-29	-6.80511e-10	-0.751629
248067960	chr1:248067960:C:T	5.87932e-30	-6.80511e-10	-1.31509
248068037	chr1:248068037:T:C	1.13033e-30	-1.61998	-1.34404
248068326	chr1:248068326:T:C	6.96379e-30	-6.80511e-10	-1.14581
248068451	chr1:248068451:G:A	5.90633e-30	-6.80511e-10	-1.31051
248068510	chr1:248068510:T:A	2.13044e-29	-6.80511e-10	-0.0276213
248068769	chr1:248068769:T:A	1.08112e-30	-1.72594	-1.2826
248068829	chr1:248068829:A:G	8.22886e-30	-6.80511e-10	-0.978885
248068854	chr1:248068854:A:T	6.52835e-30	-6.80511e-10	-1.21038
248069185	chr1:248069185:A:C	7.06342e-30	-6.80511e-10	-1.1316
248069228	chr1:248069228:A:G	2.93272e-30	-1.43112	-0.579482
248069246	chr1:248069246:G:A	5.64263e-30	-6.80511e-10	-1.35618
248069271	chr1:248069271:A:G	3.08229e-30	-1.96086	-3.54985e-10
248069290	chr1:248069290:T:A	6.03023e-30	-6.80511e-10	-1.28975
248069310	chr1:248069310:G:A	5.69937e-30	-6.80511e-10	-1.34618
248069737	chr1:248069737:G:A	7.74781e-31	-2.02267	-1.31904
248069770	chr1:248069770:G:A	1.03314e-29	-0.747826	-0.00351574
248069771	chr1:248069771:C:T	4.90489e-30	-0.92774	-0.568561
248069780	chr1:248069780:A:T	5.94047e-30	-6.80511e-10	-1.30474
248070136	chr1:248070136:C:A	5.86485e-30	-6.80511e-10	-1.31756
248070188	chr1:248070188:C:A	9.12769e-30	-0.842832	-0.0323882
248070263	chr1:248070263:A:G	5.76583e-30	-6.80511e-10	-1.33458
248070402	chr1:248070402:A:G	5.65139e-30	-6.80511e-10	-1.35463
248070435	chr1:248070435:A:G	5.64926e-30	-6.80511e-10	-1.35501
248070553	chr1:248070553:A:G	2.13559e-30	-1.299	-1.02879
248070555	chr1:248070555:A:C	2.12722e-30	-1.30487	-1.02685
248070591	chr1:248070591:C:G	9.66362e-30	-0.775394	-0.0427701
248071236	chr1:248071236:T:C	1.0675e-29	-0.777483	0.0588592
248071244	chr1:248071244:C:T	5.67444e-30	-6.80511e-10	-1.35056
248071563	chr1:248071563:G:A	5.62688e-30	-6.80511e-10	-1.35898
248071644	chr1:248071644:A:G	6.50038e-30	-6.80511e-10	-1.21467
248071799	chr1:248071799:G:A	1.96051e-29	-0.444868	0.334125
248072352	chr1:248072352:A:T	9.38556e-30	-0.780948	-0.0664125
248072397	chr1:248072397:A:T	2.65048e-30	-2.11179	-3.54985e-10
248072499	chr1:248072499:C:T	7.54663e-30	-6.80511e-10	-1.06543
248072669	chr1:248072669:C:G	5.63619e-30	-6.80511e-10	-1.35732
248072706	chr1:248072706:T:G	5.67069e-30	-6.80511e-10	-1.35122
248072845	chr1:248072845:C:T	5.64096e-30	-6.80511e-10	-1.35648
248073004	chr1:248073004:AG:A	1.49688e-30	-1.60332	-1.07982
248073084	chr1:248073084:C:T	2.99584e-30	-1.40926	-0.580055
248073112	chr1:248073112:A:C	1.17079e-29	-0.703271	0.0770005
248073222	chr1:248073222:A:C	9.51731e-30	-0.786867	-0.0465529
248073310	chr1:248073310:G:C	5.69604e-30	-6.80511e-10	-1.34676
248073374	chr1:248073374:G:A	6.06674e-30	-6.80511e-10	-1.28371
248073990	chr1:248073990:G:A	5.65584e-30	-6.80511e-10	-1.35384
248074455	chr1:248074455:A:C	5.26886e-31	-2.39978	-1.32752
248074475	chr1:248074475:A:G	1.09304e-29	-6.80511e-10	-0.694987
248074542	chr1:248074542:T:A	5.2615e-31	-2.41024	-1.31846
248074791	chr1:248074791:A:G	1.88322e-30	-2.45355	-3.54985e-10
248074819	chr1:248074819:C:T	7.1416e-30	-6.80511e-10	-1.1206
248074886	chr1:248074886:G:T	2.54682e-30	-1.42449	-0.727197
248075216	chr1:248075216:G:A	5.76532e-30	-6.80511e-10	-1.33467
248075356	chr1:248075356:G:C	5.64726e-30	-6.80511e-10	-1.35536
248075376	chr1:248075376:G:C	5.62234e-30	-6.80511e-10	-1.35978
248075399	chr1:248075399:C:G	5.63105e-30	-6.80511e-10	-1.35824
248075710	chr1:248075710:C:T	2.97295e-30	-1.50005	-0.496926
248075881	chr1:248075881:T:C	5.71376e-30	-6.80511e-10	-1.34366
248075922	chr1:248075922:C:T	5.63424e-30	-6.80511e-10	-1.35767
248075983	chr1:248075983:T:C	1.34177e-29	-6.80511e-10	-0.489959
248076038	chr1:248076038:G:T	2.03909e-30	-2.37403	-3.54985e-10
248076064	chr1:248076064:G:T	2.84013e-30	-1.42526	-0.617428
248076094	chr1:248076094:T:A	9.74452e-30	-0.772733	-0.0370947
248076164	chr1:248076164:T:C	5.63446e-30	-6.80511e-10	-1.35763
248076228	chr1:248076228:C:T	9.66583e-30	-0.791015	-0.0269208
248076239	chr1:248076239:G:GTAGCTTTGTAGCTTT	5.99444e-30	-6.80511e-10	-1.2957
248076411	chr1:248076411:C:T	6.65859e-30	-6.80511e-10	-1.19063
248076445	chr1:248076445:C:T	5.6381e-30	-6.80511e-10	-1.35699
248076479	chr1:248076479:C:T	3.3142e-30	-1.88832	-3.54985e-10
248076621	chr1:248076621:G:C	1.04234e-29	-0.73261	-0.00986852
248076902	chr1:248076902:G:C	6.03457e-30	-6.80511e-10	-1.28903
248077055	chr1:248077055:C:T	8.5473e-30	-6.80511e-10	-0.940918
248077114	chr1:248077114:C:T	1.21241e-29	-0.757437	0.166102
248077166	chr1:248077166:C:G	5.62235e-30	-6.80511e-10	-1.35978
248077314	chr1:248077314:G:C	6.60104e-30	-6.80511e-10	-1.1993
248077671	chr1:248077671:C:T	2.9507e-30	-1.37769	-0.626802
248077762	chr1:248077762:T:A	6.79414e-30	-6.80511e-10	-1.17047
248077794	chr1:248077794:G:A	5.67471e-30	-6.80511e-10	-1.35051
248077801	chr1:248077801:T:C	5.6224e-30	-6.80511e-10	-1.35977
248077810	chr1:248077810:T:C	2.92733e-30	-1.37646	-0.635981
248077919	chr1:248077919:A:G	5.84702e-30	-6.80511e-10	-1.3206
248077955	chr1:248077955:C:G	5.6486e-30	-6.80511e-10	-1.35513
248077997	chr1:248077997:A:C	7.75475e-31	-2.0113	-1.32951
248078209	chr1:248078209:G:A	1.32509e-30	-1.60658	-1.19847
248078257	chr1:248078257:T:C	5.62232e-30	-6.80511e-10	-1.35979
248078698	chr1:248078698:T:A	5.65315e-30	-6.80511e-10	-1.35432
248078921	chr1:248078921:G:A	2.79651e-30	-1.39208	-0.666078
248078962	chr1:248078962:A:G	5.16884e-31	-2.40839	-1.33808
248079182	chr1:248079182:T:C	5.90125e-30	-6.80511e-10	-1.31137
248079226	chr1:248079226:C:T	4.71614e-30	-1.24953	-0.286009
248079262	chr1:248079262:CT:C	9.29513e-31	-1.84346	-1.31617
248079287	chr1:248079287:T:C	4.66185e-30	-1.24992	-0.2972
248079330	chr1:248079330:G:A	6.02167e-30	-6.80511e-10	-1.29117
248079914	chr1:248079914:C:T	3.32633e-30	-1.37855	-0.506113
248080041	chr1:248080041:T:A	7.48594e-31	-2.03371	-1.34238
248080109	chr1:248080109:T:A	5.91123e-30	-6.80511e-10	-1.30968
248080362	chr1:248080362:G:A	1.02979e-29	-0.70777	-0.0468212
248080452	chr1:248080452:G:A	5.76186e-30	-6.80511e-10	-1.33527
248080501	chr1:248080501:T:C	8.1925e-30	-6.80511e-10	-0.983314
248080887	chr1:248080887:A:G	1.00334e-29	-0.754541	-0.0260773
248080958	chr1:248080958:T:G	1.013e-29	-6.80511e-10	-0.771034
248081139	chr1:248081139:G:A	2.9938e-30	-1.98999	-3.54985e-10
248081192	chr1:248081192:T:C	1.30737e-29	-0.432389	-0.0835431
248081370	chr1:248081370:G:T	1.0477e-29	-0.69478	-0.0425752
248081770	chr1:248081770:A:G	5.93682e-30	-6.80511e-10	-1.30536
248082740	chr1:248082740:T:C	6.82308e-30	-6.80511e-10	-1.16622
248083170	chr1:248083170:T:G	9.42506e-30	-0.77331	-0.0698508
248083467	chr1:248083467:C:T	1.02234e-29	-0.713728	-0.0481274
248083484	chr1:248083484:T:A	9.70771e-30	-0.787579	-0.0260337
248084558	chr1:248084558:C:T	7.99014e-30	-6.80511e-10	-1.00832
248084570	chr1:248084570:G:A	5.77429e-30	-6.80511e-10	-1.33312
248084691	chr1:248084691:A:G	5.65103e-30	-6.80511e-10	-1.3547
248085872	chr1:248085872:A:G	7.96536e-30	-6.80511e-10	-1.01143
248086059	chr1:248086059:T:C	6.28491e-31	-2.22013	-1.33084
248086232	chr1:248086232:G:T	2.7542e-29	-0.52952	0.758698
248086593	chr1:248086593:A:G	5.12538e-31	-2.4139	-1.34101
248086700	chr1:248086700:G:GA	5.68234e-30	-6.80511e-10	-1.34917
248086703	chr1:248086703:C:A	5.94173e-30	-6.80511e-10	-1.30453
248086841	chr1:248086841:T:A	2.27495e-30	-1.69226	-0.572309
248086899	chr1:248086899:T:C	6.70737e-30	-6.80511e-10	-1.18333
248086928	chr1:248086928:T:G	5.65781e-30	-6.80511e-10	-1.3535
248087209	chr1:248087209:A:C	7.63927e-30	-6.80511e-10	-1.05323
248087223	chr1:248087223:A:G	6.67777e-30	-6.80511e-10	-1.18775
248087318	chr1:248087318:A:G	5.62693e-30	-6.80511e-10	-1.35897
248087897	chr1:248087897:A:G	2.78082e-29	-0.653005	0.891804
248088288	chr1:248088288:C:T	5.65456e-30	-6.80511e-10	-1.35407
248089129	chr1:248089129:T:C	2.53008e-29	-0.65022	0.794524
248089217	chr1:248089217:C:T	9.72189e-30	-6.80511e-10	-0.812153
248089635	chr1:248089635:G:A	7.51844e-30	-6.80511e-10	-1.06917
248089670	chr1:248089670:C:G	8.82723e-30	-6.80511e-10	-0.908692
248089768	chr1:248089768:G:A	7.18834e-30	-6.80511e-10	-1.11407
248089957	chr1:248089957:T:C	3.75552e-29	-0.492527	1.03181
248090076	chr1:248090076:G:A	2.70501e-29	-0.508144	0.719303
248090128	chr1:248090128:C:T	5.6279e-30	-6.80511e-10	-1.3588
248090250	chr1:248090250:A:G	9.92397e-31	-1.73818	-1.35598
248090372	chr1:248090372:A:G	6.0756e-30	-6.80511e-10	-1.28225
248090421	chr1:248090421:T:C	5.83431e-30	-6.80511e-10	-1.32278
248090473	chr1:248090473:T:C	4.14955e-30	-1.1267	-0.536831
248090479	chr1:248090479:T:C	2.29515e-29	-0.454791	0.501642
248090517	chr1:248090517:C:T	8.40676e-30	-6.80511e-10	-0.957497
248090610	chr1:248090610:C:A	5.66906e-30	-6.80511e-10	-1.35151
248090613	chr1:248090613:T:A	6.80022e-30	-6.80511e-10	-1.16958
248090698	chr1:248090698:T:G	5.65594e-30	-6.80511e-10	-1.35383
248091013	chr1:248091013:G:C	6.84151e-30	-0.881131	-0.282394
248091275	chr1:248091275:CT:C	6.07116e-30	-6.80511e-10	-1.28298
248091410	chr1:248091410:G:GT	3.19745e-30	-1.34403	-0.580145
248091572	chr1:248091572:G:A	5.7297e-30	-6.80511e-10	-1.34087
248091956	chr1:248091956:T:C	2.05972e-30	-2.36396	-3.54985e-10
248091963	chr1:248091963:C:T	3.08627e-30	-1.3738	-0.585768
248092040	chr1:248092040:A:G	2.66967e-29	-0.582705	0.780713
248092134	chr1:248092134:G:C	5.72108e-30	-6.80511e-10	-1.34238
248092472	chr1:248092472:C:A	5.62946e-30	-6.80511e-10	-1.35852
248092533	chr1:248092533:A:G	5.69132e-30	-6.80511e-10	-1.34759
248092901	chr1:248092901:A:G	1.78961e-29	-0.201952	-3.54985e-10
248093036	chr1:248093036:C:T	1.42999e-29	-6.80511e-10	-0.426279
248093050	chr1:248093050:G:A	6.1312e-30	-6.80511e-10	-1.27314
248093406	chr1:248093406:C:T	6.09099e-30	-6.80511e-10	-1.27972
248093622	chr1:248093622:A:G	8.88255e-31	-1.84923	-1.35579
248093885	chr1:248093885:T:C	5.98037e-30	-6.80511e-10	-1.29805
248093985	chr1:248093985:A:T	6.03692e-30	-6.80511e-10	-1.28864
248094073	chr1:248094073:A:G	6.08716e-30	-6.80511e-10	-1.28035
248094445	chr1:248094445:C:T	6.54156e-30	-6.80511e-10	-1.20836
248094627	chr1:248094627:A:G	3.40629e-29	-6.80511e-10	0.441675
248094687	chr1:248094687:C:T	6.3657e-30	-6.80511e-10	-1.23561
248095201	chr1:248095201:G:A	4.15322e-30	-1.36214	-0.300512
248095847	chr1:248095847:C:T	1.08311e-30	-1.80849	-1.19821
248096056	chr1:248096056:A:T	6.53321e-30	-6.80511e-10	-1.20963
248096126	chr1:248096126:C:T	5.63708e-30	-6.80511e-10	-1.35717
248096144	chr1:248096144:C:T	1.26127e-29	-0.551829	-3.54985e-10
248096256	chr1:248096256:G:A	2.10829e-29	-6.80511e-10	-0.0380725
248096275	chr1:248096275:G:C	1.6523e-30	-1.8934	-0.690963
248096284	chr1:248096284:G:A	3.90971e-30	-1.72307	-3.54985e-10
248096403	chr1:248096403:C:A	2.04644e-30	-1.11815	-1.25227
248096508	chr1:248096508:C:T	6.05377e-30	-6.80511e-10	-1.28585
248096684	chr1:248096684:T:C	6.09831e-30	-6.80511e-10	-1.27852
248096785	chr1:248096785:T:G	7.28127e-30	-6.80511e-10	-1.10123
248096907	chr1:248096907:C:T	6.84417e-30	-6.80511e-10	-1.16314
248097130	chr1:248097130:G:T	7.44703e-30	0.0604988	-1.13922
248097135	chr1:248097135:C:T	1.45681e-29	0.138305	-0.546005
248097326	chr1:248097326:C:T	7.34791e-30	-6.80511e-10	-1.09212
248098027	chr1:248098027:T:C	2.30461e-30	-1.01156	-1.24006
248098100	chr1:248098100:A:G	5.66648e-30	-6.80511e-10	-1.35196
248098367	chr1:248098367:T:C	6.80865e-30	-6.80511e-10	-1.16834
248098584	chr1:248098584:A:G	7.67002e-30	-6.80511e-10	-1.04921
248098809	chr1:248098809:T:C	6.72623e-30	-6.80511e-10	-1.18052
248098816	chr1:248098816:C:T	6.45227e-30	-6.80511e-10	-1.2221
248098848	chr1:248098848:C:T	1.30056e-29	-6.80511e-10	-0.521152
248099081	chr1:248099081:C:T	1.09982e-29	-6.80511e-10	-0.688801
248099342	chr1:248099342:A:G	2.43305e-30	-1.32583	-0.871554
248100169	chr1:248100169:G:A	2.98405e-30	-1.99325	-3.54985e-10
248100193	chr1:248100193:T:G	7.79223e-30	-6.80511e-10	-1.03341
248100222	chr1:248100222:A:G	6.44724e-30	-6.80511e-10	-1.22288
248100396	chr1:248100396:A:G	3.83368e-30	-1.74271	-3.54985e-10
248100716	chr1:248100716:C:T	7.92257e-31	-2.207	-1.1124
248100755	chr1:248100755:A:G	7.4474e-30	-6.80511e-10	-1.07867
248100895	chr1:248100895:TAAC:T	5.64244e-30	-6.80511e-10	-1.35622
248100969	chr1:248100969:C:T	2.96035e-30	-1.00767	-0.993554
248101437	chr1:248101437:A:G	2.51606e-29	0.138747	-3.54985e-10
248101795	chr1:248101795:A:T	5.62232e-30	-6.80511e-10	-1.35979
248102532	chr1:248102532:C:T	6.72559e-30	-6.80511e-10	-1.18061
248103007	chr1:248103007:T:C	5.75264e-30	-6.80511e-10	-1.33687
248103151	chr1:248103151:T:G	7.72603e-30	-6.80511e-10	-1.04194
248103253	chr1:248103253:A:G	2.27078e-30	-0.917747	-1.34866
248103284	chr1:248103284:C:A	6.74845e-30	-6.80511e-10	-1.17722
248103476	chr1:248103476:G:A	6.92196e-30	-6.80511e-10	-1.15183
248103873	chr1:248103873:G:A	5.28237e-31	-2.4449	-1.27985
248104209	chr1:248104209:T:C	2.55567e-30	-0.797442	-1.35077
248104511	chr1:248104511:A:G	9.1471e-30	0.206332	-1.07943
248104590	chr1:248104590:A:G	6.79456e-30	-6.80511e-10	-1.17041
248104609	chr1:248104609:C:T	6.73972e-30	-6.80511e-10	-1.17851
248104814	chr1:248104814:G:A	7.48868e-30	-6.80511e-10	-1.07314
248104867	chr1:248104867:A:C	2.66173e-30	-0.850015	-1.25754
248105094	chr1:248105094:C:T	6.89019e-30	-6.80511e-10	-1.15643
248105280	chr1:248105280:G:A	8.47989e-31	-2.0069	-1.24452
248105297	chr1:248105297:T:C	5.1464e-31	-2.45337	-1.29744
248105511	chr1:248105511:A:C	5.67944e-30	-6.80511e-10	-1.34968
248105534	chr1:248105534:T:C	2.5504e-30	-2.15028	-3.54985e-10
248105577	chr1:248105577:C:T	3.42854e-30	-0.613374	-1.24102
248105596	chr1:248105596:C:T	6.67165e-30	-6.80511e-10	-1.18866
248105921	chr1:248105921:C:A	2.07209e-29	0.493831	-0.549221
248106003	chr1:248106003:A:T	1.95301e-29	0.424028	-0.538606
248106045	chr1:248106045:G:A	1.96685e-29	0.472943	-0.580457
248106240	chr1:248106240:G:A	6.63692e-30	-6.80511e-10	-1.19389
248106321	chr1:248106321:A:G	6.65023e-30	-6.80511e-10	-1.19188
248106327	chr1:248106327:C:G	7.2165e-30	0.249329	-1.35949
248106680	chr1:248106680:G:A	6.78295e-30	-6.80511e-10	-1.17212
248106813	chr1:248106813:C:T	6.8994e-31	-2.21897	-1.23871
248106816	chr1:248106816:C:A	6.89774e-31	-2.21897	-1.23896
248107104	chr1:248107104:C:T	1.33926e-29	-6.80511e-10	-0.491834
248107235	chr1:248107235:TTC:T	1.2573e-29	-6.80511e-10	-0.554982
248107317	chr1:248107317:C:T	5.6548e-30	-6.80511e-10	-1.35403
248107374	chr1:248107374:G:C	8.13973e-30	0.287848	-1.27762
248107714	chr1:248107714:T:C	6.61158e-30	-6.80511e-10	-1.19771
248107929	chr1:248107929:C:T	5.64692e-30	-6.80511e-10	-1.35542
248108182	chr1:248108182:G:C	5.51476e-30	-1.3791	-3.54985e-10
248108324	chr1:248108324:T:C	8.09582e-30	0.257331	-1.25252
248108337	chr1:248108337:G:A	8.73398e-30	0.333181	-1.25249
248108338	chr1:248108338:G:T	8.35532e-30	0.298788	-1.26242
248108418	chr1:248108418:C:A	3.73112e-30	-0.454178	-1.31565
248108569	chr1:248108569:G:T	6.45436e-30	-6.80511e-10	-1.22178
248108572	chr1:248108572:C:A	6.30837e-30	-6.80511e-10	-1.24466
248108969	chr1:248108969:A:T	1.27569e-29	-0.540457	-3.54985e-10
248109987	chr1:248109987:A:T	9.15538e-30	-6.80511e-10	-0.872192
248110049	chr1:248110049:T:C	2.507e-30	-2.16745	-3.54985e-10
248110253	chr1:248110253:T:G	3.64333e-30	-0.675035	-1.1186
248110384	chr1:248110384:C:A	7.0561e-31	-2.23645	-1.19877
248110452	chr1:248110452:C:T	9.42455e-30	-6.80511e-10	-0.843215
248110503	chr1:248110503:A:G	7.93967e-30	-6.80511e-10	-1.01466
248110585	chr1:248110585:G:T	2.00252e-29	0.444881	-0.534423
248110727	chr1:248110727:C:T	2.9641e-30	-1.99996	-3.54985e-10
248110728	chr1:248110728:G:A	1.14521e-29	0.418553	-1.06691
248111102	chr1:248111102:G:A	1.00787e-29	-6.80511e-10	-0.776104
248111662	chr1:248111662:A:G	1.88436e-30	-2.45294	-3.54985e-10
248111786	chr1:248111786:A:T	7.64406e-30	-6.80511e-10	-1.0526
248112338	chr1:248112338:C:T	6.78017e-30	-6.80511e-10	-1.17253
248113051	chr1:248113051:A:G	6.54957e-30	-6.80511e-10	-1.20713
248113568	chr1:248113568:C:T	6.51413e-30	-6.80511e-10	-1.21256
248113743	chr1:248113743:G:A	7.02203e-30	-6.80511e-10	-1.13748
248114336	chr1:248114336:G:A	5.84701e-30	-6.80511e-10	-1.3206
248114343	chr1:248114343:A:G	2.49146e-30	-2.17366	-3.54985e-10
248114360	chr1:248114360:T:A	3.58595e-30	-0.69736	-1.11215
248114435	chr1:248114435:C:A	8.72485e-30	-6.80511e-10	-0.920358
248114445	chr1:248114445:T:A	7.90242e-30	0.24782	-1.26718
248114629	chr1:248114629:C:T	5.62665e-30	-6.80511e-10	-1.35902
248115321	chr1:248115321:G:C	1.79342e-30	-1.14289	-1.35951
248116182	chr1:248116182:G:A	4.90537e-31	-2.4423	-1.35649
248116530	chr1:248116530:T:C	7.40059e-30	-6.80511e-10	-1.08497
248116651	chr1:248116651:C:T	8.07768e-30	0.306402	-1.30383
248117091	chr1:248117091:T:C	7.56892e-30	-6.80511e-10	-1.06248
248117219	chr1:248117219:G:A	6.24704e-30	-1.25443	-3.54985e-10
248117471	chr1:248117471:T:C	8.40868e-30	0.399587	-1.35686
248117808	chr1:248117808:T:G	7.22719e-30	0.247817	-1.3565
248118881	chr1:248118881:T:TC	2.04348e-30	-2.37188	-3.54985e-10
248118974	chr1:248118974:T:C	1.98587e-30	-2.40047	-3.54985e-10
248118998	chr1:248118998:T:C	6.23625e-30	-6.80511e-10	-1.25615
248119184	chr1:248119184:G:A	7.55993e-30	0.113835	-1.17751
248119256	chr1:248119256:C:T	5.62353e-30	-6.80511e-10	-1.35957
248119353	chr1:248119353:A:C	6.36684e-31	-2.26377	-1.27425
248119430	chr1:248119430:T:G	6.25514e-31	-2.26582	-1.28989
248120078	chr1:248120078:G:A	9.26626e-30	-6.80511e-10	-0.860152
248120416	chr1:248120416:T:C	2.25665e-30	-2.27265	-3.54985e-10
248120648	chr1:248120648:G:A	6.40242e-30	-6.80511e-10	-1.22986
248120664	chr1:248120664:C:T	8.35473e-30	-6.80511e-10	-0.963705
248120722	chr1:248120722:A:T	1.19759e-29	-6.80511e-10	-0.603636
248120729	chr1:248120729:C:T	1.14348e-29	-6.80511e-10	-0.649875
248120730	chr1:248120730:A:G	5.12518e-31	-2.44238	-1.31258
248120921	chr1:248120921:G:A	7.40217e-30	0.274712	-1.35947
248120923	chr1:248120923:A:G	6.86147e-30	0.197611	-1.35822
248121156	chr1:248121156:T:C	7.09556e-30	-6.80511e-10	-1.12706
248121235	chr1:248121235:C:G	5.83975e-30	-6.80511e-10	-1.32185
248121357	chr1:248121357:G:C	6.04597e-30	-6.80511e-10	-1.28714
248121431	chr1:248121431:A:G	2.68335e-30	-2.09947	-3.54985e-10
248121514	chr1:248121514:T:C	8.08734e-30	0.358534	-1.35477
248121520	chr1:248121520:G:C	6.02963e-30	-6.80511e-10	-1.28985
248121532	chr1:248121532:T:C	7.37102e-30	0.242936	-1.33191
248121595	chr1:248121595:G:A	7.54783e-30	0.255393	-1.32067
248122009	chr1:248122009:C:T	2.27235e-30	-1.40746	-0.858257
248122139	chr1:248122139:G:T	7.32665e-30	0.231241	-1.32626
248122185	chr1:248122185:A:G	6.59352e-30	0.159202	-1.35965
248122507	chr1:248122507:A:G	1.91079e-30	-2.43902	-3.54985e-10
248122604	chr1:248122604:G:A	6.73895e-30	0.13981	-1.31844
248122737	chr1:248122737:C:T	6.50906e-30	-6.80511e-10	-1.21334
248123054	chr1:248123054:C:A	7.94101e-30	0.308082	-1.32257
248123271	chr1:248123271:T:C	1.53423e-29	-6.80511e-10	-0.35592
248123323	chr1:248123323:A:T	9.14142e-30	-6.80511e-10	-0.873717
248123466	chr1:248123466:A:G	1.02288e-29	-6.80511e-10	-0.761329
248123532	chr1:248123532:C:T	6.17634e-30	-0.00806087	-1.25775
248123573	chr1:248123573:A:C	9.68476e-30	-6.80511e-10	-0.815979
248123590	chr1:248123590:A:G	8.43965e-30	0.369123	-1.32272
248123692	chr1:248123692:G:T	5.59303e-30	-0.0353946	-1.32962
248124105	chr1:248124105:T:G	2.72976e-30	-0.726204	-1.35612
248125242	chr1:248125242:A:G	7.83446e-30	0.18678	-1.21478
248125705	chr1:248125705:C:T	5.78778e-30	-6.80511e-10	-1.33078
248126228	chr1:248126228:G:C	6.50394e-31	-2.27038	-1.24633
248126261	chr1:248126261:T:C	7.27572e-30	0.129017	-1.23101
248126273	chr1:248126273:C:G	6.1503e-30	-6.80511e-10	-1.27003
248126589	chr1:248126589:G:T	6.20312e-30	-6.80511e-10	-1.26148
248126849	chr1:248126849:G:A	6.17767e-30	-6.80511e-10	-1.26559
248127513	chr1:248127513:G:A	8.52897e-31	-2.08195	-1.1637
248127516	chr1:248127516:C:T	1.23885e-29	-6.80511e-10	-0.569761
248127624	chr1:248127624:TGTG:T	1.94867e-30	-2.41938	-3.54985e-10
248127630	chr1:248127630:C:A	1.93525e-30	-2.42629	-3.54985e-10
248127932	chr1:248127932:C:T	6.21514e-30	-6.80511e-10	-1.25954
248128208	chr1:248128208:A:T	2.35497e-30	-0.882689	-1.34731
248128296	chr1:248128296:G:T	7.85863e-30	-6.80511e-10	-1.02492
248128387	chr1:248128387:T:C	7.0206e-30	-6.80511e-10	-1.13768
248128418	chr1:248128418:T:C	7.73663e-30	-6.80511e-10	-1.04057
248128496	chr1:248128496:G:A	6.29023e-30	-6.80511e-10	-1.24753
248128570	chr1:248128570:C:T	5.63544e-30	-6.80511e-10	-1.35746
248129650	chr1:248129650:C:G	5.49058e-31	-2.41151	-1.27457
248130728	chr1:248130728:G:A	7.2407e-30	-6.80511e-10	-1.10681
248130785	chr1:248130785:C:A	2.74927e-30	-2.0752	-3.54985e-10
248131794	chr1:248131794:C:T	6.82368e-30	-6.80511e-10	-1.16613
248131925	chr1:248131925:T:C	7.08726e-30	-6.80511e-10	-1.12823
248131952	chr1:248131952:G:A	1.24206e-29	-6.80511e-10	-0.567176
248132242	chr1:248132242:T:C	7.71794e-30	-6.80511e-10	-1.04299
248133823	chr1:248133823:T:C	7.50181e-30	0.167562	-1.23895
248134289	chr1:248134289:T:G	6.78158e-30	-6.80511e-10	-1.17232
248134552	chr1:248134552:A:AT	7.08986e-30	-6.80511e-10	-1.12787
248134564	chr1:248134564:G:A	5.87343e-30	-6.80511e-10	-1.31609
248134710	chr1:248134710:A:G	6.55527e-30	-6.80511e-10	-1.20626
248134721	chr1:248134721:G:A	5.26302e-31	-2.44133	-1.28709
248134768	chr1:248134768:G:C	5.86258e-30	-6.80511e-10	-1.31794
248135096	chr1:248135096:T:G	1.1388e-29	-6.80511e-10	-0.653971
248135125	chr1:248135125:T:C	5.76151e-30	-6.80511e-10	-1.33533
248135250	chr1:248135250:T:G	1.09346e-29	-6.80511e-10	-0.694598
248135326	chr1:248135326:A:G	2.9971e-30	-1.98889	-3.54985e-10
248135328	chr1:248135328:T:TA	5.33899e-31	-2.44269	-1.2714
248135483	chr1:248135483:A:G	1.8892e-30	-2.45038	-3.54985e-10
248135725	chr1:248135725:C:A	5.84097e-30	-6.80511e-10	-1.32164
248136057	chr1:248136057:A:G	6.81259e-30	-6.80511e-10	-1.16776
248136180	chr1:248136180:G:A	7.08329e-30	-6.80511e-10	-1.12879
248136185	chr1:248136185:T:G	9.04562e-30	0.474936	-1.35919
248136413	chr1:248136413:A:G	9.30718e-30	0.474853	-1.3306
248136442	chr1:248136442:C:G	9.85096e-30	0.5608	-1.35976
248136896	chr1:248136896:C:G	6.08807e-30	-6.80511e-10	-1.2802
248137249	chr1:248137249:A:C	7.45348e-30	-6.80511e-10	-1.07785
248137549	chr1:248137549:C:T	5.73672e-30	-6.80511e-10	-1.33965
248138181	chr1:248138181:G:A	5.97673e-30	-6.80511e-10	-1.29866
248138449	chr1:248138449:T:C	6.23094e-30	-6.80511e-10	-1.25701
248138731	chr1:248138731:A:G	3.73011e-30	-0.547787	-1.22231
248138777	chr1:248138777:T:C	7.29076e-30	-6.80511e-10	-1.09992
248138960	chr1:248138960:A:G	7.84359e-30	-6.80511e-10	-1.02684
248139081	chr1:248139081:C:T	6.09925e-30	-6.80511e-10	-1.27837
248139286	chr1:248139286:A:T	6.01815e-30	-6.80511e-10	-1.29175
248139405	chr1:248139405:C:T	2.56187e-30	-2.14579	-3.54985e-10
248139871	chr1:248139871:TA:T	5.69183e-30	-6.80511e-10	-1.3475
248140009	chr1:248140009:T:C	5.699e-30	-6.80511e-10	-1.34624
248140328	chr1:248140328:T:C	6.33138e-30	-6.80511e-10	-1.24101
248140379	chr1:248140379:T:C	4.86758e-31	-2.45394	-1.35258
248140427	chr1:248140427:C:T	7.16916e-30	-6.80511e-10	-1.11674
248140429	chr1:248140429:A:G	7.17238e-30	-6.80511e-10	-1.1163
248140467	chr1:248140467:CTG:C	9.23676e-30	-0.863342	-3.54985e-10
248141131	chr1:248141131:C:T	7.37951e-30	-6.80511e-10	-1.08783
248141237	chr1:248141237:T:C	7.99614e-30	-6.80511e-10	-1.00757
248141247	chr1:248141247:G:A	8.00154e-30	-6.80511e-10	-1.0069
248141417	chr1:248141417:T:G	5.76561e-30	-6.80511e-10	-1.33462
248141593	chr1:248141593:A:C	5.91735e-30	-6.80511e-10	-1.30864
248141835	chr1:248141835:C:G	4.96899e-30	-0.143359	-1.33996
248142143	chr1:248142143:A:G	7.91355e-30	-6.80511e-10	-1.01796
248143268	chr1:248143268:C:T	4.589e-30	-0.246845	-1.31603
248143506	chr1:248143506:A:C	4.85182e-31	-2.45365	-1.35611
248143526	chr1:248143526:A:G	7.5697e-30	-6.80511e-10	-1.06238
248143587	chr1:248143587:G:T	6.69513e-30	-6.80511e-10	-1.18515
248143944	chr1:248143944:G:A	5.75212e-30	-6.80511e-10	-1.33696
248144096	chr1:248144096:C:T	8.32258e-31	-2.29847	-0.971675
248144133	chr1:248144133:A:G	7.39355e-30	-6.80511e-10	-1.08592
248144209	chr1:248144209:T:A	5.62432e-30	-6.80511e-10	-1.35943
248144210	chr1:248144210:T:C	5.62432e-30	-6.80511e-10	-1.35943
248144212	chr1:248144212:T:C	5.6226e-30	-6.80511e-10	-1.35974
248144219	chr1:248144219:A:G	6.79711e-31	-2.23795	-1.23467
248144264	chr1:248144264:T:C	8.63413e-30	-6.80511e-10	-0.93081
248144301	chr1:248144301:C:T	6.8089e-31	-2.33054	-1.14034
248144436	chr1:248144436:C:T	4.31435e-30	-0.297375	-1.32721
248144692	chr1:248144692:C:T	5.63193e-30	-6.80511e-10	-1.35808
248144696	chr1:248144696:C:T	2.32121e-30	-2.24444	-3.54985e-10
248144937	chr1:248144937:C:T	7.99939e-30	-6.80511e-10	-1.00717
248145214	chr1:248145214:AC:GC	8.01221e-30	-6.80511e-10	-1.00557
248145465	chr1:248145465:A:T	6.92513e-30	-6.80511e-10	-1.15138
248145481	chr1:248145481:T:A	1.91434e-30	-2.43716	-3.54985e-10
248145578	chr1:248145578:T:C	7.06238e-30	-6.80511e-10	-1.13175
248145608	chr1:248145608:T:C	2.42483e-30	-2.20077	-3.54985e-10
248145609	chr1:248145609:G:A	2.41735e-30	-2.20386	-3.54985e-10
248145736	chr1:248145736:A:G	6.10069e-30	-6.80511e-10	-1.27813
248145792	chr1:248145792:C:T	7.44295e-30	-6.80511e-10	-1.07927
248145857	chr1:248145857:C:A	1.101e-30	-2.2192	-0.771119
248146021	chr1:248146021:C:G	1.06979e-29	-6.80511e-10	-0.716482
248146054	chr1:248146054:A:G	5.12233e-30	-0.105052	-1.34787
248146210	chr1:248146210:A:G	1.88839e-30	-2.45081	-3.54985e-10
248146536	chr1:248146536:T:C	7.09178e-30	-6.80511e-10	-1.1276
248146551	chr1:248146551:CCATTTCTT:C	6.16496e-30	-6.80511e-10	-1.26765
248146674	chr1:248146674:G:A	8.09719e-30	-6.80511e-10	-0.995016
248147086	chr1:248147086:G:T	7.18187e-30	-6.80511e-10	-1.11497
248147200	chr1:248147200:T:C	8.6389e-30	-6.80511e-10	-0.930258
248147289	chr1:248147289:T:A	7.07473e-30	-6.80511e-10	-1.13
248147363	chr1:248147363:A:T	6.18199e-31	-2.36332	-1.20416
248147399	chr1:248147399:T:C	4.7073e-30	-0.215366	-1.32205
248147571	chr1:248147571:A:G	7.93913e-30	0.223989	-1.23872
248147576	chr1:248147576:A:G	5.67911e-30	-6.80511e-10	-1.34974
248147657	chr1:248147657:T:G	7.39225e-30	-6.80511e-10	-1.0861
248147677	chr1:248147677:C:T	7.19491e-30	-6.80511e-10	-1.11316
248147732	chr1:248147732:T:C	7.07932e-30	-6.80511e-10	-1.12935
248147950	chr1:248147950:G:A	6.06507e-30	-6.80511e-10	-1.28399
248148020	chr1:248148020:G:A	7.35764e-30	-6.80511e-10	-1.09079
248148166	chr1:248148166:A:G	6.5398e-30	-6.80511e-10	-1.20863
248148313	chr1:248148313:C:A	4.88872e-30	-0.182674	-1.31693
248148495	chr1:248148495:T:C	1.26529e-29	-6.80511e-10	-0.548646
248148980	chr1:248148980:C:T	6.3908e-30	-6.80511e-10	-1.23167
248149033	chr1:248149033:T:C	3.18085e-30	-0.570198	-1.35919
248149041	chr1:248149041:A:C	5.62743e-30	-6.80511e-10	-1.35888
248149093	chr1:248149093:GT:G	6.95558e-30	-6.80511e-10	-1.14699
248149095	chr1:248149095:T:A	6.93682e-30	-6.80511e-10	-1.14969
248149124	chr1:248149124:T:C	6.78781e-30	-6.80511e-10	-1.1714
248149422	chr1:248149422:GCT:G	6.0228e-30	-6.80511e-10	-1.29098
248149569	chr1:248149569:T:C	7.1214e-30	-6.80511e-10	-1.12343
248149713	chr1:248149713:G:C	6.82181e-31	-2.20815	-1.26084
248149823	chr1:248149823:T:C	6.51893e-31	-2.44436	-1.07005
248150132	chr1:248150132:C:A	1.23806e-29	-6.80511e-10	-0.5704
248150309	chr1:248150309:C:T	5.69972e-30	-6.80511e-10	-1.34612
248150362	chr1:248150362:G:C	8.64605e-30	-6.80511e-10	-0.92943
248150363	chr1:248150363:A:G	1.11272e-28	-6.80511e-10	1.62545
248150374	chr1:248150374:C:T	7.78582e-30	-6.80511e-10	-1.03423
248150589	chr1:248150589:C:CT	8.61626e-30	-6.80511e-10	-0.932882
248151156	chr1:248151156:T:C	7.38999e-30	-6.80511e-10	-1.08641
248151206	chr1:248151206:TCTTTC:T	7.16035e-30	-6.80511e-10	-1.11797
248151378	chr1:248151378:T:A	5.65477e-30	-6.80511e-10	-1.35403
248151535	chr1:248151535:G:A	1.52489e-29	-6.80511e-10	-0.362023
248151948	chr1:248151948:TTGTCCCAC:T	6.40817e-30	-6.80511e-10	-1.22896
248152002	chr1:248152002:A:G	4.91175e-31	-2.43795	-1.35954
248152297	chr1:248152297:A:C	6.71373e-31	-2.12604	-1.35893
248152964	chr1:248152964:A:G	7.18858e-30	-6.80511e-10	-1.11404
248153104	chr1:248153104:A:C	5.77909e-31	-2.29218	-1.34269
248153724	chr1:248153724:C:T	8.61552e-30	-6.80511e-10	-0.932968
248153735	chr1:248153735:C:T	4.94559e-31	-2.43163	-1.35899
248153794	chr1:248153794:A:C	4.91497e-31	-2.43772	-1.35911
248154105	chr1:248154105:T:C	4.86275e-31	-2.44788	-1.35963
248154122	chr1:248154122:C:T	1.9933e-30	-1.99235	-0.404391
248154397	chr1:248154397:C:T	5.09035e-31	-2.43728	-1.32449
248154504	chr1:248154504:C:T	5.04523e-31	-2.45418	-1.31649
248154552	chr1:248154552:T:C	1.5632e-29	-6.80511e-10	-0.337212
248154707	chr1:248154707:T:G	5.03164e-31	-2.43978	-1.33359
248155465	chr1:248155465:C:T	8.01344e-30	-1.00541	-3.54985e-10
248155472	chr1:248155472:C:T	6.24745e-30	-6.80511e-10	-1.25436
248155492	chr1:248155492:C:T	1.17544e-29	-6.80511e-10	-0.622305
248155692	chr1:248155692:A:T	2.5697e-30	-0.862578	-1.28017
248155820	chr1:248155820:G:A	5.73069e-30	-6.80511e-10	-1.3407
248156179	chr1:248156179:T:C	1.619e-29	-6.80511e-10	-0.302139
248156274	chr1:248156274:G:A	6.67537e-30	0.16925	-1.35736
248156283	chr1:248156283:C:T	1.61679e-29	-6.80511e-10	-0.303502
248156600	chr1:248156600:C:T	1.9686e-30	-2.40921	-3.54985e-10
248156789	chr1:248156789:T:G	4.95712e-31	-2.43072	-1.35758
248156851	chr1:248156851:C:T	7.55393e-30	-6.80511e-10	-1.06446
248156927	chr1:248156927:C:T	4.92476e-31	-2.43524	-1.3596
248157332	chr1:248157332:T:C	6.50207e-30	-6.80511e-10	-1.21441
248157604	chr1:248157604:T:C	5.68064e-30	-6.80511e-10	-1.34947
248157704	chr1:248157704:A:G	5.75458e-30	-6.80511e-10	-1.33654
248157710	chr1:248157710:T:C	5.69502e-30	-6.80511e-10	-1.34694
248157711	chr1:248157711:G:A	5.66464e-30	-6.80511e-10	-1.35229
248158227	chr1:248158227:T:C	5.11395e-31	-2.4284	-1.32875
248158341	chr1:248158341:A:C	1.44347e-29	-6.80511e-10	-0.416895
248158429	chr1:248158429:G:C	4.8873e-31	-2.45249	-1.34998
248159014	chr1:248159014:T:G	6.47341e-30	0.0734598	-1.29229
248159177	chr1:248159177:C:A	5.10229e-31	-2.40948	-1.34995
248159371	chr1:248159371:A:G	6.16688e-30	-6.80511e-10	-1.26734
248159548	chr1:248159548:T:G	7.21949e-30	-6.80511e-10	-1.10975
248159604	chr1:248159604:T:C	6.88164e-30	0.0969981	-1.25467
248159835	chr1:248159835:G:A	1.38713e-29	-6.80511e-10	-0.456708
248159899	chr1:248159899:C:T	1.17785e-29	-6.80511e-10	-0.620257
248159940	chr1:248159940:G:A	5.55053e-30	-0.196529	-1.17611
248160078	chr1:248160078:C:A	7.63707e-30	0.303725	-1.35724
248160351	chr1:248160351:T:C	1.09119e-29	-6.80511e-10	-0.696674
248160426	chr1:248160426:G:A	7.07144e-30	-6.80511e-10	-1.13047
248160814	chr1:248160814:G:GCCCATA	1.89657e-30	-2.44648	-3.54985e-10
248161361	chr1:248161361:G:A	1.70913e-29	-6.80511e-10	-0.24796
248161370	chr1:248161370:C:T	6.76674e-30	0.170181	-1.34469
248161645	chr1:248161645:T:A	6.41204e-30	-6.80511e-10	-1.22836
248161750	chr1:248161750:A:G	2.00589e-30	-1.08803	-1.30241
248161803	chr1:248161803:T:C	8.54029e-30	-6.80511e-10	-0.941737
248162259	chr1:248162259:T:G	1.4812e-29	-6.80511e-10	-0.391092
248162392	chr1:248162392:A:G	6.12069e-30	-0.0283381	-1.24652
248162914	chr1:248162914:T:C	4.83182e-30	-0.251615	-1.25969
248162924	chr1:248162924:C:T	3.44231e-30	-0.498483	-1.35191
248163243	chr1:248163243:C:T	4.97039e-30	-0.227072	-1.25596
248163333	chr1:248163333:TAAATA:T	1.05667e-29	-6.80511e-10	-0.728828
248163539	chr1:248163539:A:G	2.30234e-30	-2.25261	-3.54985e-10
248163635	chr1:248163635:T:C	7.19479e-31	-2.41315	-1.00261
248163997	chr1:248163997:C:T	1.03853e-29	-6.80511e-10	-0.746143
248166922	chr1:248166922:G:C	6.06278e-30	-6.80511e-10	-1.28436
248167799	chr1:248167799:AC:A	1.14464e-29	-6.80511e-10	-0.648853
248168564	chr1:248168564:G:A	2.62129e-30	-0.876705	-1.24616
248170932	chr1:248170932:C:T	8.72012e-30	-6.80511e-10	-0.9209
248170969	chr1:248170969:C:T	1.31237e-29	-0.512115	-3.54985e-10
248171149	chr1:248171149:T:C	5.8783e-30	-6.80511e-10	-1.31527
248171150	chr1:248171150:G:T	5.83515e-30	-6.80511e-10	-1.32263
248171356	chr1:248171356:C:T	7.58621e-30	-0.390218	-0.669983
248171540	chr1:248171540:G:A	1.50472e-29	-6.80511e-10	-0.375342
248171564	chr1:248171564:C:T	1.89061e-30	-2.44963	-3.54985e-10
248172104	chr1:248172104:TC:T	2.52263e-30	-2.16123	-3.54985e-10
248172425	chr1:248172425:G:A	4.9218e-31	-2.44807	-1.34737
248172717	chr1:248172717:G:A	1.02939e-29	-6.80511e-10	-0.754985
248172902	chr1:248172902:G:A	6.26488e-31	-2.45366	-1.1005
248172972	chr1:248172972:C:T	1.16088e-29	-6.80511e-10	-0.634769
248173102	chr1:248173102:T:C	5.54482e-31	-2.34258	-1.33368
248173103	chr1:248173103:T:A	5.56486e-31	-2.34026	-1.33239
248173142	chr1:248173142:G:A	7.07731e-30	-6.80511e-10	-1.12964
248173460	chr1:248173460:A:G	2.5416e-30	-2.15374	-3.54985e-10
248173477	chr1:248173477:G:A	2.69762e-30	-2.09416	-3.54985e-10
248173669	chr1:248173669:T:A	2.03055e-30	-1.08322	-1.295
248173976	chr1:248173976:C:T	9.12488e-30	-0.875528	-3.54985e-10
248174271	chr1:248174271:T:C	2.13713e-30	-2.32707	-3.54985e-10
248174410	chr1:248174410:T:C	1.54754e-30	-1.30252	-1.34735
248175707	chr1:248175707:G:A	1.91681e-29	-6.80511e-10	-0.133287
248176121	chr1:248176121:A:G	1.03068e-29	-6.80511e-10	-0.753726
248176259	chr1:248176259:G:A	7.02453e-30	-1.13713	-3.54985e-10
248176828	chr1:248176828:G:C	1.57992e-30	-1.27556	-1.3536
248177298	chr1:248177298:G:A	1.56943e-30	-1.4407	-1.19512
248177388	chr1:248177388:G:C	1.47882e-29	-6.80511e-10	-0.392705
248177413	chr1:248177413:C:T	1.43054e-29	-6.80511e-10	-0.425894
248177834	chr1:248177834:A:G	1.06195e-29	-6.80511e-10	-0.723837
248177967	chr1:248177967:C:T	6.00274e-31	-2.45085	-1.14605
248178013	chr1:248178013:C:T	4.87532e-30	-1.50235	-3.54985e-10
248178184	chr1:248178184:C:G	4.70723e-30	-0.237778	-1.29966
248178422	chr1:248178422:G:A	6.3123e-30	0.0789603	-1.32299
248178682	chr1:248178682:T:C	1.05114e-29	-6.80511e-10	-0.734074
248179155	chr1:248179155:T:C	4.66133e-30	-0.450481	-1.09675
248179275	chr1:248179275:C:T	1.34709e-30	-1.57306	-1.21553
248179368	chr1:248179368:C:A	7.07506e-30	-6.80511e-10	-1.12996
248179374	chr1:248179374:G:A	5.5356e-31	-2.35415	-1.32376
248179497	chr1:248179497:TA:T	9.74997e-30	-6.80511e-10	-0.809268
248179558	chr1:248179558:T:C	7.40443e-30	-6.80511e-10	-1.08445
248179645	chr1:248179645:C:T	7.57709e-30	-6.80511e-10	-1.0614
248180245	chr1:248180245:C:G	8.57998e-30	-6.80511e-10	-0.937101
248180689	chr1:248180689:G:A	6.01105e-30	-6.80511e-10	-1.29293
248181140	chr1:248181140:C:T	3.92097e-30	-1.95256	0.232363
248181195	chr1:248181195:G:A	7.65198e-30	-6.80511e-10	-1.05157
248181296	chr1:248181296:T:C	3.91524e-30	-1.9464	0.224745
248181356	chr1:248181356:C:G	6.19505e-30	-6.80511e-10	-1.26278
248181617	chr1:248181617:A:T	3.07284e-30	-2.0145	0.050565
248181692	chr1:248181692:G:A	2.42986e-30	-2.1987	-3.54985e-10
248181816	chr1:248181816:T:A	3.95026e-30	-1.94337	0.230615
248182076	chr1:248182076:G:A	6.77917e-30	-6.80511e-10	-1.17268
248182180	chr1:248182180:G:A	4.44523e-30	-2.01049	0.415791
248182290	chr1:248182290:C:G	3.9491e-30	-1.97908	0.266032
248182366	chr1:248182366:T:C	3.80722e-30	-1.94455	0.194914
248182451	chr1:248182451:T:C	5.77142e-30	-6.80511e-10	-1.33361
248182838	chr1:248182838:A:T	4.70319e-30	-1.98148	0.443191
248182937	chr1:248182937:G:T	4.01256e-30	-1.94487	0.247764
248182940	chr1:248182940:A:G	7.86358e-30	-6.80511e-10	-1.02429
248183284	chr1:248183284:G:T	6.78039e-30	-6.80511e-10	-1.1725
248183323	chr1:248183323:T:C	5.64779e-30	-6.80511e-10	-1.35527
248183553	chr1:248183553:A:G	4.4407e-30	-1.97178	0.376061
248183641	chr1:248183641:C:T	4.58328e-30	-1.96236	0.398239
248183790	chr1:248183790:A:C	5.05004e-30	-1.96897	0.501831
248183882	chr1:248183882:T:C	4.03789e-30	-1.97325	0.282442
248184117	chr1:248184117:G:A	3.85683e-30	-1.99277	0.256078
248184153	chr1:248184153:G:A	8.22187e-30	-6.80511e-10	-0.979736
248184196	chr1:248184196:C:T	4.79445e-30	-1.9907	0.471627
248184618	chr1:248184618:A:G	4.11322e-30	-1.96248	0.290151
248184688	chr1:248184688:T:C	4.00401e-30	-1.96703	0.267789
248184715	chr1:248184715:T:C	6.03648e-30	-6.80511e-10	-1.28871
248184729	chr1:248184729:T:A	7.30915e-30	-6.80511e-10	-1.09741
248184769	chr1:248184769:C:G	7.41463e-30	-6.80511e-10	-1.08308
248184892	chr1:248184892:G:A	4.05843e-30	-1.98636	0.300627
248184982	chr1:248184982:A:C	3.71864e-30	-1.9537	0.180525
248184994	chr1:248184994:T:C	5.96343e-30	-6.80511e-10	-1.30089
248185035	chr1:248185035:A:G	3.43456e-30	-2.15139	0.298746
248185319	chr1:248185319:C:T	1.64841e-30	-1.54151	-1.04521
248185418	chr1:248185418:G:C	7.71044e-29	-1.64989	2.90851
248185480	chr1:248185480:T:C	6.64453e-31	-2.39038	-1.10494
248185684	chr1:248185684:T:C	3.88988e-30	-1.94701	0.218853
248185913	chr1:248185913:C:T	8.05883e-29	-1.61693	2.91975
248186498	chr1:248186498:T:G	3.30056e-30	-1.9405	0.048062
248186584	chr1:248186584:C:T	6.86034e-30	-6.80511e-10	-1.16078
248186762	chr1:248186762:A:G	3.42083e-30	-1.97776	0.121105
248187227	chr1:248187227:C:T	3.50339e-30	-1.95309	0.120287
248187399	chr1:248187399:A:G	3.47595e-30	-1.98066	0.139999
248187438	chr1:248187438:G:A	5.73042e-30	-2.04319	0.702446
248187592	chr1:248187592:A:T	7.18345e-30	-6.80511e-10	-1.11475
248187673	chr1:248187673:C:G	3.60263e-30	-1.97025	0.165377
248188892	chr1:248188892:A:C	5.42815e-30	-1.86039	0.465452
248188941	chr1:248188941:G:T	3.069e-30	-2.02381	0.0586277
248188947	chr1:248188947:G:T	2.96435e-30	-2.03348	0.0335995
248188983	chr1:248188983:A:G	4.91913e-30	-1.95531	0.461905
248189057	chr1:248189057:C:T	1.16729e-29	-6.80511e-10	-0.629259
248189193	chr1:248189193:A:G	5.71655e-30	-6.80511e-10	-1.34317
248189337	chr1:248189337:G:A	6.56494e-30	-2.42428	1.2195
248189486	chr1:248189486:G:A	1.90924e-30	-2.43983	-3.54985e-10
248189528	chr1:248189528:C:T	1.20251e-29	-1.85173	1.2522
248189556	chr1:248189556:T:A	4.72298e-30	-1.86325	0.329161
248189809	chr1:248189809:T:G	7.12316e-30	-0.446238	-0.676943
248190235	chr1:248190235:G:A	9.38584e-31	-1.95515	-1.19477
248190319	chr1:248190319:G:A	1.93638e-29	-1.48215	1.35902
248190618	chr1:248190618:A:T	7.78524e-30	-6.80511e-10	-1.0343
248190710	chr1:248190710:T:C	1.63349e-29	-6.80511e-10	-0.293228
248191099	chr1:248191099:A:G	7.76483e-30	-6.80511e-10	-1.03693
248191227	chr1:248191227:T:C	2.88957e-30	-1.9043	-0.121129
248191291	chr1:248191291:A:C	6.64821e-30	-6.80511e-10	-1.19219
248191676	chr1:248191676:T:C	1.7467e-29	-1.48349	1.25727
248191755	chr1:248191755:C:T	1.4761e-29	-1.60438	1.20984
248191827	chr1:248191827:A:G	1.11215e-29	-6.80511e-10	-0.677652
248191828	chr1:248191828:C:T	1.60643e-29	-1.53943	1.2295
248191977	chr1:248191977:G:A	1.63578e-29	-1.50504	1.21321
248192021	chr1:248192021:C:T	1.06406e-29	-6.80511e-10	-0.721854
248192261	chr1:248192261:G:A	1.56867e-29	-1.52438	1.19066
248192277	chr1:248192277:A:G	6.03634e-30	-6.80511e-10	-1.28874
248192282	chr1:248192282:C:T	2.96503e-30	-1.87296	-0.126684
248192283	chr1:248192283:T:C	1.76525e-29	-1.52355	1.30789
248192565	chr1:248192565:T:G	1.5824e-29	-1.56338	1.23837
248192597	chr1:248192597:T:C	6.2237e-30	-6.80511e-10	-1.25817
248192739	chr1:248192739:C:T	7.35563e-31	-2.42974	-0.963908
248192841	chr1:248192841:A:G	6.58176e-31	-2.42959	-1.07523
248193011	chr1:248193011:T:C	1.10895e-29	-6.80511e-10	-0.680537
248193053	chr1:248193053:A:G	5.63937e-30	-6.80511e-10	-1.35676
248193439	chr1:248193439:G:A	4.32278e-29	-1.57013	2.25008
248194146	chr1:248194146:G:A	1.65401e-29	-1.53744	1.25669
248194286	chr1:248194286:A:C	1.04221e-29	-6.80511e-10	-0.742605
248194555	chr1:248194555:C:A	1.95746e-29	-1.40291	1.29061
248194566	chr1:248194566:C:A	5.63434e-30	-6.80511e-10	-1.35765
248194589	chr1:248194589:T:C	1.71119e-29	-1.49891	1.25215
248194900	chr1:248194900:C:T	5.29472e-30	-1.41982	-3.54985e-10
248194971	chr1:248194971:C:A	1.44287e-29	-1.54492	1.12761
248195076	chr1:248195076:T:A	1.45196e-29	-0.411035	-3.54985e-10
248195264	chr1:248195264:G:A	1.17666e-29	-6.80511e-10	-0.621266
248195827	chr1:248195827:T:C	1.41194e-29	-6.80511e-10	-0.438982
248196074	chr1:248196074:TA:T	5.65142e-30	-6.80511e-10	-1.35463
248196227	chr1:248196227:CT:C	5.46377e-31	-2.45107	-1.23991
248196551	chr1:248196551:G:A	6.20815e-30	-6.80511e-10	-1.26067
248196575	chr1:248196575:C:T	1.53636e-29	-1.54714	1.19261
248196718	chr1:248196718:TG:T	7.01873e-30	-6.80511e-10	-1.13795
248197006	chr1:248197006:GAGGCGTA:G	5.6722e-30	-6.80511e-10	-1.35096
248197014	chr1:248197014:A:G	1.63713e-29	-6.80511e-10	-0.291005
248197205	chr1:248197205:T:C	6.75461e-30	-6.80511e-10	-1.17631
248197331	chr1:248197331:G:A	2.0637e-29	-1.45256	1.39311
248197357	chr1:248197357:G:A	2.05946e-29	-1.43353	1.37202
248197481	chr1:248197481:T:C	1.98584e-29	-1.44183	1.34392
248197899	chr1:248197899:C:T	1.97887e-29	-1.46362	1.3622
248197946	chr1:248197946:A:G	6.55651e-30	-6.80511e-10	-1.20607
248197966	chr1:248197966:G:A	2.02991e-29	-1.44424	1.36828
248198185	chr1:248198185:A:G	4.40417e-29	-1.16952	1.86813
248198196	chr1:248198196:C:T	6.08717e-31	-2.33229	-1.25064
248198585	chr1:248198585:T:A	7.84646e-30	-6.80511e-10	-1.02647
248198647	chr1:248198647:C:A	3.65829e-29	0.513048	-3.54985e-10
248198650	chr1:248198650:A:G	1.75849e-29	-1.149	0.92951
248198658	chr1:248198658:C:A	5.63526e-30	-6.80511e-10	-1.35749
248198698	chr1:248198698:A:G	2.23301e-30	-2.28318	-3.54985e-10
248198716	chr1:248198716:G:C	1.54615e-29	-1.44219	1.09402
248198877	chr1:248198877:T:C	1.30081e-29	-1.4298	0.908834
248199009	chr1:248199009:C:T	1.32717e-29	-1.47376	0.972859
248199037	chr1:248199037:C:T	3.80295e-29	-1.02637	1.5782
248199139	chr1:248199139:T:C	6.14643e-30	-6.80511e-10	-1.27066
248199277	chr1:248199277:T:C	7.21782e-31	-2.28817	-1.12439
248199668	chr1:248199668:T:G	8.59059e-30	-6.80511e-10	-0.935865
248199697	chr1:248199697:C:T	1.29629e-29	-6.80511e-10	-0.524438
248199715	chr1:248199715:G:A	5.80964e-30	-6.80511e-10	-1.32701
248199986	chr1:248199986:G:A	6.19348e-30	-6.80511e-10	-1.26304
248200015	chr1:248200015:A:G	6.42751e-30	-6.80511e-10	-1.22594
248200022	chr1:248200022:C:T	1.26707e-29	-1.51816	0.970914
248200119	chr1:248200119:G:A	7.9054e-31	-2.30405	-1.01753
248200156	chr1:248200156:C:A	1.57223e-29	-6.80511e-10	-0.33145
248200208	chr1:248200208:A:G	6.21581e-30	-6.80511e-10	-1.25944
248200266	chr1:248200266:A:G	1.19861e-29	-1.43075	0.827968
248200409	chr1:248200409:G:C	2.92197e-30	-2.01427	-3.54985e-10
248200432	chr1:248200432:T:C	6.17496e-30	-6.80511e-10	-1.26603
248201630	chr1:248201630:G:A	6.85729e-31	-2.26538	-1.19843
248201868	chr1:248201868:T:C	5.93306e-30	-6.80511e-10	-1.30599
248202002	chr1:248202002:C:T	2.5239e-29	-1.32364	1.4655
248202187	chr1:248202187:T:G	5.94783e-30	-6.80511e-10	-1.30351
248202194	chr1:248202194:C:T	5.70816e-30	-6.80511e-10	-1.34464
248202209	chr1:248202209:A:T	8.39471e-30	-6.80511e-10	-0.958931
248202252	chr1:248202252:T:C	5.74465e-30	-6.80511e-10	-1.33826
248202284	chr1:248202284:CCA:C	1.5212e-29	-1.19667	0.832226
248202300	chr1:248202300:T:C	1.40997e-29	-1.16126	0.720878
248202301	chr1:248202301:G:A	1.46754e-29	-1.20082	0.80046
248202309	chr1:248202309:A:G	5.86438e-30	-6.80511e-10	-1.31764
248202310	chr1:248202310:C:T	2.11621e-29	-1.20229	1.16797
248202314	chr1:248202314:C:T	1.81907e-29	-1.2292	1.04357
248202540	chr1:248202540:A:C	6.92585e-30	-6.80511e-10	-1.15127
248202689	chr1:248202689:A:C	6.25391e-30	-6.80511e-10	-1.25333
248202830	chr1:248202830:G:A	5.97957e-30	-6.80511e-10	-1.29818
248203380	chr1:248203380:A:G	5.79948e-30	-6.80511e-10	-1.32876
248203381	chr1:248203381:C:T	5.87808e-30	-6.80511e-10	-1.3153
248203400	chr1:248203400:G:A	1.7262e-29	-1.0844	0.846379
248203490	chr1:248203490:T:C	5.55462e-31	-2.3841	-1.29038
248203733	chr1:248203733:C:T	5.80437e-30	-6.80511e-10	-1.32792
248203913	chr1:248203913:T:C	5.81777e-30	-6.80511e-10	-1.32562
248203961	chr1:248203961:C:T	5.85004e-30	-6.80511e-10	-1.32008
248204064	chr1:248204064:A:C	5.80002e-30	-6.80511e-10	-1.32867
248204078	chr1:248204078:C:G	5.83505e-30	-6.80511e-10	-1.32265
248204113	chr1:248204113:C:T	1.55843e-29	-1.49692	1.15665
248204129	chr1:248204129:T:G	5.80361e-30	-6.80511e-10	-1.32805
248204187	chr1:248204187:T:G	5.80205e-30	-6.80511e-10	-1.32832
248204299	chr1:248204299:A:G	5.79613e-30	-6.80511e-10	-1.32934
248204348	chr1:248204348:C:T	5.60738e-31	-2.39501	-1.27003
248204352	chr1:248204352:A:G	5.70651e-30	-6.80511e-10	-1.34492
248204383	chr1:248204383:A:C	3.99837e-29	-1.27348	1.87542
248204501	chr1:248204501:A:G	5.65215e-30	-6.80511e-10	-1.3545
248204654	chr1:248204654:T:C	5.16557e-31	-2.42764	-1.31946
248204754	chr1:248204754:T:C	5.6839e-30	-6.80511e-10	-1.3489
248204813	chr1:248204813:T:C	5.68775e-30	-6.80511e-10	-1.34822
248204882	chr1:248204882:A:T	5.68108e-30	-6.80511e-10	-1.34939
248205040	chr1:248205040:A:G	5.80877e-30	-6.80511e-10	-1.32716
248205060	chr1:248205060:T:G	5.69795e-30	-6.80511e-10	-1.34643
248205080	chr1:248205080:A:G	5.70214e-30	-6.80511e-10	-1.34569
248205235	chr1:248205235:A:G	5.66596e-30	-6.80511e-10	-1.35206
248205425	chr1:248205425:T:G	5.68069e-30	-6.80511e-10	-1.34946
248205526	chr1:248205526:C:T	5.68079e-30	-6.80511e-10	-1.34944
248205558	chr1:248205558:C:T	1.45869e-29	-6.80511e-10	-0.406411
248205568	chr1:248205568:G:T	5.68189e-30	-6.80511e-10	-1.34925
248205579	chr1:248205579:T:C	5.70753e-30	-6.80511e-10	-1.34475
248205591	chr1:248205591:T:C	7.20798e-30	-6.80511e-10	-1.11134
248205598	chr1:248205598:G:A	1.99416e-30	-2.39631	-3.54985e-10
248205790	chr1:248205790:A:G	5.68116e-30	-6.80511e-10	-1.34938
248206019	chr1:248206019:A:G	5.62375e-30	-6.80511e-10	-1.35953
248206065	chr1:248206065:G:A	5.68129e-30	-6.80511e-10	-1.34935
248206144	chr1:248206144:T:C	7.53149e-30	-6.80511e-10	-1.06744
248206184	chr1:248206184:T:G	7.76871e-30	-6.80511e-10	-1.03643
248206206	chr1:248206206:C:T	5.63446e-30	-6.80511e-10	-1.35763
248206391	chr1:248206391:A:G	7.4469e-30	-6.80511e-10	-1.07873
248206566	chr1:248206566:T:C	4.94494e-30	-1.48817	-3.54985e-10
248206819	chr1:248206819:G:A	5.68158e-30	-6.80511e-10	-1.3493
248206825	chr1:248206825:C:T	5.68247e-30	-6.80511e-10	-1.34915
248206903	chr1:248206903:A:G	5.68004e-30	-6.80511e-10	-1.34957
248206941	chr1:248206941:G:T	5.68225e-30	-6.80511e-10	-1.34919
248207061	chr1:248207061:G:A	5.68353e-30	-6.80511e-10	-1.34896
248207109	chr1:248207109:G:A	2.26058e-30	-2.27091	-3.54985e-10
248207146	chr1:248207146:A:G	5.70835e-30	-6.80511e-10	-1.3446
248207199	chr1:248207199:T:A	5.68696e-30	-6.80511e-10	-1.34836
248207243	chr1:248207243:C:T	5.68709e-30	-6.80511e-10	-1.34833
248207342	chr1:248207342:T:G	5.708e-30	-6.80511e-10	-1.34466
248207757	chr1:248207757:A:G	2.70113e-29	-1.42351	1.63323
248207772	chr1:248207772:A:G	5.68126e-30	-6.80511e-10	-1.34936
248207848	chr1:248207848:G:C	5.68116e-30	-6.80511e-10	-1.34938
248207864	chr1:248207864:T:G	5.6811e-30	-6.80511e-10	-1.34939
248207933	chr1:248207933:G:T	4.49932e-30	-1.67495	0.092349
248207997	chr1:248207997:T:G	5.71003e-30	-6.80511e-10	-1.34431
248208032	chr1:248208032:T:C	5.67758e-30	-6.80511e-10	-1.35001
248208139	chr1:248208139:CT:C	1.50536e-29	-6.80511e-10	-0.374916
248208155	chr1:248208155:G:A	5.68336e-30	-6.80511e-10	-1.34899
248208185	chr1:248208185:T:C	3.19096e-30	-1.92621	-3.54985e-10
248208314	chr1:248208314:C:T	5.7348e-30	-6.80511e-10	-1.33998
248208501	chr1:248208501:G:A	5.64769e-30	-6.80511e-10	-1.35529
248208582	chr1:248208582:A:T	5.63962e-30	-6.80511e-10	-1.35672
248208624	chr1:248208624:A:G	5.63975e-30	-6.80511e-10	-1.35669
248208645	chr1:248208645:G:A	5.68243e-30	-6.80511e-10	-1.34915
248208767	chr1:248208767:T:C	5.68181e-30	-6.80511e-10	-1.34926
248208822	chr1:248208822:C:T	2.36255e-30	-2.22679	-3.54985e-10
248208878	chr1:248208878:A:T	5.62977e-30	-6.80511e-10	-1.35847
248208925	chr1:248208925:G:A	5.67975e-30	-6.80511e-10	-1.34962
248208979	chr1:248208979:A:G	5.72099e-30	-6.80511e-10	-1.34239
248209019	chr1:248209019:G:A	5.68238e-30	-6.80511e-10	-1.34916
248209077	chr1:248209077:C:T	5.62435e-30	-6.80511e-10	-1.35943
248209153	chr1:248209153:T:C	5.646e-30	-6.80511e-10	-1.35559
248209248	chr1:248209248:C:T	5.72969e-30	-6.80511e-10	-1.34087
248209249	chr1:248209249:A:G	5.62711e-30	-6.80511e-10	-1.35894
248209267	chr1:248209267:T:C	5.62243e-30	-6.80511e-10	-1.35977
248209344	chr1:248209344:A:G	6.28071e-30	-6.80511e-10	-1.24905
248209405	chr1:248209405:A:AG	5.62757e-30	-6.80511e-10	-1.35885
248209536	chr1:248209536:G:A	5.65711e-30	-6.80511e-10	-1.35362
248209635	chr1:248209635:T:C	2.97865e-30	-1.99506	-3.54985e-10
248209668	chr1:248209668:T:C	5.78067e-30	-6.80511e-10	-1.33201
248209687	chr1:248209687:C:A	6.33174e-30	-6.80511e-10	-1.24096
248209698	chr1:248209698:G:A	6.09069e-30	-6.80511e-10	-1.27977
248209934	chr1:248209934:A:G	5.73183e-30	-6.80511e-10	-1.3405
248209968	chr1:248209968:C:T	5.97601e-30	-6.80511e-10	-1.29878
248209987	chr1:248209987:C:T	5.70021e-30	-6.80511e-10	-1.34603
248210024	chr1:248210024:A:G	1.46582e-30	-1.87922	-0.8249
248210028	chr1:248210028:G:A	5.92414e-30	-6.80511e-10	-1.3075
248210091	chr1:248210091:A:ATAATCTGGTG	5.68918e-30	-6.80511e-10	-1.34797
248210161	chr1:248210161:A:G	7.1144e-30	-6.80511e-10	-1.12441
248210191	chr1:248210191:G:A	5.75411e-30	-6.80511e-10	-1.33662
248210265	chr1:248210265:G:A	1.62866e-30	-1.84692	-0.751854
248210390	chr1:248210390:G:A	5.62241e-30	-6.80511e-10	-1.35977
248210405	chr1:248210405:T:G	5.6224e-30	-6.80511e-10	-1.35977
248210410	chr1:248210410:CAATGTGAGTTTCCAT:C	5.62241e-30	-6.80511e-10	-1.35977
248210487	chr1:248210487:C:T	5.74045e-30	-6.80511e-10	-1.339
248210620	chr1:248210620:C:T	5.64291e-30	-6.80511e-10	-1.35613
248210649	chr1:248210649:CCCACCCTTAAGAAGGT:C	5.62587e-30	-6.80511e-10	-1.35916
248210667	chr1:248210667:CTTTGTAATCTCCCCA:C	5.62235e-30	-6.80511e-10	-1.35978
248210763	chr1:248210763:G:C	5.84211e-30	-6.80511e-10	-1.32144
248210839	chr1:248210839:C:T	2.37331e-30	-2.22225	-3.54985e-10
248210908	chr1:248210908:C:T	5.65127e-30	-6.80511e-10	-1.35465
248211015	chr1:248211015:G:A	6.17682e-30	-6.80511e-10	-1.26573
248211125	chr1:248211125:G:T	5.64827e-30	-6.80511e-10	-1.35518
248211136	chr1:248211136:T:C	5.62303e-30	-6.80511e-10	-1.35966
248211159	chr1:248211159:G:A	6.41434e-30	-6.80511e-10	-1.228
248211174	chr1:248211174:T:TGA	5.65083e-30	-6.80511e-10	-1.35473
248211226	chr1:248211226:G:A	5.62831e-30	-6.80511e-10	-1.35872
248211243	chr1:248211243:G:T	6.60749e-30	-6.80511e-10	-1.19833
248211566	chr1:248211566:C:T	2.19049e-30	-1.94976	-0.352647
248211579	chr1:248211579:G:A	5.64644e-30	-6.80511e-10	-1.35551
248211738	chr1:248211738:T:G	6.23785e-30	-6.80511e-10	-1.2559
248212115	chr1:248212115:A:T	5.65517e-30	-6.80511e-10	-1.35396
248212484	chr1:248212484:T:C	1.24066e-30	-2.4091	-0.461786
248212657	chr1:248212657:C:T	2.04819e-30	-2.36958	-3.54985e-10
248212768	chr1:248212768:C:T	1.79728e-30	-1.79008	-0.710174
248212855	chr1:248212855:A:G	6.35069e-30	-6.80511e-10	-1.23797
248213026	chr1:248213026:C:G	5.68422e-30	-6.80511e-10	-1.34884
248213079	chr1:248213079:ATC:A	5.6889e-30	-6.80511e-10	-1.34802
248213092	chr1:248213092:T:C	1.65967e-30	-1.88194	-0.697978
248213321	chr1:248213321:G:A	5.6226e-30	-6.80511e-10	-1.35974
248213719	chr1:248213719:C:A	5.65213e-30	-6.80511e-10	-1.3545
248213983	chr1:248213983:G:A	6.60309e-30	-6.80511e-10	-1.199
248213990	chr1:248213990:C:T	9.12497e-31	-1.86052	-1.31759
248214486	chr1:248214486:G:A	1.69719e-30	-1.87346	-0.684105
248214546	chr1:248214546:A:G	8.00995e-30	-6.80511e-10	-1.00585
248214811	chr1:248214811:T:C	5.65265e-30	-6.80511e-10	-1.35441
248214881	chr1:248214881:A:G	5.65601e-30	-6.80511e-10	-1.35381
248214909	chr1:248214909:A:T	5.69418e-30	-6.80511e-10	-1.34709
248214943	chr1:248214943:A:G	1.56309e-30	-1.84604	-0.793832
248214975	chr1:248214975:T:C	5.63158e-30	-6.80511e-10	-1.35814
248215003	chr1:248215003:G:T	5.78727e-30	-6.80511e-10	-1.33087
248215316	chr1:248215316:A:G	5.64966e-30	-6.80511e-10	-1.35494
248215326	chr1:248215326:A:G	5.65936e-30	-6.80511e-10	-1.35322
248215513	chr1:248215513:G:A	5.79927e-30	-6.80511e-10	-1.3288
248215853	chr1:248215853:G:A	5.25507e-31	-2.37016	-1.35977
248216197	chr1:248216197:C:T	6.06473e-30	-6.80511e-10	-1.28404
248216331	chr1:248216331:C:T	5.70501e-30	-6.80511e-10	-1.34519
248216414	chr1:248216414:T:C	6.52356e-30	-6.80511e-10	-1.21111
248216778	chr1:248216778:GT:G	7.66558e-30	-6.80511e-10	-1.04979
248216899	chr1:248216899:T:C	1.89764e-30	-2.44592	-3.54985e-10
248216946	chr1:248216946:A:G	2.88925e-30	-2.02553	-3.54985e-10
248217204	chr1:248217204:G:A	5.6282e-30	-6.80511e-10	-1.35874
248217370	chr1:248217370:G:T	9.49184e-30	-6.80511e-10	-0.8361
248217632	chr1:248217632:A:G	9.44935e-30	-6.80511e-10	-0.840587
248217696	chr1:248217696:TA:T	5.74032e-30	-6.80511e-10	-1.33902
248217796	chr1:248217796:C:T	2.11212e-30	-2.33884	-3.54985e-10
248218284	chr1:248218284:G:C	8.33003e-30	-6.80511e-10	-0.966665
248218417	chr1:248218417:G:T	6.17184e-30	-6.80511e-10	-1.26654
248219395	chr1:248219395:T:C	5.76439e-30	-6.80511e-10	-1.33483
248219618	chr1:248219618:T:C	5.84158e-30	-6.80511e-10	-1.32153
248219738	chr1:248219738:G:A	5.63604e-30	-6.80511e-10	-1.35735
248220142	chr1:248220142:A:T	2.76607e-30	-2.0691	-3.54985e-10
248220340	chr1:248220340:C:T	6.05516e-31	-2.23615	-1.35206
248220456	chr1:248220456:C:T	5.66357e-30	-6.80511e-10	-1.35248
248220651	chr1:248220651:T:C	6.7178e-30	-6.80511e-10	-1.18177
248221188	chr1:248221188:C:G	9.02511e-30	-6.80511e-10	-0.886523
248221263	chr1:248221263:G:T	5.62243e-30	-6.80511e-10	-1.35977
248221954	chr1:248221954:T:C	9.90695e-30	-6.80511e-10	-0.793296
248222012	chr1:248222012:G:A	5.74475e-30	-6.80511e-10	-1.33825
248222644	chr1:248222644:A:G	9.79882e-30	-6.80511e-10	-0.804271
248222940	chr1:248222940:C:T	5.92629e-31	-2.25221	-1.35751
248223105	chr1:248223105:G:A	5.75654e-30	-6.80511e-10	-1.3362
248223195	chr1:248223195:G:A	5.8444e-30	-6.80511e-10	-1.32105
248223328	chr1:248223328:T:G	6.08784e-30	-6.80511e-10	-1.28024
248223492	chr1:248223492:G:T	5.63843e-30	-6.80511e-10	-1.35693
248223709	chr1:248223709:G:A	5.76642e-30	-6.80511e-10	-1.33448
248223885	chr1:248223885:G:C	9.47958e-31	-2.10618	-1.0338
248223957	chr1:248223957:C:CT	5.66613e-30	-6.80511e-10	-1.35203
248223987	chr1:248223987:A:G	9.07747e-30	-6.80511e-10	-0.880737
248224081	chr1:248224081:T:G	8.72151e-30	-6.80511e-10	-0.920741
248224635	chr1:248224635:C:A	9.23501e-30	-6.80511e-10	-0.863531
248225321	chr1:248225321:A:T	6.01411e-30	-6.80511e-10	-1.29242
248225582	chr1:248225582:G:A	5.70269e-30	-6.80511e-10	-1.34559
248225667	chr1:248225667:C:A	6.11724e-30	-6.80511e-10	-1.27542
248226665	chr1:248226665:G:T	8.07752e-30	-6.80511e-10	-0.997448
248226692	chr1:248226692:A:G	6.27316e-30	-6.80511e-10	-1.25025
248226778	chr1:248226778:A:G	8.88587e-30	-6.80511e-10	-0.902071
248227240	chr1:248227240:T:C	5.66474e-30	-6.80511e-10	-1.35227
248227313	chr1:248227313:C:T	2.02513e-30	-2.3809	-3.54985e-10
248227537	chr1:248227537:C:G	5.71993e-30	-6.80511e-10	-1.34258
248227920	chr1:248227920:G:A	5.69059e-30	-1.34772	-3.54985e-10
248228141	chr1:248228141:T:C	1.94423e-30	-2.42167	-3.54985e-10
248228188	chr1:248228188:C:T	8.01862e-30	-6.80511e-10	-1.00477
248228214	chr1:248228214:C:T	9.30597e-30	-6.80511e-10	-0.855877
248228903	chr1:248228903:C:T	1.01564e-30	-2.21062	-0.860395
248229011	chr1:248229011:G:A	7.38401e-31	-2.03291	-1.35689
248229108	chr1:248229108:C:T	5.80648e-30	-6.80511e-10	-1.32756
248229192	chr1:248229192:G:A	5.87669e-30	-6.80511e-10	-1.31554
248229310	chr1:248229310:T:C	5.87035e-30	-6.80511e-10	-1.31662
248229903	chr1:248229903:C:T	6.33234e-31	-2.38583	-1.15761
248230025	chr1:248230025:G:A	8.06369e-30	-6.80511e-10	-0.999161
248230323	chr1:248230323:G:A	9.2179e-30	-6.80511e-10	-0.865386
248230408	chr1:248230408:G:A	5.83333e-30	-6.80511e-10	-1.32294
248230419	chr1:248230419:T:A	5.82042e-30	-6.80511e-10	-1.32516
248230832	chr1:248230832:G:A	5.92528e-30	-6.80511e-10	-1.30731
248231020	chr1:248231020:G:C	1.56245e-30	-2.0199	-0.620384
248231097	chr1:248231097:G:T	5.65444e-30	-6.80511e-10	-1.35409
248231668	chr1:248231668:C:T	5.63721e-30	-6.80511e-10	-1.35714
248231968	chr1:248231968:G:T	6.46395e-30	-6.80511e-10	-1.22029
248232292	chr1:248232292:G:A	4.11939e-30	-1.67083	-3.54985e-10
248232767	chr1:248232767:C:A	8.79043e-31	-2.08766	-1.1278
248232808	chr1:248232808:A:G	6.00603e-30	-6.80511e-10	-1.29377
248232928	chr1:248232928:G:A	6.49762e-30	-6.80511e-10	-1.2151
248232944	chr1:248232944:G:T	5.8114e-30	-6.80511e-10	-1.32671
248233196	chr1:248233196:A:G	9.55197e-30	-6.80511e-10	-0.829786
248233249	chr1:248233249:A:G	6.13509e-30	-6.80511e-10	-1.27251
248233293	chr1:248233293:T:G	5.96319e-30	-6.80511e-10	-1.30093
248233344	chr1:248233344:G:A	6.00023e-31	-2.24565	-1.35167
248233487	chr1:248233487:T:G	9.74509e-30	-6.80511e-10	-0.809769
248233523	chr1:248233523:G:A	9.59098e-30	-6.80511e-10	-0.825709
248233592	chr1:248233592:T:C	9.33964e-30	-6.80511e-10	-0.852265
248233869	chr1:248233869:G:A	6.08398e-30	-6.80511e-10	-1.28087
248234028	chr1:248234028:C:T	8.52908e-31	-2.35174	-0.893897
248234277	chr1:248234277:A:AT	5.98126e-30	-6.80511e-10	-1.2979
248234281	chr1:248234281:T:A	6.09848e-30	-6.80511e-10	-1.27849
248234613	chr1:248234613:C:T	5.65095e-30	-6.80511e-10	-1.35471
248234943	chr1:248234943:A:G	1.89193e-30	-2.44894	-3.54985e-10
248234949	chr1:248234949:T:C	5.65102e-30	-6.80511e-10	-1.3547
248235215	chr1:248235215:C:A	1.47487e-30	-1.90508	-0.792879
248235983	chr1:248235983:C:A	5.62254e-30	-6.80511e-10	-1.35975
248236351	chr1:248236351:C:A	5.6229e-30	-6.80511e-10	-1.35969
248236779	chr1:248236779:A:G	2.2085e-29	-6.80511e-10	0.0083674
248236784	chr1:248236784:C:T	5.63292e-30	-6.80511e-10	-1.3579
248237348	chr1:248237348:C:T	5.99011e-30	-6.80511e-10	-1.29642
248237354	chr1:248237354:G:A	5.78143e-30	-6.80511e-10	-1.33188
248237487	chr1:248237487:C:G	8.60514e-30	-6.80511e-10	-0.934173
248237521	chr1:248237521:C:T	5.63276e-30	-6.80511e-10	-1.35793
248237803	chr1:248237803:A:G	1.02288e-30	-2.37499	-0.688914
248237814	chr1:248237814:A:G	6.00192e-31	-2.23768	-1.35936
248238050	chr1:248238050:G:A	8.81387e-30	-6.80511e-10	-0.910206
248238240	chr1:248238240:TATC:T	5.65144e-30	-6.80511e-10	-1.35462
248238249	chr1:248238249:A:C	5.62532e-30	-6.80511e-10	-1.35925
248238834	chr1:248238834:C:T	6.56955e-30	-6.80511e-10	-1.20409
248238885	chr1:248238885:C:T	5.71576e-30	-6.80511e-10	-1.34331
248238915	chr1:248238915:G:A	1.26643e-29	-0.547745	-3.54985e-10
248239456	chr1:248239456:C:T	5.94864e-31	-2.24647	-1.35949
248239966	chr1:248239966:A:G	5.74218e-30	-6.80511e-10	-1.33869
248240201	chr1:248240201:T:C	1.51e-29	-6.80511e-10	-0.371841
248240480	chr1:248240480:C:A	6.53637e-30	-6.80511e-10	-1.20915
248240676	chr1:248240676:A:C	6.19016e-30	-6.80511e-10	-1.26357
248240824	chr1:248240824:G:A	5.62277e-30	-6.80511e-10	-1.35971
248240994	chr1:248240994:A:G	5.68163e-30	-6.80511e-10	-1.3493
248241147	chr1:248241147:G:C	5.70386e-30	-6.80511e-10	-1.34539
248241234	chr1:248241234:TGAG:T	2.17714e-30	-2.30852	-3.54985e-10
248241660	chr1:248241660:G:A	7.51219e-31	-2.04482	-1.32777
248241759	chr1:248241759:C:T	5.70933e-30	-6.80511e-10	-1.34443
248241804	chr1:248241804:C:T	5.94636e-30	-6.80511e-10	-1.30375
248241874	chr1:248241874:A:G	5.86468e-30	-6.80511e-10	-1.31758
248243167	chr1:248243167:G:T	1.92712e-29	-0.127918	-3.54985e-10
248243387	chr1:248243387:C:G	9.28919e-30	-6.80511e-10	-0.857682
248243592	chr1:248243592:C:T	5.30199e-31	-2.37062	-1.35041
248243681	chr1:248243681:T:A	1.79711e-29	-6.80511e-10	-0.197771
248243777	chr1:248243777:A:C	1.90367e-30	-2.44275	-3.54985e-10
248243898	chr1:248243898:G:A	1.22395e-30	-2.17328	-0.711164
248244168	chr1:248244168:C:G	8.40856e-30	-6.80511e-10	-0.957283
248244233	chr1:248244233:C:A	5.62585e-30	-6.80511e-10	-1.35916
248244505	chr1:248244505:A:G	9.25737e-30	-6.80511e-10	-0.861113
248244624	chr1:248244624:T:C	2.59593e-29	-6.80511e-10	0.169997
248245129	chr1:248245129:C:A	6.53916e-30	-6.80511e-10	-1.20872
248245245	chr1:248245245:G:A	2.42304e-29	-6.80511e-10	0.101077
248245273	chr1:248245273:C:T	5.62733e-30	-6.80511e-10	-1.3589
248245942	chr1:248245942:A:G	7.71777e-30	-6.80511e-10	-1.04301
248246188	chr1:248246188:A:G	9.24435e-31	-2.13925	-1.02585
248246489	chr1:248246489:T:C	5.62256e-30	-6.80511e-10	-1.35975
248246610	chr1:248246610:T:C	5.62426e-30	-6.80511e-10	-1.35944
248246976	chr1:248246976:G:A	3.13691e-29	-6.80511e-10	0.359291
248247204	chr1:248247204:A:T	9.32808e-31	-2.20086	-0.955229
248247223	chr1:248247223:C:A	1.89897e-30	-2.44522	-3.54985e-10
248247361	chr1:248247361:C:T	1.07032e-30	-2.24017	-0.778397
248247643	chr1:248247643:G:A	5.9067e-30	-6.80511e-10	-1.31045
248247755	chr1:248247755:G:T	6.57987e-31	-2.20541	-1.29969
248247787	chr1:248247787:C:T	7.48591e-31	-2.22319	-1.15291
248247910	chr1:248247910:G:A	1.21257e-29	-6.80511e-10	-0.591202
248247927	chr1:248247927:T:C	6.54181e-30	-6.80511e-10	-1.20832
248248097	chr1:248248097:G:T	6.86328e-31	-2.17062	-1.29231
248248110	chr1:248248110:C:T	5.62472e-30	-6.80511e-10	-1.35936
248248271	chr1:248248271:A:G	1.37983e-30	-2.40683	-0.357737
248248895	chr1:248248895:C:G	1.13295e-29	-6.80511e-10	-0.659126
248250173	chr1:248250173:C:T	5.67441e-30	-6.80511e-10	-1.35057
248250364	chr1:248250364:C:T	5.87186e-30	-6.80511e-10	-1.31636
248250518	chr1:248250518:T:C	1.93134e-30	-2.42832	-3.54985e-10
248250659	chr1:248250659:A:C	5.77748e-30	-6.80511e-10	-1.33256
248250697	chr1:248250697:C:T	6.34966e-30	-6.80511e-10	-1.23813
248250786	chr1:248250786:G:A	6.54501e-30	-6.80511e-10	-1.20783
248250929	chr1:248250929:GA:G	5.87548e-31	-2.39872	-1.21961
248251128	chr1:248251128:G:C	2.46307e-30	-2.18512	-3.54985e-10
248251466	chr1:248251466:C:A	5.65775e-30	-6.80511e-10	-1.35351
248252360	chr1:248252360:A:G	5.46583e-31	-2.35366	-1.33694
248252702	chr1:248252702:G:A	5.62243e-30	-6.80511e-10	-1.35977
248252774	chr1:248252774:G:C	6.65889e-30	-6.80511e-10	-1.19058
248252897	chr1:248252897:G:A	8.12444e-30	-6.80511e-10	-0.991656
248252963	chr1:248252963:G:A	5.63372e-30	-6.80511e-10	-1.35776
248253046	chr1:248253046:C:T	7.28818e-30	-6.80511e-10	-1.10028
248253056	chr1:248253056:G:C	7.45206e-31	-2.30157	-1.07905
248253066	chr1:248253066:G:A	5.63872e-30	-6.80511e-10	-1.35688
248253155	chr1:248253155:G:A	5.63376e-30	-6.80511e-10	-1.35776
248253174	chr1:248253174:G:A	6.97903e-30	-6.80511e-10	-1.14362
248253215	chr1:248253215:A:G	6.49501e-31	-2.34253	-1.17556
248253270	chr1:248253270:G:A	5.64413e-30	-6.80511e-10	-1.35592
248253344	chr1:248253344:C:T	8.66275e-31	-2.17357	-1.05652
248253349	chr1:248253349:T:G	6.88332e-30	-6.80511e-10	-1.15743
248253377	chr1:248253377:G:A	5.67867e-30	-6.80511e-10	-1.34982
248253511	chr1:248253511:G:A	5.90742e-30	-6.80511e-10	-1.31032
248253562	chr1:248253562:AC:A	7.8587e-30	-6.80511e-10	-1.02491
248253568	chr1:248253568:G:A	7.2546e-30	-6.80511e-10	-1.1049
248253917	chr1:248253917:C:T	7.15008e-30	-6.80511e-10	-1.11941
248253925	chr1:248253925:G:A	5.46694e-31	-2.37732	-1.31308
248254117	chr1:248254117:C:T	5.91136e-30	-6.80511e-10	-1.30966
248254118	chr1:248254118:G:A	6.36511e-30	-6.80511e-10	-1.2357
248254199	chr1:248254199:A:G	5.73334e-30	-6.80511e-10	-1.34023
248254268	chr1:248254268:T:C	1.94339e-30	-2.4221	-3.54985e-10
248254270	chr1:248254270:G:A	6.31128e-30	-6.80511e-10	-1.24419
248254336	chr1:248254336:C:A	5.37276e-31	-2.37323	-1.33454
248254424	chr1:248254424:C:T	5.68195e-30	-6.80511e-10	-1.34924
248254520	chr1:248254520:G:A	8.19185e-30	-6.80511e-10	-0.983394
248254529	chr1:248254529:C:T	8.75306e-31	-2.43835	-0.781365
248254710	chr1:248254710:G:A	7.62049e-31	-2.34598	-1.01229
248254857	chr1:248254857:C:T	1.10195e-30	-1.63012	-1.35933
248254872	chr1:248254872:A:C	7.52139e-30	-6.80511e-10	-1.06878
248255110	chr1:248255110:G:C	3.50726e-30	-1.8317	-3.54985e-10
248255202	chr1:248255202:C:T	5.84624e-30	-6.80511e-10	-1.32073
248255278	chr1:248255278:A:G	5.62296e-30	-6.80511e-10	-1.35967
248255420	chr1:248255420:T:C	5.63785e-30	-6.80511e-10	-1.35703
248255468	chr1:248255468:A:T	3.89665e-30	-1.72642	-3.54985e-10
248255575	chr1:248255575:A:G	5.42151e-31	-2.34311	-1.35563
248255590	chr1:248255590:A:C	5.698e-31	-2.39586	-1.25314
248255631	chr1:248255631:A:G	5.72493e-31	-2.41733	-1.22695
248255656	chr1:248255656:T:C	1.58337e-29	-6.80511e-10	-0.324389
248255768	chr1:248255768:A:G	6.31376e-30	-6.80511e-10	-1.2438
248255883	chr1:248255883:G:A	6.08572e-31	-2.32691	-1.25626
248255959	chr1:248255959:T:G	5.77829e-30	-6.80511e-10	-1.33242
248256103	chr1:248256103:T:C	5.8155e-30	-6.80511e-10	-1.32601
248256182	chr1:248256182:GA:G	1.84096e-29	-6.80511e-10	-0.173663
248256645	chr1:248256645:G:A	5.69603e-30	-6.80511e-10	-1.34676
248256657	chr1:248256657:A:T	1.0783e-29	-6.80511e-10	-0.708561
248256658	chr1:248256658:G:T	1.17962e-29	-6.80511e-10	-0.618755
248256750	chr1:248256750:G:A	1.88572e-30	-2.45222	-3.54985e-10
248256953	chr1:248256953:A:G	1.32998e-30	-1.50646	-1.29491
248257097	chr1:248257097:G:A	8.3949e-31	-2.25431	-1.00719
248257202	chr1:248257202:G:A	9.27974e-30	-6.80511e-10	-0.858699
248257526	chr1:248257526:T:C	6.16999e-30	-6.80511e-10	-1.26684
248257933	chr1:248257933:A:G	6.0629e-30	-6.80511e-10	-1.28434
248258014	chr1:248258014:C:A	5.97464e-30	-6.80511e-10	-1.29901
248258022	chr1:248258022:A:T	5.75213e-30	-6.80511e-10	-1.33696
248258085	chr1:248258085:T:C	5.62278e-30	-6.80511e-10	-1.35971
248258377	chr1:248258377:G:T	7.45962e-30	-6.80511e-10	-1.07703
248258428	chr1:248258428:G:A	1.90842e-30	-2.44026	-3.54985e-10
248258479	chr1:248258479:C:G	6.2058e-31	-2.23895	-1.32469
248258499	chr1:248258499:T:C	5.62254e-30	-6.80511e-10	-1.35975
248258663	chr1:248258663:A:G	5.67406e-30	-6.80511e-10	-1.35063
248259201	chr1:248259201:T:A	6.07218e-31	-2.36107	-1.22433
248259375	chr1:248259375:T:A	7.71377e-30	-6.80511e-10	-1.04353
248259671	chr1:248259671:C:T	1.93564e-30	-2.4261	-3.54985e-10
248259757	chr1:248259757:C:T	8.58499e-30	-6.80511e-10	-0.936517
248259872	chr1:248259872:C:G	6.03681e-31	-2.39871	-1.19253
248259886	chr1:248259886:T:C	9.26827e-31	-2.16475	-0.997769
248260368	chr1:248260368:G:C	5.85168e-30	-6.80511e-10	-1.3198
248260383	chr1:248260383:C:T	7.52224e-30	-6.80511e-10	-1.06867
248260461	chr1:248260461:C:T	6.3548e-30	-6.80511e-10	-1.23732
248260486	chr1:248260486:C:G	5.95198e-31	-2.40948	-1.19592
248260781	chr1:248260781:C:G	1.17636e-29	-6.80511e-10	-0.621523
248261065	chr1:248261065:G:A	5.63213e-30	-6.80511e-10	-1.35804
248261220	chr1:248261220:T:C	6.23893e-30	-6.80511e-10	-1.25572
248261596	chr1:248261596:A:G	5.10643e-31	-2.40432	-1.3543
248261659	chr1:248261659:A:G	7.04452e-30	-6.80511e-10	-1.13428
248261754	chr1:248261754:C:T	5.76381e-30	-6.80511e-10	-1.33493
248261945	chr1:248261945:G:A	6.44902e-31	-2.41882	-1.10637
248262185	chr1:248262185:G:A	8.39607e-30	-6.80511e-10	-0.95877
248262208	chr1:248262208:G:C	5.90572e-30	-6.80511e-10	-1.31061
248262230	chr1:248262230:G:C	5.90386e-30	-6.80511e-10	-1.31093
248262235	chr1:248262235:A:G	5.63969e-30	-6.80511e-10	-1.3567
248262436	chr1:248262436:C:T	7.70217e-31	-2.40679	-0.94083
248262596	chr1:248262596:G:C	6.12381e-31	-2.43569	-1.14124
248262640	chr1:248262640:T:C	5.67926e-30	-6.80511e-10	-1.34971
248263182	chr1:248263182:C:T	1.18596e-30	-2.37755	-0.538433
248263200	chr1:248263200:T:C	7.97003e-30	-6.80511e-10	-1.01084
248263244	chr1:248263244:A:T	6.67386e-31	-2.13657	-1.35435
248263381	chr1:248263381:A:G	5.80613e-30	-6.80511e-10	-1.32762
248263435	chr1:248263435:T:C	1.03384e-29	-6.80511e-10	-0.750672
248263989	chr1:248263989:T:A	5.11681e-31	-2.4228	-1.33379
248264319	chr1:248264319:A:G	1.14973e-29	-6.80511e-10	-0.644421
248264358	chr1:248264358:C:T	5.75984e-30	-6.80511e-10	-1.33562
248264725	chr1:248264725:T:C	9.88396e-30	-6.80511e-10	-0.79562
248264925	chr1:248264925:G:A	4.98305e-31	-2.43169	-1.35139
248265009	chr1:248265009:T:C	5.71278e-30	-6.80511e-10	-1.34383
248265058	chr1:248265058:C:T	5.78887e-30	-6.80511e-10	-1.3306
248265124	chr1:248265124:G:C	9.82022e-30	-6.80511e-10	-0.802089
248265336	chr1:248265336:T:C	1.2187e-30	-2.41248	-0.476264
248265768	chr1:248265768:T:A	5.10027e-31	-2.44231	-1.31752
248266010	chr1:248266010:CAGA:C	3.51641e-29	-6.80511e-10	0.473492
248266044	chr1:248266044:GA:G	2.07633e-30	-2.35593	-3.54985e-10
248266417	chr1:248266417:C:T	6.97217e-31	-2.40635	-1.04084
248266559	chr1:248266559:C:T	6.80911e-31	-2.39293	-1.07792
248266745	chr1:248266745:A:ACTT	6.61999e-30	-6.80511e-10	-1.19644
248266971	chr1:248266971:C:T	9.15521e-31	-2.28054	-0.89425
248267237	chr1:248267237:T:C	5.76696e-30	-6.80511e-10	-1.33439
248268637	chr1:248268637:A:G	6.52484e-30	-6.80511e-10	-1.21092
248268701	chr1:248268701:C:T	7.26458e-31	-2.37605	-1.03005
248268915	chr1:248268915:T:C	6.62567e-30	-6.80511e-10	-1.19558
248269119	chr1:248269119:T:A	5.67872e-30	-6.80511e-10	-1.34981
248269128	chr1:248269128:T:G	6.54595e-30	-6.80511e-10	-1.20769
248269287	chr1:248269287:T:A	5.70808e-30	-6.80511e-10	-1.34465
248269472	chr1:248269472:A:T	6.75434e-31	-2.37173	-1.1072
248269710	chr1:248269710:T:G	4.9133e-31	-2.4511	-1.34607
248269712	chr1:248269712:T:G	4.92137e-31	-2.45122	-1.34431
248269947	chr1:248269947:C:T	6.38873e-30	-6.80511e-10	-1.232
248270008	chr1:248270008:T:C	5.96436e-30	-6.80511e-10	-1.30073
248270104	chr1:248270104:T:C	6.53267e-30	-6.80511e-10	-1.20972
248270108	chr1:248270108:C:T	7.18556e-31	-2.36679	-1.05026
248270163	chr1:248270163:G:A	5.68651e-31	-2.34411	-1.30691
248270337	chr1:248270337:G:A	6.17208e-30	-6.80511e-10	-1.2665
248270549	chr1:248270549:G:A	5.65895e-30	-6.80511e-10	-1.35329
248270625	chr1:248270625:G:A	1.0181e-29	-6.80511e-10	-0.766007
248270637	chr1:248270637:G:A	1.08971e-30	-1.74508	-1.25554
248270848	chr1:248270848:G:C	5.03429e-31	-2.44128	-1.33157
248271001	chr1:248271001:T:C	5.97939e-31	-2.32479	-1.27601
248271101	chr1:248271101:T:G	6.56999e-30	-6.80511e-10	-1.20402
248271409	chr1:248271409:TAA:T	7.14609e-31	-2.34634	-1.07621
248271809	chr1:248271809:C:T	9.25465e-30	-6.80511e-10	-0.861407
248271921	chr1:248271921:G:T	6.98767e-30	-6.80511e-10	-1.14239
248271951	chr1:248271951:A:C	4.96612e-31	-2.43053	-1.35595
248273314	chr1:248273314:A:G	7.7736e-31	-2.38831	-0.950076
248273945	chr1:248273945:GCCCTAA:G	1.29104e-30	-2.35219	-0.47889
248274266	chr1:248274266:G:A	1.37214e-30	-2.33872	-0.431445
248275027	chr1:248275027:G:A	6.31102e-30	-6.80511e-10	-1.24424
248275150	chr1:248275150:T:C	1.30363e-30	-2.3056	-0.515778
248275341	chr1:248275341:A:T	7.95676e-31	-2.36017	-0.954926
248275904	chr1:248275904:A:G	2.00035e-30	-2.44512	0.05191
248276110	chr1:248276110:A:G	6.47805e-30	-6.80511e-10	-1.21811
248276163	chr1:248276163:G:A	1.86621e-29	-6.80511e-10	-0.16004
248276229	chr1:248276229:G:A	1.32027e-30	-1.701	-1.1077
248276415	chr1:248276415:T:A	5.62343e-30	-6.80511e-10	-1.35959
248276544	chr1:248276544:T:C	5.63512e-30	-6.80511e-10	-1.35751
248277079	chr1:248277079:C:T	1.23692e-30	-2.28603	-0.587877
248277595	chr1:248277595:C:T	7.20439e-30	-6.80511e-10	-1.11184
248277831	chr1:248277831:T:C	6.47692e-30	-6.80511e-10	-1.21829
248278526	chr1:248278526:T:C	8.33697e-30	-6.80511e-10	-0.965833
248278623	chr1:248278623:C:T	9.1101e-31	-1.95101	-1.22872
248278693	chr1:248278693:T:C	1.42719e-30	-2.30736	-0.423465
248278697	chr1:248278697:A:G	6.38904e-31	-2.42246	-1.11207
248278775	chr1:248278775:T:C	6.92712e-30	-6.80511e-10	-1.15109
248278845	chr1:248278845:A:G	6.37656e-30	-6.80511e-10	-1.2339
248279122	chr1:248279122:C:T	5.80791e-30	-6.80511e-10	-1.32731
248279286	chr1:248279286:T:G	6.42818e-30	-6.80511e-10	-1.22584
248279775	chr1:248279775:C:T	6.4174e-30	-6.80511e-10	-1.22752
248279986	chr1:248279986:C:G	5.62718e-30	-6.80511e-10	-1.35892
248280293	chr1:248280293:C:G	6.01735e-30	-6.80511e-10	-1.29189
248280543	chr1:248280543:G:A	5.74792e-30	-6.80511e-10	-1.33769
248280588	chr1:248280588:G:C	1.2684e-30	-2.27669	-0.572082
248280641	chr1:248280641:T:C	1.18833e-30	-2.27799	-0.635994
248280649	chr1:248280649:A:C	1.0447e-30	-2.33328	-0.709526
248280706	chr1:248280706:CATG:C	1.33859e-30	-2.25718	-0.537741
248280779	chr1:248280779:C:T	5.65384e-30	-6.80511e-10	-1.3542
248280789	chr1:248280789:T:C	8.7365e-30	-6.80511e-10	-0.919024
248280839	chr1:248280839:AG:A	7.12515e-31	-2.43588	-0.989611
248280844	chr1:248280844:G:A	7.02006e-31	-2.43798	-1.00236
248280963	chr1:248280963:G:A	5.80474e-30	-6.80511e-10	-1.32786
248281054	chr1:248281054:G:T	6.92889e-30	-6.80511e-10	-1.15083
248281055	chr1:248281055:A:G	6.92774e-30	-6.80511e-10	-1.151
248281298	chr1:248281298:T:G	5.50508e-31	-2.43327	-1.25018
248281847	chr1:248281847:T:A	6.7783e-30	-6.80511e-10	-1.17281
248281919	chr1:248281919:C:T	6.10745e-30	-6.80511e-10	-1.27702
248282072	chr1:248282072:T:C	7.95446e-31	-2.29869	-1.0167
248282246	chr1:248282246:G:A	8.12133e-30	-6.80511e-10	-0.992039
248282340	chr1:248282340:C:T	7.6388e-31	-2.2442	-1.11168
248282400	chr1:248282400:T:C	7.73573e-31	-2.25205	-1.09122
248282485	chr1:248282485:G:A	8.08903e-30	-6.80511e-10	-0.996024
248282903	chr1:248282903:T:C	7.93237e-30	-6.80511e-10	-1.01558
248282944	chr1:248282944:C:T	7.89019e-31	-2.22838	-1.09512
248283340	chr1:248283340:A:G	6.21927e-31	-2.23146	-1.33001
248283353	chr1:248283353:T:C	9.59486e-31	-2.27883	-0.849057
248283586	chr1:248283586:G:T	8.12567e-31	-2.18503	-1.10906
248283599	chr1:248283599:A:G	1.88402e-30	-2.45313	-3.54985e-10
248283764	chr1:248283764:A:G	5.72405e-30	-6.80511e-10	-1.34186
248284041	chr1:248284041:A:G	7.42078e-31	-2.2618	-1.12303
248284073	chr1:248284073:G:T	1.0382e-30	-1.68934	-1.35971
248284094	chr1:248284094:G:A	2.08195e-29	-6.80511e-10	-0.0506408
248284116	chr1:248284116:A:G	7.10564e-30	-6.80511e-10	-1.12564
248284199	chr1:248284199:T:C	5.62323e-30	-6.80511e-10	-1.35963
248284230	chr1:248284230:C:T	2.22709e-30	-2.42202	0.136179
248284231	chr1:248284231:A:G	7.50039e-31	-2.27243	-1.10173
248284288	chr1:248284288:C:T	5.70785e-30	-6.80511e-10	-1.34469
248285008	chr1:248285008:T:C	1.39292e-30	-1.47391	-1.28122
248285151	chr1:248285151:G:A	5.69475e-30	-6.80511e-10	-1.34699
248285323	chr1:248285323:T:C	8.09445e-31	-2.29499	-1.00295
248285858	chr1:248285858:G:A	6.16145e-30	-6.80511e-10	-1.26822
248286434	chr1:248286434:C:T	5.62599e-30	-6.80511e-10	-1.35914
248286786	chr1:248286786:CAT:C	7.64461e-31	-2.43334	-0.921772
248287152	chr1:248287152:A:G	1.03663e-30	-1.72713	-1.32342
248287179	chr1:248287179:A:C	5.79314e-30	-6.80511e-10	-1.32986
248287223	chr1:248287223:T:C	7.56522e-31	-2.33133	-1.03423
248287490	chr1:248287490:A:C	5.68774e-30	-6.80511e-10	-1.34822
248287678	chr1:248287678:C:T	5.93456e-30	-6.80511e-10	-1.30574
248287684	chr1:248287684:A:G	3.81445e-30	-1.74774	-3.54985e-10
248287989	chr1:248287989:A:T	5.89592e-30	-6.80511e-10	-1.31227
248288175	chr1:248288175:C:T	1.31316e-29	-6.80511e-10	-0.511515
248288306	chr1:248288306:G:A	9.99089e-31	-2.00176	-1.08569
248288666	chr1:248288666:GA:G	1.80496e-30	-1.34754	-1.14846
248288806	chr1:248288806:G:A	5.80776e-30	-6.80511e-10	-1.32734
248288885	chr1:248288885:A:T	5.62895e-30	-6.80511e-10	-1.35861
248289267	chr1:248289267:A:G	8.64676e-31	-2.19168	-1.04026
248289527	chr1:248289527:C:T	5.62597e-30	-6.80511e-10	-1.35914
248289765	chr1:248289765:A:C	5.63231e-30	-6.80511e-10	-1.35801
248290008	chr1:248290008:G:A	1.7729e-30	-1.39363	-1.12029
248290076	chr1:248290076:T:C	5.64476e-30	-6.80511e-10	-1.35581
248290550	chr1:248290550:A:G	1.84407e-29	-6.80511e-10	-0.171971
248290555	chr1:248290555:A:C	1.38593e-29	-6.80511e-10	-0.457573
248290712	chr1:248290712:G:A	6.99896e-30	-6.80511e-10	-1.14077
248290720	chr1:248290720:G:A	1.38241e-30	-1.45192	-1.31079
248290865	chr1:248290865:T:G	1.04869e-30	-2.11209	-0.926906
248291041	chr1:248291041:T:G	6.01929e-30	-6.80511e-10	-1.29156
248291103	chr1:248291103:A:C	5.74489e-30	-6.80511e-10	-1.33822
248291158	chr1:248291158:T:G	5.63768e-30	-6.80511e-10	-1.35706
248291678	chr1:248291678:T:G	8.64049e-31	-2.17997	-1.05269
248291768	chr1:248291768:C:T	2.38118e-30	-2.21894	-3.54985e-10
248291904	chr1:248291904:C:T	1.27506e-29	-6.80511e-10	-0.540955
248292192	chr1:248292192:G:A	5.65049e-30	-6.80511e-10	-1.35479
248292203	chr1:248292203:G:A	1.7998e-30	-1.3078	-1.19106
248292210	chr1:248292210:G:A	1.30268e-30	-1.47391	-1.3482
248292309	chr1:248292309:A:T	8.02279e-30	-6.80511e-10	-1.00425
248292334	chr1:248292334:A:G	6.48304e-30	-6.80511e-10	-1.21734
248292725	chr1:248292725:G:A	1.03417e-30	-2.15188	-0.901063
248293524	chr1:248293524:A:T	8.56833e-31	-2.18543	-1.05562
248293561	chr1:248293561:C:T	7.8932e-30	-6.80511e-10	-1.02053
248293634	chr1:248293634:T:C	5.65247e-30	-6.80511e-10	-1.35444
248293878	chr1:248293878:G:A	1.06868e-30	-2.14179	-0.878325
248293896	chr1:248293896:CT:C	1.07772e-30	-2.12131	-0.890379
248294124	chr1:248294124:C:T	1.02307e-30	-2.16572	-0.898011
248294172	chr1:248294172:T:G	8.54385e-31	-2.18667	-1.05724
248294179	chr1:248294179:G:A	5.80803e-30	-6.80511e-10	-1.32729
248294356	chr1:248294356:G:T	1.35813e-29	-6.80511e-10	-0.477836
248294379	chr1:248294379:T:C	6.04937e-30	-6.80511e-10	-1.28658
248294432	chr1:248294432:A:G	7.85869e-30	-6.80511e-10	-1.02491
248294447	chr1:248294447:A:C	1.97295e-30	-2.40701	-3.54985e-10
248294691	chr1:248294691:C:G	1.31214e-30	-1.46557	-1.3493
248295049	chr1:248295049:CAGA:C	5.94881e-30	-6.80511e-10	-1.30334
248295176	chr1:248295176:T:C	6.172e-30	-6.80511e-10	-1.26651
248295194	chr1:248295194:G:A	1.26385e-29	-6.80511e-10	-0.549787
248295302	chr1:248295302:C:T	1.88181e-30	-2.4543	-3.54985e-10
248295629	chr1:248295629:T:A	5.62241e-30	-6.80511e-10	-1.35977
248295659	chr1:248295659:C:T	5.76941e-30	-6.80511e-10	-1.33396
248295673	chr1:248295673:A:T	6.93618e-30	-6.80511e-10	-1.14978
248295905	chr1:248295905:C:G	5.62574e-30	-6.80511e-10	-1.35918
248296239	chr1:248296239:T:G	5.66071e-30	-6.80511e-10	-1.35298
248296296	chr1:248296296:A:G	1.76348e-29	-6.80511e-10	-0.216657
248296303	chr1:248296303:C:T	7.76405e-30	-6.80511e-10	-1.03703
248296385	chr1:248296385:G:A	5.63245e-30	-6.80511e-10	-1.35799
248296407	chr1:248296407:C:A	5.62285e-30	-6.80511e-10	-1.35969
248296473	chr1:248296473:A:G	1.78319e-29	-6.80511e-10	-0.205546
248296573	chr1:248296573:T:A	1.90917e-29	-6.80511e-10	-0.137278
248296589	chr1:248296589:AT:A	2.11167e-30	-2.33905	-3.54985e-10
248296611	chr1:248296611:G:A	5.87183e-30	-6.80511e-10	-1.31637
248296634	chr1:248296634:T:C	1.12635e-29	-6.80511e-10	-0.664964
248296720	chr1:248296720:ATTTG:A	1.2706e-29	-6.80511e-10	-0.544457
248296727	chr1:248296727:T:G	8.10574e-30	-6.80511e-10	-0.993961
248296857	chr1:248296857:C:A	5.68432e-30	-6.80511e-10	-1.34882
248296929	chr1:248296929:G:A	7.13294e-30	-6.80511e-10	-1.12181
248297033	chr1:248297033:A:T	8.21039e-31	-2.14793	-1.13579
248297155	chr1:248297155:G:A	7.04066e-30	-6.80511e-10	-1.13483
248297175	chr1:248297175:G:A	7.36003e-31	-2.28051	-1.11254
248297313	chr1:248297313:C:T	1.17361e-30	-1.58458	-1.34187
248297369	chr1:248297369:A:C	1.37588e-30	-1.45014	-1.3173
248297461	chr1:248297461:C:T	7.693e-31	-2.11402	-1.23478
248297531	chr1:248297531:G:T	5.80771e-30	-6.80511e-10	-1.32735
248297693	chr1:248297693:T:C	5.64516e-30	-6.80511e-10	-1.35573
248297791	chr1:248297791:C:T	6.56751e-31	-2.14932	-1.35766
248297820	chr1:248297820:T:C	5.36352e-31	-2.37616	-1.33334
248298103	chr1:248298103:C:G	7.20226e-31	-2.13873	-1.276
248298398	chr1:248298398:G:A	8.78661e-30	-0.913304	-3.54985e-10
248298438	chr1:248298438:C:T	6.78764e-30	-6.80511e-10	-1.17143
248298496	chr1:248298496:G:T	6.27929e-31	-2.32067	-1.2312
248298613	chr1:248298613:T:C	7.89991e-30	-6.80511e-10	-1.01968
248298850	chr1:248298850:C:A	6.19144e-30	-6.80511e-10	-1.26337
248298967	chr1:248298967:T:C	6.05112e-30	-6.80511e-10	-1.28629
248299082	chr1:248299082:T:C	1.44311e-30	-1.41206	-1.30767
248299155	chr1:248299155:A:T	1.85548e-29	-6.80511e-10	-0.165806
248299284	chr1:248299284:G:C	3.43537e-30	-1.85241	-3.54985e-10
248299406	chr1:248299406:C:G	5.62238e-30	-6.80511e-10	-1.35978
248299442	chr1:248299442:C:T	1.16872e-30	-2.04146	-0.88916
248299671	chr1:248299671:T:C	6.19473e-31	-2.32787	-1.23755
248299826	chr1:248299826:A:G	7.66134e-31	-2.45351	-0.899421
248299946	chr1:248299946:A:G	5.92519e-30	-6.80511e-10	-1.30732
248300051	chr1:248300051:T:G	6.09986e-30	-6.80511e-10	-1.27827
248300440	chr1:248300440:T:C	7.06146e-31	-2.1696	-1.26486
248300541	chr1:248300541:A:G	7.07264e-30	-6.80511e-10	-1.1303
248301028	chr1:248301028:A:G	9.01445e-31	-2.24989	-0.940403
248301139	chr1:248301139:T:G	3.48007e-29	-6.80511e-10	0.463105
248301251	chr1:248301251:A:G	7.88146e-30	-6.80511e-10	-1.02202
248301361	chr1:248301361:A:G	5.90828e-30	-6.80511e-10	-1.31018
248301519	chr1:248301519:T:A	6.43135e-30	-6.80511e-10	-1.22535
248301569	chr1:248301569:G:T	8.43423e-31	-2.15578	-1.10104
248301643	chr1:248301643:C:T	5.92201e-30	-6.80511e-10	-1.30786
248301742	chr1:248301742:A:G	8.15457e-31	-2.14295	-1.14759
248302021	chr1:248302021:T:C	8.26918e-31	-2.13928	-1.1373
248302204	chr1:248302204:A:G	5.6227e-30	-6.80511e-10	-1.35972
248302247	chr1:248302247:A:G	1.77273e-29	-6.80511e-10	-0.211429
248302280	chr1:248302280:T:A	6.3229e-31	-2.30571	-1.23923
248302380	chr1:248302380:A:G	1.10506e-30	-2.18776	-0.798873
248302387	chr1:248302387:C:T	1.09712e-30	-2.19544	-0.798402
248302400	chr1:248302400:T:C	6.22672e-30	-6.80511e-10	-1.25768
248302912	chr1:248302912:A:G	6.21259e-30	-6.80511e-10	-1.25995
248303106	chr1:248303106:C:A	1.21424e-30	-2.17511	-0.717307
248303193	chr1:248303193:T:C	1.08187e-30	-2.14458	-0.863261
248303281	chr1:248303281:A:T	1.10294e-30	-2.17448	-0.814079
248303302	chr1:248303302:G:A	1.05262e-30	-2.19364	-0.841606
248303313	chr1:248303313:A:G	1.10401e-30	-2.18453	-0.803047
248303473	chr1:248303473:T:C	5.95108e-30	-6.80511e-10	-1.30296
248303790	chr1:248303790:A:G	1.10663e-30	-2.17765	-0.807556
248303944	chr1:248303944:A:AG	1.10683e-30	-2.19545	-0.789588
248303946	chr1:248303946:AGCT:A	1.13972e-30	-2.18562	-0.770131
248304058	chr1:248304058:G:A	1.16122e-30	-2.19731	-0.739751
248304081	chr1:248304081:T:C	6.95504e-30	-1.14707	-3.54985e-10
248304137	chr1:248304137:GTTA:G	1.1718e-30	-2.21016	-0.717829
248304262	chr1:248304262:C:T	7.63988e-30	-6.80511e-10	-1.05315
248304263	chr1:248304263:A:G	1.29032e-30	-2.0665	-0.765143
248304654	chr1:248304654:A:G	1.23135e-30	-2.18185	-0.696566
248304782	chr1:248304782:G:A	1.18971e-30	-2.18642	-0.726401
248304911	chr1:248304911:T:C	7.89529e-30	-6.80511e-10	-1.02027
248304929	chr1:248304929:G:A	1.21865e-30	-2.18557	-0.703216
248304975	chr1:248304975:C:T	6.96154e-30	-6.80511e-10	-1.14613
248304977	chr1:248304977:C:T	1.20135e-30	-2.18129	-0.7218
248305139	chr1:248305139:A:G	6.62751e-31	-2.23241	-1.26547
248305163	chr1:248305163:T:G	6.82447e-30	-6.80511e-10	-1.16602
248305207	chr1:248305207:C:T	1.17959e-30	-2.19896	-0.722405
248305289	chr1:248305289:G:T	1.17866e-30	-2.19855	-0.723603
248305537	chr1:248305537:T:A	1.15361e-30	-2.20327	-0.740372
248305878	chr1:248305878:C:T	1.65348e-30	-1.27959	-1.30407
248305980	chr1:248305980:AGAGTAG:A	1.21154e-30	-2.23388	-0.660754
248306063	chr1:248306063:C:CAG	5.91195e-30	-6.80511e-10	-1.30956
248306072	chr1:248306072:G:A	5.94761e-30	-6.80511e-10	-1.30354
248306107	chr1:248306107:A:C	1.90468e-29	-6.80511e-10	-0.139633
248306170	chr1:248306170:T:TGGA	5.62249e-30	-6.80511e-10	-1.35976
248306228	chr1:248306228:C:T	7.03709e-30	-6.80511e-10	-1.13534
248306288	chr1:248306288:T:G	5.86445e-30	-6.80511e-10	-1.31762
248306381	chr1:248306381:A:G	5.8657e-30	-6.80511e-10	-1.31741
248306415	chr1:248306415:C:T	5.93252e-30	-6.80511e-10	-1.30608
248307002	chr1:248307002:C:T	6.09574e-30	-6.80511e-10	-1.27894
248307136	chr1:248307136:T:C	1.28582e-30	-2.17004	-0.665102
248307144	chr1:248307144:A:G	6.25277e-31	-2.1971	-1.359
248307395	chr1:248307395:A:T	1.04892e-30	-2.2028	-0.835978
248307397	chr1:248307397:G:A	5.9397e-30	-6.80511e-10	-1.30487
248307460	chr1:248307460:G:A	8.20279e-31	-2.45424	-0.830404
248307646	chr1:248307646:G:A	5.94358e-30	-6.80511e-10	-1.30422
248307668	chr1:248307668:A:G	5.94195e-30	-6.80511e-10	-1.3045
248307682	chr1:248307682:T:A	6.36757e-31	-2.17854	-1.35936
248307684	chr1:248307684:A:G	5.91337e-30	-6.80511e-10	-1.30932
248307731	chr1:248307731:A:G	1.25939e-30	-2.20566	-0.650246
248307761	chr1:248307761:A:C	5.9167e-30	-6.80511e-10	-1.30875
248307797	chr1:248307797:A:G	5.9231e-30	-6.80511e-10	-1.30767
248307815	chr1:248307815:C:T	5.91451e-30	-6.80511e-10	-1.30912
248307872	chr1:248307872:A:G	1.21667e-30	-2.2086	-0.681815
248307920	chr1:248307920:G:A	1.27073e-30	-2.1698	-0.677137
248308048	chr1:248308048:T:C	5.91677e-30	-6.80511e-10	-1.30874
248308128	chr1:248308128:G:T	5.92878e-30	-6.80511e-10	-1.30672
248308165	chr1:248308165:C:A	1.35032e-30	-2.15194	-0.634258
248308219	chr1:248308219:G:T	5.93517e-30	-6.80511e-10	-1.30564
248308369	chr1:248308369:C:T	5.87619e-30	-6.80511e-10	-1.31562
248308410	chr1:248308410:T:C	1.21785e-30	-2.13384	-0.755605
248308774	chr1:248308774:C:T	7.96958e-31	-2.23216	-1.08133
248308837	chr1:248308837:A:C	1.60023e-29	-6.80511e-10	-0.313798
248308909	chr1:248308909:C:T	7.23626e-31	-2.26025	-1.14976
248309102	chr1:248309102:T:C	3.84438e-30	-1.73992	-3.54985e-10
248309120	chr1:248309120:T:C	7.82386e-31	-2.22507	-1.10687
248309206	chr1:248309206:T:A	7.66582e-31	-2.24203	-1.11032
248309291	chr1:248309291:C:T	6.914e-31	-2.45368	-1.00189
248309416	chr1:248309416:C:T	5.64067e-30	-6.80511e-10	-1.35653
248309438	chr1:248309438:A:G	1.39229e-29	-6.80511e-10	-0.453
248309514	chr1:248309514:A:G	6.96632e-31	-2.29015	-1.15788
248309693	chr1:248309693:T:C	5.62596e-30	-6.80511e-10	-1.35914
248309836	chr1:248309836:G:A	7.03709e-30	-6.80511e-10	-1.13534
248310000	chr1:248310000:G:T	1.12545e-29	-6.80511e-10	-0.665768
248310119	chr1:248310119:C:T	7.15695e-31	-2.26518	-1.15585
248310204	chr1:248310204:T:C	7.19774e-31	-2.2537	-1.16165
248310232	chr1:248310232:A:G	8.02604e-31	-2.2163	-1.09013
248310380	chr1:248310380:C:T	5.68597e-31	-2.34621	-1.3049
248310390	chr1:248310390:T:A	7.80051e-31	-2.23316	-1.10177
248310908	chr1:248310908:G:A	8.10307e-31	-2.22791	-1.06896
248311029	chr1:248311029:C:T	7.92645e-31	-2.22762	-1.0913
248311193	chr1:248311193:A:G	6.39515e-31	-2.17687	-1.35671
248311234	chr1:248311234:A:T	5.90942e-30	-6.80511e-10	-1.30998
248311242	chr1:248311242:T:C	6.52712e-31	-2.2664	-1.24675
248311301	chr1:248311301:G:A	1.09773e-30	-2.27575	-0.717537
248311308	chr1:248311308:A:C	5.85276e-30	-6.80511e-10	-1.31962
248311369	chr1:248311369:T:C	7.70106e-31	-2.25286	-1.0949
248311423	chr1:248311423:A:C	6.09104e-30	-6.80511e-10	-1.27971
248311543	chr1:248311543:G:C	8.16481e-31	-2.22201	-1.06728
248311557	chr1:248311557:T:C	5.65825e-30	-6.80511e-10	-1.35342
248311670	chr1:248311670:T:A	7.98135e-31	-2.22696	-1.08505
248311691	chr1:248311691:G:C	7.62826e-31	-2.24347	-1.11379
248311733	chr1:248311733:A:G	7.16534e-31	-2.2618	-1.15806
248311763	chr1:248311763:G:T	5.90705e-30	-6.80511e-10	-1.31039
248311785	chr1:248311785:G:A	1.0691e-30	-2.28127	-0.738452
248311825	chr1:248311825:A:G	7.31811e-31	-2.2442	-1.15456
248312101	chr1:248312101:C:G	6.92644e-31	-2.2626	-1.19117
248312301	chr1:248312301:G:A	5.88351e-30	-6.80511e-10	-1.31438
248312389	chr1:248312389:C:G	7.86658e-31	-2.235	-1.09149
248312418	chr1:248312418:A:G	7.28826e-31	-2.26351	-1.13934
248312450	chr1:248312450:T:C	5.62247e-30	-6.80511e-10	-1.35976
248312496	chr1:248312496:A:G	7.51496e-31	-2.25613	-1.11609
248312599	chr1:248312599:C:CCTT	6.92149e-31	-2.26754	-1.18695
248312786	chr1:248312786:G:A	7.70825e-31	-2.22729	-1.11954
248312793	chr1:248312793:T:C	7.04314e-30	-6.80511e-10	-1.13448
248312797	chr1:248312797:C:G	7.1636e-31	-2.27363	-1.14647
248312856	chr1:248312856:C:A	7.72576e-31	-2.24818	-1.09638
248312894	chr1:248312894:A:T	7.78375e-31	-2.23623	-1.10085
248313086	chr1:248313086:T:G	6.48823e-30	-6.80511e-10	-1.21654
248313108	chr1:248313108:A:C	5.62396e-30	-6.80511e-10	-1.3595
248313121	chr1:248313121:A:C	9.64259e-30	-6.80511e-10	-0.820343
248313221	chr1:248313221:C:T	5.86627e-30	-6.80511e-10	-1.31731
248313227	chr1:248313227:A:G	1.38946e-30	-1.40259	-1.35503
248313310	chr1:248313310:G:C	5.6227e-30	-6.80511e-10	-1.35972
248313315	chr1:248313315:C:T	7.9306e-31	-2.22892	-1.08947
248313411	chr1:248313411:A:G	7.03421e-30	-6.80511e-10	-1.13575
248313502	chr1:248313502:G:A	7.92622e-31	-2.22992	-1.08902
248313667	chr1:248313667:T:C	7.7493e-31	-2.119	-1.22251
248313690	chr1:248313690:T:C	6.71236e-30	-6.80511e-10	-1.18258
248313953	chr1:248313953:T:C	7.12751e-31	-2.26395	-1.1612
248313954	chr1:248313954:G:A	7.60985e-31	-2.2309	-1.12878
248313959	chr1:248313959:T:A	2.30456e-30	-2.25164	-3.54985e-10
248313965	chr1:248313965:T:C	7.49543e-31	-2.14899	-1.22584
248313995	chr1:248313995:T:C	7.9121e-31	-2.22854	-1.09218
248314147	chr1:248314147:A:C	1.80176e-29	-6.80511e-10	-0.195186
248314233	chr1:248314233:G:T	1.49695e-30	-1.32343	-1.35968
248314300	chr1:248314300:T:C	7.04166e-30	-6.80511e-10	-1.13469
248314305	chr1:248314305:CT:C	5.63811e-30	-6.80511e-10	-1.35698
248314339	chr1:248314339:C:T	7.85072e-31	-2.22717	-1.10134
248314399	chr1:248314399:G:C	1.51142e-29	-6.80511e-10	-0.370899
248314433	chr1:248314433:C:G	5.96058e-30	-6.80511e-10	-1.30137
248314456	chr1:248314456:T:C	1.12949e-29	-6.80511e-10	-0.662186
248314761	chr1:248314761:C:T	6.30544e-30	-6.80511e-10	-1.24512
248315152	chr1:248315152:C:A	5.93386e-30	-6.80511e-10	-1.30586
248315257	chr1:248315257:T:G	5.78654e-30	-6.80511e-10	-1.331
248315366	chr1:248315366:G:A	5.98578e-30	-6.80511e-10	-1.29715
248315714	chr1:248315714:C:G	5.63515e-30	-6.80511e-10	-1.35751
248315759	chr1:248315759:C:T	6.62077e-31	-2.14969	-1.34921
248315864	chr1:248315864:G:A	5.98137e-30	-6.80511e-10	-1.29788
248315875	chr1:248315875:T:C	1.05464e-30	-2.28031	-0.753019
248315980	chr1:248315980:G:A	1.14366e-30	-2.09399	-0.858308
248316217	chr1:248316217:G:A	5.99273e-30	-6.80511e-10	-1.29599
248316228	chr1:248316228:A:G	7.28692e-31	-2.25652	-1.14651
248316230	chr1:248316230:G:A	6.60232e-31	-2.26391	-1.23778
248316260	chr1:248316260:C:T	7.82863e-31	-2.13506	-1.19627
248316306	chr1:248316306:G:C	8.02486e-31	-2.23355	-1.07303
248316583	chr1:248316583:C:G	5.66658e-30	-6.80511e-10	-1.35195
248316634	chr1:248316634:G:T	1.71644e-29	-6.80511e-10	-0.243692
248316658	chr1:248316658:A:G	8.01814e-31	-2.23553	-1.07188
248316693	chr1:248316693:A:G	5.72545e-31	-2.32921	-1.31498
248316894	chr1:248316894:C:T	5.88636e-31	-2.33814	-1.27834
248316984	chr1:248316984:G:A	5.87934e-30	-6.80511e-10	-1.31509
248317035	chr1:248317035:T:A	7.22711e-31	-2.26601	-1.14527
248317063	chr1:248317063:G:A	6.06832e-30	-6.80511e-10	-1.28345
248317107	chr1:248317107:G:T	1.15431e-29	-6.80511e-10	-0.640442
248317154	chr1:248317154:G:A	7.06596e-30	-6.80511e-10	-1.13124
248317194	chr1:248317194:T:A	6.60067e-31	-2.26499	-1.23696
248317466	chr1:248317466:C:T	7.19212e-31	-2.26474	-1.15139
248317951	chr1:248317951:A:G	7.92537e-31	-2.12833	-1.19072
248318121	chr1:248318121:C:T	7.74454e-31	-2.26502	-1.07711
248318249	chr1:248318249:T:C	6.51386e-31	-2.16108	-1.3541
248318359	chr1:248318359:C:G	1.14607e-30	-2.28962	-0.660582
248318650	chr1:248318650:T:C	7.93143e-31	-2.26431	-1.05398
248318714	chr1:248318714:C:T	8.56619e-31	-2.24697	-0.994321
248318716	chr1:248318716:G:A	7.72279e-31	-2.26824	-1.0767
248318733	chr1:248318733:G:A	5.66096e-30	-6.80511e-10	-1.35294
248318751	chr1:248318751:C:T	7.72484e-31	-2.28657	-1.05811
248319030	chr1:248319030:T:C	6.04852e-30	-6.80511e-10	-1.28672
248319071	chr1:248319071:G:T	5.74058e-30	-6.80511e-10	-1.33897
248319207	chr1:248319207:A:G	5.98064e-30	-6.80511e-10	-1.298
248319454	chr1:248319454:C:T	8.90094e-31	-2.2566	-0.946356
248319480	chr1:248319480:A:G	5.66834e-30	-6.80511e-10	-1.35164
248319532	chr1:248319532:C:A	8.24847e-31	-2.12591	-1.15318
248319549	chr1:248319549:G:A	8.69765e-31	-2.25553	-0.970534
248319616	chr1:248319616:T:G	5.91692e-30	-6.80511e-10	-1.30872
248319634	chr1:248319634:A:G	5.62934e-30	-6.80511e-10	-1.35854
248319706	chr1:248319706:T:A	5.66287e-30	-6.80511e-10	-1.3526
248319802	chr1:248319802:C:T	5.6591e-30	-6.80511e-10	-1.35327
248319823	chr1:248319823:A:T	5.6631e-30	-6.80511e-10	-1.35256
248320132	chr1:248320132:A:C	7.14581e-30	-6.80511e-10	-1.12001
248320188	chr1:248320188:G:A	1.59243e-30	-1.28406	-1.33721
248320214	chr1:248320214:C:T	1.64183e-29	-6.80511e-10	-0.288135
248320250	chr1:248320250:T:C	8.34465e-30	-6.80511e-10	-0.964913
248320272	chr1:248320272:C:G	7.90493e-31	-2.454	-0.867634
248320296	chr1:248320296:G:A	8.67049e-31	-2.26386	-0.965335
248320415	chr1:248320415:C:T	6.09853e-30	-6.80511e-10	-1.27848
248320601	chr1:248320601:C:T	5.64684e-30	-6.80511e-10	-1.35544
248320673	chr1:248320673:G:A	7.45313e-31	-2.15552	-1.22496
248320746	chr1:248320746:C:T	5.74408e-30	-6.80511e-10	-1.33836
248320917	chr1:248320917:A:T	5.91662e-30	-6.80511e-10	-1.30877
248320934	chr1:248320934:C:T	5.66947e-30	-6.80511e-10	-1.35144
248321399	chr1:248321399:A:T	8.00825e-31	-2.27279	-1.03585
248321679	chr1:248321679:C:A	5.62494e-30	-6.80511e-10	-1.35932
248321766	chr1:248321766:A:T	5.92485e-30	-6.80511e-10	-1.30738
248321969	chr1:248321969:C:T	5.9112e-30	-6.80511e-10	-1.30968
248322174	chr1:248322174:C:T	6.05061e-30	-6.80511e-10	-1.28637
248322196	chr1:248322196:C:T	8.04544e-31	-2.23415	-1.06986
248322384	chr1:248322384:C:T	5.6897e-30	-6.80511e-10	-1.34787
248322385	chr1:248322385:G:A	1.90263e-29	-6.80511e-10	-0.140712
248322546	chr1:248322546:T:C	7.86784e-31	-2.27513	-1.0512
248322604	chr1:248322604:G:A	5.66179e-30	-6.80511e-10	-1.35279
248322629	chr1:248322629:C:T	7.58295e-31	-2.15633	-1.20688
248322767	chr1:248322767:G:T	5.69247e-30	-6.80511e-10	-1.34739
248322849	chr1:248322849:T:C	8.38785e-31	-2.252	-1.01033
248323173	chr1:248323173:A:G	7.83455e-31	-2.26663	-1.06394
248323214	chr1:248323214:G:A	6.20928e-30	-6.80511e-10	-1.26049
248323420	chr1:248323420:T:C	5.97075e-30	-6.80511e-10	-1.29966
248323527	chr1:248323527:A:G	5.90659e-30	-6.80511e-10	-1.31046
248323560	chr1:248323560:T:A	6.119e-30	-6.80511e-10	-1.27513
248323562	chr1:248323562:A:G	6.40965e-30	-6.80511e-10	-1.22873
248323593	chr1:248323593:G:T	7.81061e-31	-2.27582	-1.05782
248323714	chr1:248323714:C:T	1.5243e-30	-1.30521	-1.35979
248323756	chr1:248323756:G:C	8.11055e-30	-6.80511e-10	-0.993366
248323884	chr1:248323884:C:G	5.96685e-30	-6.80511e-10	-1.30031
248323998	chr1:248323998:C:T	6.80226e-31	-2.45416	-1.01771
248324141	chr1:248324141:A:C	7.32145e-30	-6.80511e-10	-1.09572
248324336	chr1:248324336:A:G	8.68018e-31	-2.24822	-0.979851
248324462	chr1:248324462:G:A	5.92161e-30	-6.80511e-10	-1.30793
248324466	chr1:248324466:A:G	8.46365e-31	-2.23908	-1.01426
248324512	chr1:248324512:A:G	6.38662e-30	-6.80511e-10	-1.23233
248324826	chr1:248324826:TTACA:T	8.4857e-31	-2.25196	-0.998778
248324855	chr1:248324855:A:G	8.26578e-31	-2.26261	-1.01438
248325085	chr1:248325085:T:G	8.30183e-31	-2.2607	-1.01194
248325114	chr1:248325114:C:A	5.91449e-30	-6.80511e-10	-1.30913
248325185	chr1:248325185:A:G	6.96552e-30	-6.80511e-10	-1.14556
248325438	chr1:248325438:A:C	9.55019e-30	-0.829972	-3.54985e-10
248325686	chr1:248325686:T:C	7.70782e-31	-2.13097	-1.21591
248325826	chr1:248325826:G:T	7.70876e-31	-2.27695	-1.06981
248326381	chr1:248326381:G:A	5.62693e-30	-6.80511e-10	-1.35897
248326441	chr1:248326441:T:C	5.64141e-30	-6.80511e-10	-1.3564
248326678	chr1:248326678:C:T	7.17375e-31	-2.45291	-0.965776
248326692	chr1:248326692:G:A	7.81581e-31	-2.27837	-1.0546
248326783	chr1:248326783:G:A	7.84402e-31	-2.25423	-1.07513
248326845	chr1:248326845:C:T	5.87925e-31	-2.36966	-1.24803
248327252	chr1:248327252:A:G	5.67216e-30	-6.80511e-10	-1.35096
248327341	chr1:248327341:T:C	5.89428e-30	-6.80511e-10	-1.31255
248327638	chr1:248327638:A:AG	7.73565e-31	-2.28101	-1.06226
248327729	chr1:248327729:T:C	2.25017e-29	-6.80511e-10	0.0270572
248327940	chr1:248327940:C:T	6.46768e-30	-6.80511e-10	-1.21972
248328231	chr1:248328231:G:C	4.39115e-30	-1.60694	-3.54985e-10
248328251	chr1:248328251:C:T	7.12108e-30	-6.80511e-10	-1.12347
248328287	chr1:248328287:T:C	7.0596e-30	-6.80511e-10	-1.13214
248328896	chr1:248328896:A:G	7.11453e-31	-2.11788	-1.3091
248328972	chr1:248328972:G:A	6.5228e-31	-2.15843	-1.35538
248329182	chr1:248329182:A:G	8.39703e-30	-6.80511e-10	-0.958655
248329279	chr1:248329279:G:A	8.11356e-31	-2.26298	-1.0326
248329532	chr1:248329532:A:T	5.91695e-30	-6.80511e-10	-1.30871
248329744	chr1:248329744:TTGGGGCTTGG:T	7.5798e-31	-2.26962	-1.09401
248329953	chr1:248329953:G:A	1.12453e-29	-6.80511e-10	-0.666586
248330000	chr1:248330000:A:G	5.96786e-30	-6.80511e-10	-1.30014
248330017	chr1:248330017:A:G	7.76085e-31	-2.25186	-1.08817
248330209	chr1:248330209:T:C	6.52846e-31	-2.29768	-1.21526
248330531	chr1:248330531:T:C	7.86967e-31	-2.26196	-1.06415
248330654	chr1:248330654:C:G	6.58077e-31	-2.1477	-1.35727
248330808	chr1:248330808:T:C	5.64256e-30	-6.80511e-10	-1.3562
248330929	chr1:248330929:G:C	7.04075e-30	-6.80511e-10	-1.13482
248331168	chr1:248331168:G:T	5.6551e-30	-6.80511e-10	-1.35397
248331994	chr1:248331994:G:A	1.88484e-30	-2.45269	-3.54985e-10
248332286	chr1:248332286:G:A	7.77777e-31	-2.1174	-1.22044
248332311	chr1:248332311:A:G	6.75695e-31	-2.12337	-1.35518
248332404	chr1:248332404:T:G	5.65573e-30	-6.80511e-10	-1.35386
248332520	chr1:248332520:C:T	6.03936e-30	-6.80511e-10	-1.28823
248332587	chr1:248332587:C:T	5.86368e-30	-6.80511e-10	-1.31775
248332716	chr1:248332716:A:G	1.07324e-29	-6.80511e-10	-0.713267
248332935	chr1:248332935:C:A	6.48015e-31	-2.36968	-1.15069
248333204	chr1:248333204:C:T	7.89247e-31	-1.98879	-1.33442
248333228	chr1:248333228:C:G	7.82712e-31	-2.11893	-1.21259
248333496	chr1:248333496:T:C	1.29287e-30	-1.49349	-1.33617
248333551	chr1:248333551:T:C	8.5372e-30	-6.80511e-10	-0.9421
248333561	chr1:248333561:A:G	7.81085e-31	-2.11796	-1.21564
248333724	chr1:248333724:T:C	6.13687e-31	-2.37306	-1.20174
248334117	chr1:248334117:C:T	6.19751e-31	-2.37597	-1.189
248334305	chr1:248334305:G:A	5.66001e-30	-6.80511e-10	-1.35311
248334448	chr1:248334448:T:C	6.23919e-31	-2.38778	-1.17049
248334592	chr1:248334592:T:C	1.07668e-29	-6.80511e-10	-0.710063
248334725	chr1:248334725:T:C	2.17558e-30	-2.30924	-3.54985e-10
248334786	chr1:248334786:T:C	6.15334e-31	-2.38893	-1.18319
248334857	chr1:248334857:G:A	7.40487e-31	-2.45248	-0.934498
248335049	chr1:248335049:C:G	5.68952e-30	-6.80511e-10	-1.34791
248335133	chr1:248335133:T:C	1.35523e-30	-1.44179	-1.34077
248335410	chr1:248335410:T:A	5.27817e-31	-2.38491	-1.34063
248335634	chr1:248335634:T:C	6.6079e-30	-6.80511e-10	-1.19827
248335843	chr1:248335843:A:G	6.81556e-31	-2.11093	-1.35898
248335927	chr1:248335927:A:G	8.93354e-30	-6.80511e-10	-0.89672
248335929	chr1:248335929:C:T	6.55737e-30	-6.80511e-10	-1.20594
248336002	chr1:248336002:A:G	6.59778e-31	-2.16023	-1.34215
248336034	chr1:248336034:G:A	6.23838e-30	-6.80511e-10	-1.25581
248336086	chr1:248336086:T:C	1.51585e-29	-6.80511e-10	-0.367968
248336198	chr1:248336198:T:C	5.63519e-30	-6.80511e-10	-1.3575
248336286	chr1:248336286:G:A	5.07282e-31	-2.41217	-1.35305
248336374	chr1:248336374:G:A	6.95643e-31	-2.09094	-1.35851
248336446	chr1:248336446:G:T	5.22158e-31	-2.38846	-1.34786
248336712	chr1:248336712:T:C	5.6998e-30	-6.80511e-10	-1.3461
248336720	chr1:248336720:C:G	9.85748e-30	-6.80511e-10	-0.798302
248336830	chr1:248336830:A:G	1.92463e-30	-2.4318	-3.54985e-10
248336945	chr1:248336945:T:G	5.32475e-31	-2.35717	-1.35958
248337002	chr1:248337002:C:T	9.74624e-30	-6.80511e-10	-0.809651
248337013	chr1:248337013:C:T	5.84762e-31	-2.34872	-1.27437
248337014	chr1:248337014:A:G	5.85533e-31	-2.34869	-1.27308
248337019	chr1:248337019:G:A	5.81952e-31	-2.35238	-1.27552
248337043	chr1:248337043:A:G	5.19443e-31	-2.38185	-1.35968
248337152	chr1:248337152:C:T	5.1848e-31	-2.38364	-1.35975
248337174	chr1:248337174:A:C	2.14464e-29	-6.80511e-10	-0.0209765
248337388	chr1:248337388:T:C	5.30663e-31	-2.3623	-1.35786
248337399	chr1:248337399:G:A	8.32083e-31	-2.4515	-0.818852
248337761	chr1:248337761:G:C	6.68606e-31	-2.12952	-1.35958
248337877	chr1:248337877:A:G	1.43988e-30	-1.40684	-1.31513
248338203	chr1:248338203:G:A	5.65999e-30	-6.80511e-10	-1.35311
248338353	chr1:248338353:G:T	4.98933e-31	-2.45012	-1.33169
248338586	chr1:248338586:G:A	1.00867e-29	-6.80511e-10	-0.775315
248338594	chr1:248338594:T:C	1.16507e-29	-6.80511e-10	-0.63117
248338609	chr1:248338609:C:A	2.6274e-30	-1.78399	-0.336551
248338659	chr1:248338659:T:C	2.17779e-30	-1.97595	-0.332274
248338673	chr1:248338673:A:G	5.73419e-30	-6.80511e-10	-1.34009
248338676	chr1:248338676:G:T	1.36805e-29	-6.80511e-10	-0.470564
248338691	chr1:248338691:A:G	2.00907e-30	-1.05326	-1.3356
248338706	chr1:248338706:T:C	6.77449e-31	-2.40165	-1.0743
248338724	chr1:248338724:G:C	1.39201e-30	-1.43919	-1.31659
248338743	chr1:248338743:C:G	6.58876e-31	-2.21173	-1.29202
248338766	chr1:248338766:T:C	1.38782e-29	-6.80511e-10	-0.456211
248338917	chr1:248338917:A:G	6.89703e-30	-6.80511e-10	-1.15544
248338953	chr1:248338953:T:C	5.1641e-31	-2.41612	-1.33127
248339007	chr1:248339007:G:A	8.94426e-31	-2.23666	-0.961442
248339010	chr1:248339010:G:A	6.77654e-31	-2.45402	-1.02163
248339152	chr1:248339152:C:T	6.51893e-30	-6.80511e-10	-1.21182
248339192	chr1:248339192:C:T	6.69055e-31	-2.44504	-1.04338
248339202	chr1:248339202:A:C	9.23987e-30	-6.80511e-10	-0.863005
248339262	chr1:248339262:G:A	5.18727e-31	-2.41803	-1.32488
248339267	chr1:248339267:C:T	5.53012e-31	-2.35913	-1.31978
248339302	chr1:248339302:C:T	5.94445e-30	-6.80511e-10	-1.30408
248339349	chr1:248339349:T:C	2.79638e-30	-1.06437	-0.99384
248339404	chr1:248339404:G:A	2.01515e-30	-1.9247	-0.461135
248339467	chr1:248339467:T:C	5.91775e-31	-2.28355	-1.32761
248339611	chr1:248339611:T:C	6.15419e-30	-6.80511e-10	-1.2694
248339645	chr1:248339645:A:G	5.11119e-31	-2.41093	-1.34676
248339651	chr1:248339651:G:A	4.86384e-31	-2.45435	-1.35294
248339666	chr1:248339666:C:T	4.95524e-31	-2.43919	-1.34948
248339674	chr1:248339674:A:G	4.9444e-31	-2.43332	-1.35754
248339689	chr1:248339689:A:G	4.93022e-31	-2.43609	-1.35765
248339838	chr1:248339838:T:G	1.44439e-30	-1.45683	-1.26202
248339879	chr1:248339879:C:T	6.25655e-31	-2.45329	-1.1022
248340348	chr1:248340348:A:T	5.62302e-30	-6.80511e-10	-1.35966
248340381	chr1:248340381:G:A	7.32006e-30	-6.80511e-10	-1.09591
248340488	chr1:248340488:G:A	1.38271e-30	-1.42396	-1.33852
248340547	chr1:248340547:C:T	5.63384e-30	-6.80511e-10	-1.35774
248340636	chr1:248340636:CAGG:C	5.62596e-30	-6.80511e-10	-1.35914
248340828	chr1:248340828:A:G	6.23243e-31	-2.41966	-1.13969
248341001	chr1:248341001:C:A	2.00322e-30	-1.04472	-1.34706
248341058	chr1:248341058:GCAGGTGA:G	7.38123e-30	-6.80511e-10	-1.08759
248341592	chr1:248341592:C:A	5.64002e-30	-6.80511e-10	-1.35664
248341634	chr1:248341634:T:C	6.88703e-31	-2.41172	-1.04776
248341753	chr1:248341753:C:T	1.87116e-30	-1.10736	-1.35261
248341760	chr1:248341760:G:A	1.8372e-30	-1.12428	-1.35401
248341963	chr1:248341963:G:A	6.44655e-31	-2.41284	-1.11273
248342025	chr1:248342025:A:T	6.38436e-31	-2.41239	-1.12287
248342164	chr1:248342164:C:T	6.09809e-31	-2.45393	-1.12722
248342280	chr1:248342280:G:A	1.40895e-30	-1.78687	-0.956821
248342345	chr1:248342345:A:T	5.62289e-30	-6.80511e-10	-1.35969
248342726	chr1:248342726:T:G	1.30031e-30	-1.77718	-1.04675
248343138	chr1:248343138:C:G	7.57065e-30	-6.80511e-10	-1.06225
248343260	chr1:248343260:A:G	6.33047e-31	-2.42556	-1.11818
248343579	chr1:248343579:C:T	1.33989e-30	-1.79396	-0.999989
248343792	chr1:248343792:A:G	1.7909e-30	-1.14957	-1.35424
248344887	chr1:248344887:T:C	2.33436e-30	-2.23879	-3.54985e-10
248345157	chr1:248345157:A:G	1.31773e-30	-1.45128	-1.35935
248345439	chr1:248345439:G:A	7.03847e-31	-2.2866	-1.15113
248345843	chr1:248345843:T:C	5.64723e-30	-6.80511e-10	-1.35537
248345880	chr1:248345880:G:A	1.13528e-30	-1.78131	-1.17835
248346061	chr1:248346061:C:T	1.09061e-30	-1.84452	-1.15528
248346193	chr1:248346193:T:C	1.11347e-30	-1.81894	-1.16011
248346305	chr1:248346305:T:C	6.77044e-31	-2.44733	-1.02923
248346312	chr1:248346312:G:T	6.70967e-31	-2.44955	-1.03602
248346400	chr1:248346400:A:C	5.69501e-30	-6.80511e-10	-1.34694
248346678	chr1:248346678:C:G	5.50541e-31	-2.43223	-1.25115
248346754	chr1:248346754:A:C	6.05748e-30	-6.80511e-10	-1.28524
248346800	chr1:248346800:T:A	6.863e-31	-2.44792	-1.01506
248346811	chr1:248346811:T:G	5.92522e-30	-6.80511e-10	-1.30732
248346984	chr1:248346984:C:T	1.26849e-29	-6.80511e-10	-0.546121
248347254	chr1:248347254:T:C	5.41814e-31	-2.43356	-1.2658
248348073	chr1:248348073:T:C	6.68625e-31	-2.44806	-1.04101
248348121	chr1:248348121:C:G	6.01476e-30	-6.80511e-10	-1.29232
248348322	chr1:248348322:C:G	1.17204e-30	-1.75804	-1.16975
248348372	chr1:248348372:G:A	6.62529e-31	-2.45191	-1.04632
248348457	chr1:248348457:ATATT:A	5.74944e-30	-6.80511e-10	-1.33743
248348470	chr1:248348470:A:G	6.05058e-30	-6.80511e-10	-1.28638
248348560	chr1:248348560:A:C	6.33236e-30	-6.80511e-10	-1.24086
248348688	chr1:248348688:G:A	7.06636e-30	-6.80511e-10	-1.13119
248348750	chr1:248348750:C:G	2.34233e-30	-2.23539	-3.54985e-10
248348762	chr1:248348762:T:G	6.62714e-31	-2.45067	-1.04727
248348792	chr1:248348792:C:T	6.6849e-31	-2.45192	-1.03735
248349335	chr1:248349335:C:T	6.97917e-31	-2.4517	-0.994488
248349447	chr1:248349447:G:A	7.08328e-31	-2.45218	-0.979203
248349465	chr1:248349465:G:T	7.03721e-31	-2.45178	-0.986123
248349688	chr1:248349688:G:T	5.90179e-30	-6.80511e-10	-1.31128
248349721	chr1:248349721:G:A	6.81423e-31	-2.45321	-1.01689
248349786	chr1:248349786:G:C	7.04713e-31	-2.45232	-0.984179
248349889	chr1:248349889:A:T	7.05314e-31	-2.44947	-0.986176
248350016	chr1:248350016:T:C	6.74646e-31	-2.45246	-1.02764
248350046	chr1:248350046:CA:C	6.8348e-31	-2.45367	-1.01342
248350095	chr1:248350095:G:T	1.18927e-30	-1.96805	-0.94514
248350348	chr1:248350348:G:A	6.64256e-31	-2.45265	-1.04297
248350460	chr1:248350460:G:C	7.20138e-31	-2.45151	-0.963334
248350632	chr1:248350632:G:A	7.36626e-31	-2.4391	-0.953105
248350943	chr1:248350943:C:A	6.60114e-31	-2.42366	-1.07822
248350946	chr1:248350946:C:T	6.58458e-31	-2.42829	-1.0761
248351048	chr1:248351048:A:G	6.52921e-31	-2.42355	-1.08928
248351087	chr1:248351087:G:A	6.47936e-31	-2.42827	-1.09223
248351307	chr1:248351307:T:G	6.39084e-31	-2.42483	-1.10942
248351372	chr1:248351372:C:T	6.04756e-31	-2.44476	-1.1447
248351444	chr1:248351444:T:C	5.72306e-30	-6.80511e-10	-1.34203
248351575	chr1:248351575:G:A	3.53953e-29	-6.80511e-10	0.480046
248351676	chr1:248351676:T:C	1.32025e-30	-1.63482	-1.17389
248351717	chr1:248351717:T:C	5.97993e-31	-2.4506	-1.15011
248351854	chr1:248351854:A:AC	5.91889e-31	-2.45041	-1.16056
248351883	chr1:248351883:A:T	8.88505e-30	-6.80511e-10	-0.902163
248351886	chr1:248351886:T:G	6.6382e-30	-6.80511e-10	-1.19369
248351892	chr1:248351892:T:C	5.92864e-31	-2.44829	-1.16104
248351941	chr1:248351941:G:T	1.30033e-29	-6.80511e-10	-0.521328
248352117	chr1:248352117:T:C	1.2836e-30	-1.64025	-1.19662
248352304	chr1:248352304:G:A	6.30975e-31	-2.44936	-1.09766
248352392	chr1:248352392:C:T	6.32476e-31	-2.44689	-1.09776
248352401	chr1:248352401:A:G	1.39628e-30	-1.61997	-1.13275
248352607	chr1:248352607:A:G	5.95687e-31	-2.45223	-1.15234
248352636	chr1:248352636:A:G	1.37477e-29	-6.80511e-10	-0.465658
248352721	chr1:248352721:A:C	1.8586e-30	-1.11115	-1.35556
248352812	chr1:248352812:G:A	6.17949e-31	-2.43382	-1.13407
248352850	chr1:248352850:A:G	6.11975e-31	-2.44706	-1.13054
248353012	chr1:248353012:C:T	3.02013e-30	-1.98123	-3.54985e-10
248353063	chr1:248353063:A:AACC	7.90417e-30	-6.80511e-10	-1.01914
248353166	chr1:248353166:T:C	1.61025e-30	-1.2522	-1.35794
248353362	chr1:248353362:T:C	5.62249e-30	-6.80511e-10	-1.35976
248353392	chr1:248353392:A:G	6.3663e-31	-2.4336	-1.1045
248353418	chr1:248353418:A:G	6.06321e-31	-2.45345	-1.13343
248353520	chr1:248353520:A:T	1.63525e-30	-1.24115	-1.35359
248353582	chr1:248353582:G:T	1.63191e-30	-1.24187	-1.35491
248353594	chr1:248353594:G:A	5.81025e-31	-2.45414	-1.17536
248353640	chr1:248353640:C:T	1.88413e-30	-2.45307	-3.54985e-10
248353693	chr1:248353693:T:G	1.13998e-29	-6.80511e-10	-0.65294
248353871	chr1:248353871:A:G	6.02495e-31	-2.45061	-1.1426
248353924	chr1:248353924:G:A	1.255e-29	-6.80511e-10	-0.556816
248354046	chr1:248354046:C:T	6.15614e-31	-2.45055	-1.12112
248354048	chr1:248354048:A:G	6.14284e-31	-2.44838	-1.12545
248354073	chr1:248354073:G:C	6.21613e-31	-2.44846	-1.11351
248354174	chr1:248354174:G:C	1.79616e-30	-1.14343	-1.35745
248354182	chr1:248354182:A:G	6.23421e-31	-2.44854	-1.11053
248354283	chr1:248354283:C:T	6.37346e-31	-2.4443	-1.09267
248354326	chr1:248354326:A:T	9.10524e-30	-6.80511e-10	-0.877683
248354711	chr1:248354711:C:T	9.6304e-30	-6.80511e-10	-0.821608
248354712	chr1:248354712:G:A	1.22057e-30	-1.54784	-1.33937
248354949	chr1:248354949:T:G	5.92487e-31	-2.45	-1.15996
248355070	chr1:248355070:T:C	2.02682e-30	-2.38006	-3.54985e-10
248355611	chr1:248355611:C:G	7.92001e-30	-6.80511e-10	-1.01714
248355782	chr1:248355782:GCAAGTATGCGCCACCACACC:G	6.34205e-30	-6.80511e-10	-1.23933
248355978	chr1:248355978:A:G	1.20867e-30	-2.41796	-0.47905
248356230	chr1:248356230:G:A	6.65577e-31	-2.41801	-1.07562
248356519	chr1:248356519:T:G	1.15871e-30	-1.77542	-1.16381
248356723	chr1:248356723:T:C	6.69347e-31	-2.36498	-1.12301
248356760	chr1:248356760:G:T	6.38481e-31	-2.43503	-1.10016
248356899	chr1:248356899:T:C	6.45252e-31	-2.37009	-1.15456
248357056	chr1:248357056:T:C	1.07194e-30	-1.84914	-1.16792
248357141	chr1:248357141:C:T	9.77e-30	-6.80511e-10	-0.807216
248357611	chr1:248357611:G:A	9.38727e-30	-6.80511e-10	-0.847178
248357968	chr1:248357968:G:A	1.37493e-29	-6.80511e-10	-0.465546
248357989	chr1:248357989:T:C	4.89903e-31	-2.44106	-1.35902
248358232	chr1:248358232:C:T	4.87833e-31	-2.44491	-1.3594
248358468	chr1:248358468:G:A	5.62282e-30	-6.80511e-10	-1.3597
248358633	chr1:248358633:A:G	5.24254e-31	-2.38467	-1.34765
248358717	chr1:248358717:T:C	7.65179e-30	-6.80511e-10	-1.05159
248358745	chr1:248358745:G:A	1.53348e-30	-1.402	-1.257
248358837	chr1:248358837:C:T	5.57071e-31	-2.33352	-1.33807
248359169	chr1:248359169:C:T	1.38096e-29	-6.80511e-10	-0.461168
248359273	chr1:248359273:TTAGA:T	2.50021e-30	-1.38875	-0.781405
248359315	chr1:248359315:G:T	5.71883e-30	-6.80511e-10	-1.34277
248359334	chr1:248359334:C:T	5.51972e-31	-2.39891	-1.28188
248359369	chr1:248359369:A:G	5.6644e-30	-6.80511e-10	-1.35233
248359378	chr1:248359378:A:T	5.69201e-31	-2.31588	-1.33418
248359509	chr1:248359509:AAAAG:A	5.71702e-31	-2.31253	-1.33314
248359594	chr1:248359594:G:A	2.62378e-30	-1.35087	-0.771051
248359830	chr1:248359830:T:G	6.81741e-30	-6.80511e-10	-1.16705
248359921	chr1:248359921:C:T	5.77024e-31	-2.29211	-1.34429
248360279	chr1:248360279:A:T	6.15366e-31	-2.2227	-1.34938
248360341	chr1:248360341:C:T	5.67428e-30	-6.80511e-10	-1.35059
248360480	chr1:248360480:A:G	4.73156e-30	-1.53228	-3.54985e-10
248360558	chr1:248360558:T:C	5.55891e-31	-2.39058	-1.28314
248360581	chr1:248360581:A:T	7.45869e-30	-6.80511e-10	-1.07715
248360738	chr1:248360738:T:G	5.61431e-31	-2.41247	-1.25133
248360960	chr1:248360960:G:A	5.82919e-31	-2.30477	-1.32147
248361183	chr1:248361183:G:T	6.50322e-30	-6.80511e-10	-1.21423
248361490	chr1:248361490:T:C	6.63147e-30	-6.80511e-10	-1.19471
248361635	chr1:248361635:ATGGGACTCTTCAGACAATCCAAACATCCAATGGCCAATATCACCTGGATGGCCAACCACACTGGATGGTCGGATTTCATCCTGT:A	1.88436e-30	-1.09585	-1.35709
248361655	chr1:248361655:C:T	5.62783e-30	-6.80511e-10	-1.35881
248361672	chr1:248361672:A:G	1.0795e-29	-6.80511e-10	-0.707449
248361751	chr1:248361751:A:T	1.56668e-30	-1.69203	-0.94555
248361758	chr1:248361758:T:A	1.96762e-30	-1.49098	-0.918729
248361769	chr1:248361769:T:C	1.54703e-30	-1.65514	-0.995061
248361784	chr1:248361784:G:A	6.52047e-30	-6.80511e-10	-1.21159
248361844	chr1:248361844:C:T	1.48898e-30	-1.59884	-1.0896
248361891	chr1:248361891:C:T	1.27461e-30	-1.49107	-1.35282
248361983	chr1:248361983:T:C	1.44751e-30	-1.67203	-1.04466
248362234	chr1:248362234:T:C	1.18187e-29	-6.80511e-10	-0.61685
248362355	chr1:248362355:G:A	1.64909e-30	-1.62502	-0.961291
248362442	chr1:248362442:A:G	5.87601e-30	-6.80511e-10	-1.31566
248362478	chr1:248362478:C:T	1.54963e-30	-1.61578	-1.03274
248362879	chr1:248362879:T:G	1.64038e-30	-1.60094	-0.990661
248362981	chr1:248362981:T:C	6.30756e-30	-6.80511e-10	-1.24478
248363021	chr1:248363021:C:T	2.38905e-30	-2.21564	-3.54985e-10
248363026	chr1:248363026:A:G	1.44036e-30	-1.36472	-1.35692
248363294	chr1:248363294:A:G	5.93207e-30	-6.80511e-10	-1.30616
248363391	chr1:248363391:A:C	1.50915e-30	-1.62599	-1.049
248363649	chr1:248363649:A:G	1.49382e-30	-1.67942	-1.00578
248363742	chr1:248363742:G:A	5.50722e-31	-2.42125	-1.2618
248363757	chr1:248363757:T:G	2.23821e-30	-1.61115	-0.669705
248363769	chr1:248363769:T:A	1.50242e-30	-1.63241	-1.04705
248364009	chr1:248364009:A:C	1.57899e-30	-1.61741	-1.01234
248364012	chr1:248364012:C:T	5.60636e-31	-2.32635	-1.33887
248364017	chr1:248364017:A:T	9.03606e-31	-2.30532	-0.88258
248364183	chr1:248364183:A:G	5.65409e-30	-6.80511e-10	-1.35415
248364187	chr1:248364187:G:A	1.55439e-30	-1.62449	-1.02096
248364347	chr1:248364347:T:A	8.46618e-31	-2.32991	-0.923132
248364490	chr1:248364490:G:T	1.12517e-29	-6.80511e-10	-0.666017
248364508	chr1:248364508:G:A	8.87396e-31	-2.29628	-0.909717
248364572	chr1:248364572:G:A	5.62314e-30	-6.80511e-10	-1.35964
248364577	chr1:248364577:T:C	1.57736e-30	-1.62512	-1.00566
248365136	chr1:248365136:A:G	1.56107e-30	-1.63302	-1.00814
248365151	chr1:248365151:G:A	1.54772e-30	-1.63923	-1.01052
248365535	chr1:248365535:C:A	1.59605e-30	-1.59533	-1.02367
248365679	chr1:248365679:C:T	1.50616e-30	-1.66506	-1.01191
248365837	chr1:248365837:A:G	1.88659e-30	-2.45176	-3.54985e-10
248365840	chr1:248365840:C:G	1.18029e-29	-6.80511e-10	-0.618189
248365901	chr1:248365901:T:C	1.37397e-30	-1.98022	-0.788614
248366370	chr1:248366370:C:T	1.46667e-29	-6.80511e-10	-0.400955
248366437	chr1:248366437:G:A	5.89756e-30	-6.80511e-10	-1.31199
248366557	chr1:248366557:G:A	5.13625e-31	-2.44092	-1.31188
248366586	chr1:248366586:C:T	5.74496e-30	-6.80511e-10	-1.33821
248366746	chr1:248366746:C:T	2.08952e-30	-1.17259	-1.17701
248366878	chr1:248366878:AC:A	5.77255e-30	-6.80511e-10	-1.33342
248366956	chr1:248366956:A:G	1.60219e-30	-1.78806	-0.827099
248367012	chr1:248367012:G:T	6.0823e-31	-2.26439	-1.31935
248367089	chr1:248367089:G:A	5.20181e-31	-2.43981	-1.3003
248367228	chr1:248367228:AAAAT:A	5.53428e-31	-2.32013	-1.35803
248367243	chr1:248367243:A:G	2.35637e-30	-2.22941	-3.54985e-10
248367266	chr1:248367266:A:T	5.91273e-30	-6.80511e-10	-1.30942
248367296	chr1:248367296:T:C	6.23858e-31	-2.44763	-1.11073
248367330	chr1:248367330:AT:A	4.88889e-31	-2.44252	-1.35963
248367360	chr1:248367360:C:T	7.06332e-31	-2.17941	-1.25479
248368231	chr1:248368231:CTT:C	2.42089e-30	-1.04251	-1.15988
248368246	chr1:248368246:C:T	2.29658e-30	-1.09448	-1.16063
248368603	chr1:248368603:T:A	6.18853e-31	-2.43847	-1.12795
248368633	chr1:248368633:T:C	5.67987e-30	-6.80511e-10	-1.3496
248368910	chr1:248368910:ACT:A	5.62343e-30	-6.80511e-10	-1.35959
248368989	chr1:248368989:T:A	6.17579e-31	-2.44092	-1.12757
248369219	chr1:248369219:T:C	1.44156e-30	-1.83163	-0.88918
248369370	chr1:248369370:C:T	1.42022e-30	-1.83857	-0.897151
248369466	chr1:248369466:G:C	5.956e-31	-2.28678	-1.31794
248369709	chr1:248369709:A:G	2.41029e-30	-1.04362	-1.16316
248369849	chr1:248369849:A:G	2.5277e-30	-0.988125	-1.1711
248369952	chr1:248369952:T:C	1.42596e-30	-1.83276	-0.898933
248369983	chr1:248369983:G:A	1.43704e-30	-1.83339	-0.890552
248369984	chr1:248369984:A:G	5.70002e-31	-2.44389	-1.20476
248370035	chr1:248370035:T:TA	5.95585e-31	-2.2828	-1.32194
248370060	chr1:248370060:TC:T	5.83896e-31	-2.29275	-1.33181
248370115	chr1:248370115:C:T	9.83814e-31	-1.84237	-1.26048
248370896	chr1:248370896:G:A	2.11455e-30	-2.33769	-3.54985e-10
248370936	chr1:248370936:T:G	1.45697e-30	-1.83404	-0.876135
248371057	chr1:248371057:T:C	1.71421e-29	-6.80511e-10	-0.244994
248371174	chr1:248371174:A:G	1.45561e-30	-1.82506	-0.886048
248371217	chr1:248371217:G:T	1.38642e-30	-1.84359	-0.916216
248371303	chr1:248371303:T:C	1.56813e-30	-1.89926	-0.737393
248371659	chr1:248371659:G:A	5.78899e-30	-6.80511e-10	-1.33057
248371877	chr1:248371877:C:T	1.37344e-30	-1.858	-0.911216
248371925	chr1:248371925:G:A	1.47448e-30	-1.81148	-0.886747
248371962	chr1:248371962:T:C	5.13713e-31	-2.45272	-1.29991
248372086	chr1:248372086:T:C	1.39612e-29	-6.80511e-10	-0.450252
248372091	chr1:248372091:C:G	1.24387e-30	-1.58262	-1.28569
248372316	chr1:248372316:G:C	5.62252e-30	-6.80511e-10	-1.35975
248372458	chr1:248372458:T:C	1.49105e-30	-1.82106	-0.86599
248372598	chr1:248372598:A:G	1.47569e-30	-1.82145	-0.875956
248372620	chr1:248372620:T:C	1.45377e-30	-1.82895	-0.883427
248373841	chr1:248373841:C:A	2.15617e-30	-1.50306	-0.815139
248373853	chr1:248373853:T:C	1.81689e-30	-1.59736	-0.892046
248373976	chr1:248373976:A:C	1.45652e-30	-1.44428	-1.2662
248373985	chr1:248373985:T:A	6.85773e-30	-6.80511e-10	-1.16116
248374320	chr1:248374320:C:G	1.44887e-30	-1.42539	-1.29036
248374418	chr1:248374418:C:T	1.37651e-30	-1.46145	-1.30553
248374438	chr1:248374438:A:G	7.18549e-30	-6.80511e-10	-1.11447
248374673	chr1:248374673:CTTGGAACTAACATTGACACAAACTA:C	1.43088e-30	-1.4363	-1.29194
248374756	chr1:248374756:T:C	6.3074e-30	-6.80511e-10	-1.24481
248374937	chr1:248374937:G:A	5.62512e-30	-6.80511e-10	-1.35929
248374962	chr1:248374962:T:C	1.46076e-30	-2.02295	-0.68463
248375042	chr1:248375042:T:G	2.08793e-30	-1.04065	-1.30971
248375086	chr1:248375086:G:A	2.13945e-30	-1.00717	-1.31881
248375108	chr1:248375108:A:G	1.88824e-30	-2.45089	-3.54985e-10
248375261	chr1:248375261:A:T	1.37379e-30	-1.46789	-1.30107
248375486	chr1:248375486:A:G	5.63025e-30	-6.80511e-10	-1.35838
248375793	chr1:248375793:A:G	9.73039e-31	-2.44777	-0.666093
248376419	chr1:248376419:T:C	6.61656e-31	-2.442	-1.05754
248376621	chr1:248376621:C:A	1.47028e-30	-1.38745	-1.31363
248376668	chr1:248376668:CTTTTA:C	1.33795e-30	-1.46215	-1.33325
248376689	chr1:248376689:G:A	3.47527e-30	-1.84086	-3.54985e-10
248376788	chr1:248376788:A:C	7.90534e-31	-2.17072	-1.15086
248377112	chr1:248377112:T:A	1.29451e-30	-2.4358	-0.392596
248377751	chr1:248377751:A:T	1.63925e-30	-1.77681	-0.815482
248378104	chr1:248378104:T:C	1.46681e-30	-1.38557	-1.31787
248378443	chr1:248378443:TTACCTC:T	1.31003e-30	-1.51239	-1.30409
248378485	chr1:248378485:T:C	1.31121e-30	-1.50427	-1.31131
248378504	chr1:248378504:C:T	1.24451e-30	-1.56184	-1.30595
248378564	chr1:248378564:C:T	1.15291e-30	-1.64403	-1.30021
248378566	chr1:248378566:G:A	6.90428e-30	-6.80511e-10	-1.15439
248379149	chr1:248379149:C:T	1.256e-30	-1.50846	-1.35014
248379309	chr1:248379309:G:C	5.91742e-30	-6.80511e-10	-1.30863
248379401	chr1:248379401:G:A	1.24228e-30	-1.55553	-1.31406
248379585	chr1:248379585:A:G	1.31293e-30	-1.50974	-1.30453
248379598	chr1:248379598:C:T	1.30266e-30	-1.50979	-1.31233
248379616	chr1:248379616:T:C	1.49787e-29	-6.80511e-10	-0.379903
248379932	chr1:248379932:T:G	1.34134e-30	-1.47916	-1.3137
248379964	chr1:248379964:G:A	1.44537e-30	-1.4142	-1.30397
248380501	chr1:248380501:T:G	8.15868e-31	-2.12245	-1.16758
248380532	chr1:248380532:A:G	1.29587e-30	-1.54438	-1.28297
248380901	chr1:248380901:A:G	1.55713e-30	-1.35249	-1.2912
248380905	chr1:248380905:C:T	6.88076e-31	-2.44982	-1.01057
248381041	chr1:248381041:T:C	1.3278e-30	-1.49228	-1.31073
248381092	chr1:248381092:C:T	1.38759e-30	-1.44184	-1.31713
248381151	chr1:248381151:G:C	6.8535e-31	-2.44747	-1.01689
248381216	chr1:248381216:A:G	1.27834e-30	-1.54726	-1.29371
248381381	chr1:248381381:G:C	8.5574e-30	-6.80511e-10	-0.939736
248381617	chr1:248381617:G:GTCTA	1.3913e-30	-1.45353	-1.30276
248381792	chr1:248381792:C:T	1.58177e-30	-1.80335	-0.824646
248381910	chr1:248381910:A:T	5.65728e-30	-6.80511e-10	-1.35359
248382063	chr1:248382063:A:C	5.97008e-31	-2.4407	-1.16166
248382354	chr1:248382354:C:A	6.26115e-31	-2.43734	-1.11741
248382471	chr1:248382471:A:G	5.07775e-31	-2.40517	-1.35908
248382491	chr1:248382491:T:C	1.88751e-30	-2.45127	-3.54985e-10
248382535	chr1:248382535:TC:T	2.14202e-30	-2.32479	-3.54985e-10
248382593	chr1:248382593:T:C	5.64093e-30	-6.80511e-10	-1.35648
248382700	chr1:248382700:C:T	7.94641e-31	-2.36649	-0.949909
248382767	chr1:248382767:A:G	7.20457e-31	-2.38085	-1.03355
248382814	chr1:248382814:G:A	1.2464e-30	-1.58912	-1.27715
248384670	chr1:248384670:A:G	5.6713e-30	-6.80511e-10	-1.35111
248384695	chr1:248384695:T:C	8.29785e-31	-2.35654	-0.916579
248384705	chr1:248384705:G:A	1.01773e-30	-2.35899	-0.709971
248384719	chr1:248384719:G:A	6.71294e-31	-2.24322	-1.24187
248384737	chr1:248384737:G:A	5.32526e-30	-1.41407	-3.54985e-10
248385024	chr1:248385024:T:C	1.74046e-30	-1.84868	-0.683702
248385029	chr1:248385029:C:G	1.82785e-30	-1.76057	-0.722818
248385073	chr1:248385073:TC:T	6.66257e-30	-6.80511e-10	-1.19003
248385103	chr1:248385103:A:G	5.66575e-30	-6.80511e-10	-1.35209
248385299	chr1:248385299:A:G	7.57344e-30	-6.80511e-10	-1.06188
248385449	chr1:248385449:C:T	5.75025e-31	-2.44825	-1.19162
248385615	chr1:248385615:C:T	2.05236e-30	-2.05535	-0.312189
248385672	chr1:248385672:C:T	1.35798e-30	-1.5363	-1.24423
248385673	chr1:248385673:A:G	6.96247e-31	-2.42493	-1.02365
248385793	chr1:248385793:C:A	2.89454e-30	-1.94289	-0.0808144
248385802	chr1:248385802:G:A	9.63557e-30	-6.80511e-10	-0.821071
248385918	chr1:248385918:A:G	1.77396e-30	-1.77439	-0.738925
248385931	chr1:248385931:C:A	3.15977e-30	-1.93603	-3.54985e-10
248385972	chr1:248385972:T:A	2.05011e-30	-2.0607	-0.307942
248385994	chr1:248385994:G:A	7.00319e-30	-6.80511e-10	-1.14017
248386013	chr1:248386013:G:A	2.05458e-30	-2.08889	-0.277572
248386018	chr1:248386018:A:G	1.30057e-30	-2.14088	-0.682849
248386187	chr1:248386187:T:A	6.15426e-30	-6.80511e-10	-1.26939
248386274	chr1:248386274:G:C	6.22315e-30	-6.80511e-10	-1.25826
248386345	chr1:248386345:C:A	2.21639e-30	-2.03283	-0.257824
248386954	chr1:248386954:A:G	9.61974e-30	-6.80511e-10	-0.822715
248387313	chr1:248387313:C:T	5.68288e-30	-6.80511e-10	-1.34907
248387399	chr1:248387399:G:A	7.12586e-30	-6.80511e-10	-1.1228
248387615	chr1:248387615:G:A	9.62859e-30	-6.80511e-10	-0.821796
248387641	chr1:248387641:C:A	8.881e-30	-6.80511e-10	-0.902618
248387708	chr1:248387708:G:A	2.35994e-30	-2.2279	-3.54985e-10
248387778	chr1:248387778:C:A	7.26061e-30	-6.80511e-10	-1.10407
248387863	chr1:248387863:T:C	9.65517e-30	-6.80511e-10	-0.819039
248387873	chr1:248387873:G:A	9.61974e-30	-6.80511e-10	-0.822715
248387894	chr1:248387894:G:A	5.63164e-30	-6.80511e-10	-1.35813
248387902	chr1:248387902:T:C	3.03224e-30	-2.13266	0.155427
248387903	chr1:248387903:G:A	7.28491e-30	-6.80511e-10	-1.10073
248388084	chr1:248388084:T:C	7.07093e-30	-6.80511e-10	-1.13054
248388259	chr1:248388259:C:T	2.21113e-30	-1.94255	-0.350481
248388335	chr1:248388335:T:G	2.87781e-30	-2.13708	0.107573
248388426	chr1:248388426:T:A	9.63557e-30	-6.80511e-10	-0.821071
248388463	chr1:248388463:A:G	6.53337e-30	-6.80511e-10	-1.20961
248388582	chr1:248388582:C:T	1.3597e-30	-2.1497	-0.629569
248388671	chr1:248388671:T:A	7.06814e-30	-6.80511e-10	-1.13094
248388686	chr1:248388686:C:G	9.6272e-30	-6.80511e-10	-0.82194
248388887	chr1:248388887:A:C	2.09483e-30	-1.94101	-0.406049
248389115	chr1:248389115:A:C	5.63833e-30	-6.80511e-10	-1.35695
248389177	chr1:248389177:T:C	1.95746e-30	-1.97928	-0.435603
248389261	chr1:248389261:CA:C	2.18754e-30	-1.91969	-0.38406
248389395	chr1:248389395:G:A	2.90392e-30	-2.14653	0.12606
248389549	chr1:248389549:C:T	6.06832e-30	-6.80511e-10	-1.28345
248389684	chr1:248389684:T:C	3.03132e-30	-2.0446	0.0670615
248389792	chr1:248389792:C:T	6.52072e-30	-6.80511e-10	-1.21155
248389808	chr1:248389808:T:C	2.20022e-30	-1.96174	-0.336241
248389878	chr1:248389878:C:T	5.64071e-30	-6.80511e-10	-1.35652
248389905	chr1:248389905:C:T	7.56306e-31	-2.28381	-1.08203
248390034	chr1:248390034:T:C	6.93957e-30	-6.80511e-10	-1.14929
248390135	chr1:248390135:T:A	6.76205e-30	-6.80511e-10	-1.17521
248390360	chr1:248390360:G:A	5.4483e-31	-2.4523	-1.24152
248390412	chr1:248390412:C:T	5.97591e-30	-6.80511e-10	-1.2988
248390552	chr1:248390552:A:G	6.86807e-30	-6.80511e-10	-1.15965
248390564	chr1:248390564:A:T	1.63538e-30	-2.21029	-0.384368
248390753	chr1:248390753:G:A	6.77043e-31	-2.44347	-1.03308
248390803	chr1:248390803:G:A	5.76094e-30	-6.80511e-10	-1.33543
248390991	chr1:248390991:T:C	2.11235e-30	-1.944	-0.394736
248391009	chr1:248391009:A:G	7.01824e-30	-6.80511e-10	-1.13802
248391031	chr1:248391031:C:T	7.07189e-30	-6.80511e-10	-1.13041
248391144	chr1:248391144:G:A	6.9919e-30	-6.80511e-10	-1.14178
248391153	chr1:248391153:G:A	2.13716e-30	-1.95078	-0.376272
248391368	chr1:248391368:G:T	6.92681e-30	-6.80511e-10	-1.15113
248391488	chr1:248391488:A:G	8.14384e-30	-6.80511e-10	-0.989271
248391797	chr1:248391797:A:C	1.65402e-30	-1.90342	-0.679899
248391852	chr1:248391852:C:T	1.03672e-30	-1.99613	-1.05434
248391877	chr1:248391877:C:G	1.56589e-30	-1.93566	-0.702416
248391993	chr1:248391993:C:T	1.00161e-30	-2.36809	-0.716833
248391998	chr1:248391998:G:A	5.64119e-30	-6.80511e-10	-1.35644
248392022	chr1:248392022:G:T	7.01367e-30	-6.80511e-10	-1.13867
248392050	chr1:248392050:T:A	2.61136e-30	-2.12666	-3.54985e-10
248392057	chr1:248392057:T:C	1.02045e-30	-2.01209	-1.05419
248392170	chr1:248392170:G:A	1.58245e-30	-1.94099	-0.68657
248392171	chr1:248392171:G:A	7.60489e-31	-2.41219	-0.948133
248392334	chr1:248392334:A:G	1.04513e-30	-1.9974	-1.045
248392428	chr1:248392428:A:G	1.01317e-30	-2.02665	-1.0468
248392487	chr1:248392487:T:C	6.44899e-30	-6.80511e-10	-1.22261
248392683	chr1:248392683:C:T	6.58084e-30	-6.80511e-10	-1.20237
248392700	chr1:248392700:G:A	5.64249e-30	-6.80511e-10	-1.35621
248392791	chr1:248392791:C:T	1.08376e-30	-1.99897	-1.00713
248392895	chr1:248392895:G:C	1.31011e-29	-6.80511e-10	-0.513839
248392930	chr1:248392930:C:T	1.61372e-30	-1.94107	-0.666916
248393251	chr1:248393251:C:A	1.05771e-30	-2.15492	-0.875502
248393374	chr1:248393374:C:T	1.02683e-30	-2.02067	-1.03938
248393956	chr1:248393956:T:G	1.1139e-30	-2.11966	-0.859004
248394026	chr1:248394026:A:T	5.63496e-30	-6.80511e-10	-1.35754
248394124	chr1:248394124:T:C	1.12143e-30	-2.15011	-0.821813
248394305	chr1:248394305:A:C	6.49462e-30	-6.80511e-10	-1.21556
248394372	chr1:248394372:T:G	1.64368e-30	-1.94183	-0.64776
248394448	chr1:248394448:T:C	1.12777e-30	-1.71573	-1.25056
248395026	chr1:248395026:G:A	1.05394e-30	-2.16347	-0.870532
248395299	chr1:248395299:G:A	6.03987e-31	-2.4206	-1.17014
248395430	chr1:248395430:T:C	7.54539e-30	-6.80511e-10	-1.0656
248395652	chr1:248395652:A:T	1.04347e-30	-2.19631	-0.847666
248395661	chr1:248395661:A:T	1.06941e-30	-2.15159	-0.867834
248395838	chr1:248395838:A:T	8.27258e-30	-6.80511e-10	-0.973586
248395943	chr1:248395943:T:C	7.1391e-31	-2.34798	-1.07556
248395979	chr1:248395979:G:C	9.91238e-31	-2.03448	-1.06085
248396121	chr1:248396121:G:A	1.0094e-30	-2.17092	-0.906255
248396267	chr1:248396267:C:T	1.4138e-29	-6.80511e-10	-0.437666
248396297	chr1:248396297:C:G	6.85708e-30	-6.80511e-10	-1.16125
248396309	chr1:248396309:A:G	1.02606e-30	-2.20852	-0.852287
248396324	chr1:248396324:G:A	1.01391e-30	-2.15738	-0.91534
248396338	chr1:248396338:C:A	2.3774e-29	-6.80511e-10	0.0820577
248396458	chr1:248396458:A:G	5.81208e-30	-6.80511e-10	-1.32659
248396669	chr1:248396669:C:A	6.77528e-30	-6.80511e-10	-1.17325
248396870	chr1:248396870:C:A	6.72936e-30	-6.80511e-10	-1.18005
248397035	chr1:248397035:T:C	5.65124e-30	-6.80511e-10	-1.35466
248397093	chr1:248397093:C:A	8.07244e-30	-6.80511e-10	-0.998077
248397255	chr1:248397255:G:A	6.89491e-30	-6.80511e-10	-1.15575
248397260	chr1:248397260:A:G	1.10389e-30	-2.11168	-0.876011
248397268	chr1:248397268:T:A	5.52714e-31	-2.45306	-1.22639
248397451	chr1:248397451:AATGG:A	2.51287e-29	-6.80511e-10	0.137476
248397836	chr1:248397836:G:T	1.02309e-30	-2.13232	-0.931379
248398122	chr1:248398122:A:G	7.78657e-30	-6.80511e-10	-1.03413
248398295	chr1:248398295:C:T	1.04208e-30	-2.1178	-0.927519
248398312	chr1:248398312:C:T	1.01067e-30	-2.1417	-0.934219
248398511	chr1:248398511:A:C	1.06637e-30	-2.13414	-0.888129
248398598	chr1:248398598:C:T	1.01659e-30	-1.78392	-1.28616
248398717	chr1:248398717:A:G	6.36894e-30	-6.80511e-10	-1.2351
248398788	chr1:248398788:G:A	9.18421e-30	-6.80511e-10	-0.869047
248398809	chr1:248398809:C:T	5.93939e-30	-6.80511e-10	-1.30493
248398978	chr1:248398978:C:T	9.948e-31	-2.15419	-0.937553
248399005	chr1:248399005:C:T	1.25009e-29	-6.80511e-10	-0.560736
248399123	chr1:248399123:A:G	9.70549e-30	-6.80511e-10	-0.813841
248399390	chr1:248399390:G:A	1.44518e-30	-1.943	-0.775302
248399401	chr1:248399401:C:G	1.35762e-30	-1.98015	-0.800643
248399468	chr1:248399468:A:G	6.7063e-30	-6.80511e-10	-1.18349
248399726	chr1:248399726:T:C	7.92289e-31	-2.41994	-0.899425
248399739	chr1:248399739:C:T	6.31267e-30	-6.80511e-10	-1.24397
248399765	chr1:248399765:C:T	3.54246e-30	-1.82171	-3.54985e-10
248399770	chr1:248399770:C:CTG	1.71629e-30	-1.93559	-0.610781
248400148	chr1:248400148:C:G	4.84935e-31	-2.45084	-1.35943
248400352	chr1:248400352:A:T	6.71118e-30	-6.80511e-10	-1.18276
248400721	chr1:248400721:A:G	6.71439e-30	-6.80511e-10	-1.18228
248400956	chr1:248400956:T:A	7.24559e-31	-2.45191	-0.956813
248401093	chr1:248401093:T:C	6.72219e-30	-6.80511e-10	-1.18112
248401150	chr1:248401150:G:T	7.57124e-31	-2.33866	-1.0261
248401412	chr1:248401412:T:C	9.16462e-30	-6.80511e-10	-0.871182
248401484	chr1:248401484:T:C	8.06337e-31	-2.42071	-0.881073
248401494	chr1:248401494:T:C	1.46683e-30	-1.96061	-0.742819
248401568	chr1:248401568:A:G	6.00121e-30	-6.80511e-10	-1.29457
248402138	chr1:248402138:G:A	5.7162e-30	-6.80511e-10	-1.34323
248402276	chr1:248402276:T:C	1.04922e-30	-2.14923	-0.889256
248402391	chr1:248402391:A:G	1.01629e-30	-2.17549	-0.894886
248402670	chr1:248402670:A:G	9.58183e-31	-2.20358	-0.925674
248402835	chr1:248402835:G:A	2.15577e-29	-6.80511e-10	-0.0157975
248403022	chr1:248403022:A:T	5.97477e-31	-2.39254	-1.20904
248403099	chr1:248403099:T:C	1.00566e-30	-1.77147	-1.30942
248403349	chr1:248403349:A:G	1.94322e-30	-2.42219	-3.54985e-10
248403602	chr1:248403602:G:T	1.45225e-30	-2.00105	-0.712362
248403664	chr1:248403664:A:G	9.84558e-31	-2.20557	-0.896524
248403666	chr1:248403666:A:G	7.59901e-31	-2.45168	-0.909422
248403747	chr1:248403747:A:T	1.0029e-29	-6.80511e-10	-0.781052
248404082	chr1:248404082:A:G	6.12443e-31	-2.44618	-1.13066
248404447	chr1:248404447:G:A	8.11162e-30	-6.80511e-10	-0.993235
248404493	chr1:248404493:C:G	5.90952e-30	-6.80511e-10	-1.30997
248404779	chr1:248404779:C:G	1.14791e-30	-1.91342	-1.03518
248404794	chr1:248404794:A:T	9.77835e-31	-2.05899	-1.04996
248404901	chr1:248404901:G:A	9.47497e-31	-2.0187	-1.12176
248405272	chr1:248405272:A:G	5.83157e-30	-6.80511e-10	-1.32325
248405333	chr1:248405333:A:G	6.00304e-31	-2.43857	-1.15829
248405369	chr1:248405369:T:A	5.87064e-30	-6.80511e-10	-1.31657
248405562	chr1:248405562:T:C	6.60914e-30	-6.80511e-10	-1.19808
248405660	chr1:248405660:G:A	8.71759e-31	-2.33596	-0.887813
248405749	chr1:248405749:A:G	6.6001e-31	-2.417	-1.08503
248405798	chr1:248405798:G:A	7.29609e-30	-6.80511e-10	-1.09919
248405981	chr1:248405981:A:G	6.14027e-31	-2.44173	-1.13252
248406542	chr1:248406542:C:T	7.95746e-30	-6.80511e-10	-1.01242
248406591	chr1:248406591:G:A	5.77206e-30	-6.80511e-10	-1.3335
248406900	chr1:248406900:C:T	7.40113e-30	-6.80511e-10	-1.0849
248406917	chr1:248406917:C:G	8.43245e-30	-6.80511e-10	-0.954445
248407139	chr1:248407139:G:A	6.84085e-31	-2.14673	-1.31948
248407363	chr1:248407363:T:A	8.53255e-31	-2.42656	-0.818668
248407592	chr1:248407592:G:A	5.64258e-30	-6.80511e-10	-1.35619
248407845	chr1:248407845:C:T	8.56552e-31	-2.45426	-0.787109
248407870	chr1:248407870:TCCTTGAATTCTGTGAG:T	9.25678e-31	-2.08044	-1.08332
248407874	chr1:248407874:T:C	5.71293e-30	-6.80511e-10	-1.3438
248407926	chr1:248407926:G:A	7.47207e-31	-2.41835	-0.959593
248409211	chr1:248409211:T:C	5.93329e-31	-2.44613	-1.16241
248409298	chr1:248409298:G:A	5.7059e-31	-2.44605	-1.20157
248409390	chr1:248409390:C:G	6.24644e-30	-6.80511e-10	-1.25452
248409427	chr1:248409427:G:C	5.85611e-31	-2.45269	-1.16894
248409719	chr1:248409719:G:T	7.98625e-31	-2.16241	-1.14899
248409855	chr1:248409855:A:C	5.62792e-30	-6.80511e-10	-1.35879
248409872	chr1:248409872:A:G	6.19556e-31	-2.21727	-1.34801
248409948	chr1:248409948:G:A	5.75457e-30	-6.80511e-10	-1.33654
248410462	chr1:248410462:A:T	6.21499e-30	-6.80511e-10	-1.25957
248410548	chr1:248410548:C:T	5.6343e-30	-6.80511e-10	-1.35766
248410625	chr1:248410625:C:T	7.41095e-30	-6.80511e-10	-1.08357
248411639	chr1:248411639:T:C	5.35531e-31	-2.4525	-1.25853
248411678	chr1:248411678:G:C	6.33176e-31	-2.19248	-1.35106
248411706	chr1:248411706:T:C	5.31047e-31	-2.45374	-1.26569
248411707	chr1:248411707:G:A	5.30836e-31	-2.45361	-1.26623
248411727	chr1:248411727:T:C	5.30847e-31	-2.45364	-1.26617
248411816	chr1:248411816:A:AG	6.09855e-31	-2.25309	-1.32798
248411846	chr1:248411846:A:G	4.99666e-31	-2.44565	-1.3347
248412135	chr1:248412135:T:C	1.0857e-30	-2.20592	-0.798382
248412370	chr1:248412370:T:A	5.29757e-31	-2.44884	-1.27303
248412587	chr1:248412587:G:T	9.27586e-31	-2.43702	-0.724687
248412645	chr1:248412645:T:G	5.29318e-31	-2.45427	-1.26843
248413087	chr1:248413087:C:T	5.27233e-31	-2.45432	-1.27233
248413153	chr1:248413153:A:G	1.10075e-30	-2.30135	-0.689186
248413154	chr1:248413154:T:C	5.25219e-31	-2.4539	-1.27658
248413219	chr1:248413219:A:C	6.78163e-30	-6.80511e-10	-1.17232
248413277	chr1:248413277:C:T	5.62288e-30	-6.80511e-10	-1.35969
248413402	chr1:248413402:T:C	5.66774e-30	-6.80511e-10	-1.35174
248413490	chr1:248413490:G:T	5.35137e-31	-2.45392	-1.25785
248413509	chr1:248413509:A:AG	5.41674e-31	-2.43134	-1.26829
248413964	chr1:248413964:C:T	5.36148e-31	-2.45389	-1.25599
248414073	chr1:248414073:A:G	5.26028e-31	-2.45433	-1.27461
248414151	chr1:248414151:G:A	5.24508e-31	-2.45435	-1.27748
248414154	chr1:248414154:G:T	5.01291e-31	-2.4543	-1.3228
248414187	chr1:248414187:G:A	6.43306e-30	-6.80511e-10	-1.22508
248414259	chr1:248414259:A:T	6.69762e-30	-6.80511e-10	-1.18478
248414567	chr1:248414567:C:A	6.9207e-30	-6.80511e-10	-1.15202
248414627	chr1:248414627:A:G	5.81889e-31	-2.45156	-1.17644
248414679	chr1:248414679:A:G	7.28028e-31	-2.44399	-0.959954
248415047	chr1:248415047:A:G	1.34523e-29	-6.80511e-10	-0.48738
248415321	chr1:248415321:C:T	6.2805e-31	-2.23407	-1.3176
248415350	chr1:248415350:A:G	7.46924e-31	-2.44936	-0.92897
248415353	chr1:248415353:T:A	6.74604e-30	-6.80511e-10	-1.17758
248415359	chr1:248415359:C:G	7.52622e-31	-2.44521	-0.925513
248415402	chr1:248415402:T:C	7.46989e-31	-2.44698	-0.931262
248415404	chr1:248415404:G:A	1.06081e-29	-0.724917	-3.54985e-10
248415616	chr1:248415616:G:A	6.82357e-30	-6.80511e-10	-1.16615
248415894	chr1:248415894:A:G	1.41244e-30	-2.44068	-0.30054
248416769	chr1:248416769:G:A	5.63106e-30	-6.80511e-10	-1.35824
248417019	chr1:248417019:C:T	1.94669e-30	-2.4204	-3.54985e-10
248417082	chr1:248417082:T:C	5.69273e-30	-6.80511e-10	-1.34734
248417357	chr1:248417357:T:C	5.64478e-30	-6.80511e-10	-1.3558
248417511	chr1:248417511:G:A	5.64449e-30	-6.80511e-10	-1.35585
248417559	chr1:248417559:G:A	6.21534e-30	-6.80511e-10	-1.25951
248417749	chr1:248417749:T:C	5.71013e-30	-6.80511e-10	-1.34429
248417840	chr1:248417840:G:A	6.62916e-30	-6.80511e-10	-1.19506
248418423	chr1:248418423:G:A	6.58206e-30	-6.80511e-10	-1.20219
248418651	chr1:248418651:G:A	4.06867e-29	0.619368	-3.54985e-10
248418914	chr1:248418914:G:C	7.48925e-30	-6.80511e-10	-1.07306
248419230	chr1:248419230:C:T	6.56205e-31	-2.16024	-1.34758
248419362	chr1:248419362:A:G	8.09159e-30	-6.80511e-10	-0.995707
248419739	chr1:248419739:C:T	6.55905e-30	-6.80511e-10	-1.20569
248419745	chr1:248419745:A:G	1.05735e-29	-6.80511e-10	-0.728184
248420046	chr1:248420046:G:A	9.86372e-31	-2.44727	-0.652984
248420396	chr1:248420396:C:A	7.82927e-30	-6.80511e-10	-1.02866
248420513	chr1:248420513:G:C	1.00805e-29	-6.80511e-10	-0.775926
248420681	chr1:248420681:C:T	6.01613e-30	-6.80511e-10	-1.29209
248421077	chr1:248421077:T:C	1.0662e-29	-6.80511e-10	-0.71985
248421208	chr1:248421208:G:C	2.31955e-30	-2.24516	-3.54985e-10
248421335	chr1:248421335:C:T	1.9393e-30	-2.42421	-3.54985e-10
248421770	chr1:248421770:A:T	8.18996e-31	-2.45208	-0.834125
248421803	chr1:248421803:A:G	5.68495e-30	-6.80511e-10	-1.34871
248421834	chr1:248421834:C:A	8.37491e-30	-6.80511e-10	-0.961292
248421958	chr1:248421958:T:A	6.57075e-31	-2.20529	-1.3012
248422473	chr1:248422473:G:A	1.23588e-30	-2.39681	-0.477942
248422479	chr1:248422479:T:A	1.08456e-29	-6.80511e-10	-0.702777
248422969	chr1:248422969:T:C	8.07969e-30	-6.80511e-10	-0.997179
248423006	chr1:248423006:C:T	6.51445e-31	-2.17305	-1.34205
248423057	chr1:248423057:C:T	7.59725e-30	-6.80511e-10	-1.05875
248423280	chr1:248423280:G:A	7.61098e-31	-2.42775	-0.931775
248423444	chr1:248423444:C:T	8.12673e-30	-6.80511e-10	-0.991375
248423822	chr1:248423822:A:G	1.0917e-29	-6.80511e-10	-0.69621
248423832	chr1:248423832:T:G	1.12106e-29	-6.80511e-10	-0.669674
248423853	chr1:248423853:T:C	1.33836e-30	-2.05308	-0.74201
248424030	chr1:248424030:G:A	5.62414e-30	-6.80511e-10	-1.35946
248424199	chr1:248424199:C:G	9.79754e-31	-2.34049	-0.766495
248424360	chr1:248424360:G:A	5.62258e-30	-6.80511e-10	-1.35974
248424414	chr1:248424414:G:T	8.22286e-30	-6.80511e-10	-0.979614
248424542	chr1:248424542:T:A	6.66824e-31	-2.15142	-1.34034
248424608	chr1:248424608:CA:C	9.14687e-31	-2.15087	-1.02483
248425080	chr1:248425080:A:G	6.68657e-31	-2.14807	-1.34095
248425259	chr1:248425259:T:C	6.34625e-30	-6.80511e-10	-1.23867
248425761	chr1:248425761:A:G	8.80701e-30	-6.80511e-10	-0.910985
248426283	chr1:248426283:G:A	8.62114e-30	-6.80511e-10	-0.932315
248426312	chr1:248426312:T:C	7.50783e-30	-6.80511e-10	-1.07059
248427427	chr1:248427427:A:C	7.77254e-30	-6.80511e-10	-1.03594
248427532	chr1:248427532:G:A	7.78872e-30	-6.80511e-10	-1.03386
248427620	chr1:248427620:C:A	7.98547e-30	-6.80511e-10	-1.00891
248427680	chr1:248427680:A:G	9.01615e-31	-2.14089	-1.04921
248427755	chr1:248427755:T:A	7.65727e-30	-6.80511e-10	-1.05088
248428138	chr1:248428138:A:G	6.81321e-30	-6.80511e-10	-1.16767
248428159	chr1:248428159:G:T	4.52626e-29	0.725947	-3.54985e-10
248428295	chr1:248428295:G:A	8.09194e-30	-6.80511e-10	-0.995664
248428398	chr1:248428398:C:T	1.06571e-29	-6.80511e-10	-0.72031
248428413	chr1:248428413:G:A	5.71433e-30	-6.80511e-10	-1.34356
248429158	chr1:248429158:C:A	8.22618e-30	-6.80511e-10	-0.979212
248429170	chr1:248429170:A:T	9.15353e-30	-6.80511e-10	-0.872393
248429342	chr1:248429342:T:C	9.03857e-31	-2.39794	-0.789682
248430127	chr1:248430127:A:G	5.69682e-30	-6.80511e-10	-1.34663
248430187	chr1:248430187:C:T	1.33009e-30	-2.43606	-0.365222
248430438	chr1:248430438:A:G	7.30255e-30	-6.80511e-10	-1.09831
248430504	chr1:248430504:A:G	1.04156e-29	-6.80511e-10	-0.743229
248430622	chr1:248430622:C:T	7.99482e-30	-6.80511e-10	-1.00774
248430797	chr1:248430797:A:G	9.16501e-31	-2.15752	-1.0162
248431243	chr1:248431243:A:G	1.22116e-29	-6.80511e-10	-0.584144
248431269	chr1:248431269:A:AG	7.03977e-30	-6.80511e-10	-1.13496
248431461	chr1:248431461:A:T	7.6814e-31	-2.24514	-1.10517
248431587	chr1:248431587:T:TCA	7.89419e-30	-6.80511e-10	-1.02041
248431592	chr1:248431592:T:A	8.3824e-30	-6.80511e-10	-0.960398
248431821	chr1:248431821:G:A	8.48635e-31	-2.13953	-1.11113
248432106	chr1:248432106:G:A	6.98709e-30	-6.80511e-10	-1.14247
248432141	chr1:248432141:TG:T	1.49479e-30	-1.95776	-0.726784
248432166	chr1:248432166:G:A	1.61913e-30	-2.42047	-0.184168
248432238	chr1:248432238:G:A	7.69374e-30	-6.80511e-10	-1.04613
248432380	chr1:248432380:A:G	6.30596e-31	-2.3601	-1.18752
248432405	chr1:248432405:A:G	5.91042e-30	-6.80511e-10	-1.30982
248432406	chr1:248432406:G:A	6.62199e-30	-6.80511e-10	-1.19614
248432569	chr1:248432569:T:C	6.55512e-30	-6.80511e-10	-1.20629
248432583	chr1:248432583:C:T	7.96312e-30	-6.80511e-10	-1.01171
248432681	chr1:248432681:C:T	1.03387e-29	-6.80511e-10	-0.750635
248432861	chr1:248432861:G:A	7.9305e-30	-6.80511e-10	-1.01582
248432862	chr1:248432862:G:A	5.68472e-30	-6.80511e-10	-1.34875
248432893	chr1:248432893:C:T	5.6231e-30	-6.80511e-10	-1.35965
248432909	chr1:248432909:T:C	5.79492e-31	-2.3253	-1.30684
248432920	chr1:248432920:A:C	1.98367e-30	-2.40159	-3.54985e-10
248433076	chr1:248433076:G:T	1.12797e-30	-2.16468	-0.801436
248433830	chr1:248433830:C:CT	1.35649e-29	-6.80511e-10	-0.479047
248436315	chr1:248436315:TAA:T	5.99993e-30	-6.80511e-10	-1.29478
248436614	chr1:248436614:A:G	1.25225e-29	-6.80511e-10	-0.559007
248436783	chr1:248436783:T:C	5.63905e-30	-6.80511e-10	-1.35682
248437053	chr1:248437053:A:AG	3.06104e-29	-6.80511e-10	0.334808
248438197	chr1:248438197:A:G	3.61298e-30	-0.639399	-1.1626
248438518	chr1:248438518:T:G	1.02509e-29	-6.80511e-10	-0.759163
248438829	chr1:248438829:T:TG	1.32703e-29	-6.80511e-10	-0.501002
248439827	chr1:248439827:G:A	1.89627e-30	-2.44664	-3.54985e-10
248439910	chr1:248439910:A:G	2.13474e-30	-2.32819	-3.54985e-10
248440482	chr1:248440482:A:G	5.81009e-30	-6.80511e-10	-1.32694
248440644	chr1:248440644:A:T	6.71646e-30	-6.80511e-10	-1.18197
248441051	chr1:248441051:TTC:T	1.63769e-29	-6.80511e-10	-0.290658
248441628	chr1:248441628:T:TG	5.6862e-30	-6.80511e-10	-1.34849
248441783	chr1:248441783:T:C	1.05783e-29	-6.80511e-10	-0.727726
248442542	chr1:248442542:AAT:A	5.83156e-30	-6.80511e-10	-1.32325
248443573	chr1:248443573:TAC:T	6.99697e-30	-6.80511e-10	-1.14105
248443635	chr1:248443635:T:TG	1.66736e-29	-6.80511e-10	-0.272706
248443673	chr1:248443673:TAC:T	5.64908e-30	-6.80511e-10	-1.35504
248444261	chr1:248444261:A:G	7.09907e-30	-6.80511e-10	-1.12657
248445172	chr1:248445172:CATTG:C	1.42056e-29	-6.80511e-10	-0.432898
248447016	chr1:248447016:C:T	5.65047e-30	-6.80511e-10	-1.35479
248447831	chr1:248447831:CCT:C	1.94103e-30	-2.42331	-3.54985e-10
248449980	chr1:248449980:A:AAAC	1.06036e-29	-6.80511e-10	-0.725338
248450040	chr1:248450040:CTGA:C	5.70897e-30	-6.80511e-10	-1.34449
248457191	chr1:248457191:TC:T	7.37493e-30	-6.80511e-10	-1.08845
248457261	chr1:248457261:A:G	5.67737e-30	-6.80511e-10	-1.35004
248457274	chr1:248457274:C:G	5.71824e-30	-6.80511e-10	-1.34287
248457646	chr1:248457646:G:A	5.84687e-30	-6.80511e-10	-1.32063
248457768	chr1:248457768:T:C	8.18989e-30	-6.80511e-10	-0.983633
248457799	chr1:248457799:A:T	1.98944e-30	-2.39868	-3.54985e-10
248457818	chr1:248457818:G:A	5.66182e-30	-6.80511e-10	-1.35279
248457822	chr1:248457822:G:T	6.4442e-30	-6.80511e-10	-1.22335
248457862	chr1:248457862:G:T	3.01319e-30	-1.35066	-0.63287
248457976	chr1:248457976:C:T	5.80356e-30	-6.80511e-10	-1.32806
248457977	chr1:248457977:G:A	5.86398e-30	-6.80511e-10	-1.3177
248458083	chr1:248458083:T:C	5.6224e-30	-6.80511e-10	-1.35977
248458357	chr1:248458357:A:G	5.93732e-30	-6.80511e-10	-1.30527
248459531	chr1:248459531:C:G	1.12934e-29	-6.80511e-10	-0.662312
248460022	chr1:248460022:T:G	5.90294e-30	-6.80511e-10	-1.31108
248460186	chr1:248460186:G:A	1.69299e-29	-6.80511e-10	-0.25745
248460491	chr1:248460491:T:C	5.91279e-30	-6.80511e-10	-1.30942
248460758	chr1:248460758:G:A	3.33955e-30	-1.39439	-0.48631
248461329	chr1:248461329:C:G	6.28724e-30	-6.80511e-10	-1.24801
248461738	chr1:248461738:GAT:G	6.07997e-30	-6.80511e-10	-1.28153
248461884	chr1:248461884:T:G	6.4282e-30	-6.80511e-10	-1.22584
248461990	chr1:248461990:A:G	5.98136e-30	-6.80511e-10	-1.29788
248462064	chr1:248462064:T:C	5.74201e-30	-6.80511e-10	-1.33872
248462155	chr1:248462155:G:T	5.85581e-30	-6.80511e-10	-1.3191
248462685	chr1:248462685:CAT:C	1.08497e-30	-2.18764	-0.817345
248462771	chr1:248462771:C:A	6.06368e-30	-6.80511e-10	-1.28422
248462828	chr1:248462828:G:A	1.7123e-30	-1.35634	-1.19236
248463296	chr1:248463296:G:T	2.55546e-30	-1.32802	-0.820282
248463334	chr1:248463334:A:T	8.01613e-30	-6.80511e-10	-1.00508
248463441	chr1:248463441:T:A	3.26107e-30	-1.20906	-0.695419
248463969	chr1:248463969:A:G	1.86871e-30	-1.26399	-1.1973
248464089	chr1:248464089:G:A	1.45111e-30	-1.48562	-1.22858
248465180	chr1:248465180:A:G	1.53813e-30	-1.34869	-1.30727
248465182	chr1:248465182:G:A	1.58289e-30	-1.34093	-1.28635
248465825	chr1:248465825:G:A	2.15219e-30	-1.24342	-1.07663
248465943	chr1:248465943:A:C	3.36208e-30	-1.45659	-0.417381
248466055	chr1:248466055:AGAT:A	9.59911e-30	-6.80511e-10	-0.824863
248466062	chr1:248466062:G:GAT	5.70257e-30	-6.80511e-10	-1.34562
248466257	chr1:248466257:G:A	2.59529e-30	-1.23342	-0.899417
248466470	chr1:248466470:T:C	6.85705e-30	-6.80511e-10	-1.16125
248466525	chr1:248466525:A:T	9.28774e-30	-0.857837	-3.54985e-10
248466704	chr1:248466704:G:A	6.5004e-30	-6.80511e-10	-1.21467
248466798	chr1:248466798:A:G	9.38426e-30	-6.80511e-10	-0.847499
248466943	chr1:248466943:C:T	5.77906e-30	-6.80511e-10	-1.33229
248467057	chr1:248467057:T:C	8.66626e-30	-6.80511e-10	-0.927096
248467073	chr1:248467073:T:A	5.63967e-30	-6.80511e-10	-1.35671
248467136	chr1:248467136:T:C	8.30198e-30	-6.80511e-10	-0.970039
248467248	chr1:248467248:A:C	1.90959e-30	-2.43965	-3.54985e-10
248468252	chr1:248468252:C:T	6.62576e-30	-1.19557	-3.54985e-10
248468468	chr1:248468468:TTC:T	6.05314e-30	-6.80511e-10	-1.28595
248468633	chr1:248468633:C:T	6.0757e-30	-6.80511e-10	-1.28224
248468697	chr1:248468697:T:A	5.90833e-30	-1.31017	-3.54985e-10
248468730	chr1:248468730:T:G	1.64872e-29	-0.28395	-3.54985e-10
248468789	chr1:248468789:T:C	6.49049e-30	-1.21619	-3.54985e-10
248469077	chr1:248469077:T:C	5.49924e-30	-1.38192	-3.54985e-10
248469318	chr1:248469318:C:T	6.82837e-30	-6.80511e-10	-1.16545
248469359	chr1:248469359:G:A	8.41332e-30	-6.80511e-10	-0.956717
248469404	chr1:248469404:A:G	5.63963e-30	-6.80511e-10	-1.35671
248469735	chr1:248469735:T:C	6.48723e-30	-1.2167	-3.54985e-10
248469771	chr1:248469771:C:T	6.50971e-30	-1.21324	-3.54985e-10
248469898	chr1:248469898:A:G	4.74201e-30	-1.53007	-3.54985e-10
248469962	chr1:248469962:C:T	1.26261e-29	-6.80511e-10	-0.550764
248470092	chr1:248470092:T:C	6.08269e-30	-1.28109	-3.54985e-10
248470179	chr1:248470179:A:G	5.75295e-30	-1.33682	-3.54985e-10
248470228	chr1:248470228:A:T	5.80326e-30	-6.80511e-10	-1.32811
248470247	chr1:248470247:G:A	5.10595e-30	-1.45613	-3.54985e-10
248470395	chr1:248470395:C:T	4.11393e-30	-1.67215	-3.54985e-10
248470418	chr1:248470418:A:G	6.84577e-30	-1.1629	-3.54985e-10
248470594	chr1:248470594:T:C	9.56943e-30	-6.80511e-10	-0.827959
248470601	chr1:248470601:C:A	6.06062e-30	-1.28472	-3.54985e-10
248470607	chr1:248470607:T:A	6.22066e-30	-6.80511e-10	-1.25866
248470771	chr1:248470771:A:T	6.55918e-30	-1.20567	-3.54985e-10
248470788	chr1:248470788:C:T	6.8395e-30	-1.16382	-3.54985e-10
248470877	chr1:248470877:T:C	6.00748e-30	-1.29353	-3.54985e-10
248471082	chr1:248471082:G:A	6.28699e-30	-1.24805	-3.54985e-10
248471426	chr1:248471426:T:C	7.19576e-30	-6.80511e-10	-1.11304
248471432	chr1:248471432:G:C	6.64799e-30	-6.80511e-10	-1.19222
248471434	chr1:248471434:T:C	6.95122e-30	-6.80511e-10	-1.14762
248471646	chr1:248471646:T:A	1.18768e-29	-6.80511e-10	-0.611946
248472046	chr1:248472046:A:G	3.03024e-30	-1.97789	-3.54985e-10
248472118	chr1:248472118:C:T	3.55972e-30	-1.81685	-3.54985e-10
248472620	chr1:248472620:G:GA	6.26488e-30	-6.80511e-10	-1.25157
248472697	chr1:248472697:C:T	5.79195e-30	-6.80511e-10	-1.33006
248473420	chr1:248473420:G:T	7.69051e-30	-6.80511e-10	-1.04655
248476344	chr1:248476344:AT:A	1.0542e-30	-1.70696	-1.3268
248476534	chr1:248476534:T:C	6.24603e-30	-6.80511e-10	-1.25459
248476728	chr1:248476728:G:A	3.43604e-30	-1.85221	-3.54985e-10
248476965	chr1:248476965:CTGA:C	4.35146e-30	-1.34099	-0.275033
248477517	chr1:248477517:A:T	5.63623e-30	-6.80511e-10	-1.35732
248477947	chr1:248477947:TTTTACCAAAAA:T	8.12932e-30	-6.80511e-10	-0.991056
248478068	chr1:248478068:T:C	1.42676e-30	-1.54256	-1.18856
248478564	chr1:248478564:CTTATT:C	6.02535e-30	-6.80511e-10	-1.29056
248478791	chr1:248478791:A:G	6.5232e-30	-6.80511e-10	-1.21117
248478799	chr1:248478799:T:C	6.31611e-30	-6.80511e-10	-1.24343
248479196	chr1:248479196:T:C	5.83728e-30	-6.80511e-10	-1.32227
248481306	chr1:248481306:T:A	8.76577e-31	-1.85871	-1.35955
248482273	chr1:248482273:G:A	5.79968e-30	-6.80511e-10	-1.32873
248482367	chr1:248482367:G:T	6.5386e-30	-6.80511e-10	-1.20881
248482606	chr1:248482606:T:G	7.51349e-30	-6.80511e-10	-1.06983
248482876	chr1:248482876:A:C	8.53171e-30	-6.80511e-10	-0.942743
248483260	chr1:248483260:A:G	1.88368e-30	-2.4533	-3.54985e-10
248483454	chr1:248483454:A:G	5.74475e-30	-6.80511e-10	-1.33825
248483508	chr1:248483508:A:T	5.75777e-30	-6.80511e-10	-1.33598
248483555	chr1:248483555:A:C	5.8854e-30	-6.80511e-10	-1.31406
248492018	chr1:248492018:A:C	2.29214e-30	-2.11241	-0.144634
248494135	chr1:248494135:C:A	9.77971e-30	-6.80511e-10	-0.806223
248500374	chr1:248500374:A:G	1.40155e-29	-0.446369	-3.54985e-10
248500579	chr1:248500579:T:G	1.66771e-29	-6.80511e-10	-0.272496
248500695	chr1:248500695:T:TGGGCTGCA	5.82689e-30	-6.80511e-10	-1.32405
248500920	chr1:248500920:G:A	1.5823e-29	-6.80511e-10	-0.325071
248519369	chr1:248519369:C:G	5.65757e-30	-6.80511e-10	-1.35354
248519714	chr1:248519714:A:G	6.38409e-30	-6.80511e-10	-1.23272
248519809	chr1:248519809:A:G	9.60694e-30	-6.80511e-10	-0.824047
248520009	chr1:248520009:G:T	6.2829e-30	-6.80511e-10	-1.2487
248520362	chr1:248520362:C:CAT	2.70102e-29	-6.80511e-10	0.209682
248520678	chr1:248520678:C:A	8.14099e-31	-2.31789	-0.974315
248521095	chr1:248521095:C:T	2.93527e-30	-0.921567	-1.08816
248521592	chr1:248521592:C:T	9.91832e-30	-6.80511e-10	-0.792149
248521821	chr1:248521821:A:G	9.5941e-30	-6.80511e-10	-0.825384
248521952	chr1:248521952:T:C	1.82991e-29	-6.80511e-10	-0.17968
248522051	chr1:248522051:T:C	1.44184e-29	-6.80511e-10	-0.418024
248522100	chr1:248522100:G:A	7.36679e-30	-6.80511e-10	-1.08955
248522120	chr1:248522120:T:G	8.01219e-30	-6.80511e-10	-1.00557
248522418	chr1:248522418:A:T	5.70829e-31	-2.40424	-1.24295
248522783	chr1:248522783:A:AG	1.26614e-29	-6.80511e-10	-0.547976
248522785	chr1:248522785:G:T	1.25844e-29	-6.80511e-10	-0.554078
248522797	chr1:248522797:A:G	1.32367e-29	-6.80511e-10	-0.503539
248522802	chr1:248522802:G:A	1.27406e-29	-6.80511e-10	-0.541739
248522805	chr1:248522805:T:C	1.30848e-29	-6.80511e-10	-0.515078
248522820	chr1:248522820:AGAG:A	1.21655e-29	-6.80511e-10	-0.587932
248522942	chr1:248522942:T:C	9.64234e-30	-6.80511e-10	-0.820369
248523358	chr1:248523358:A:G	5.83229e-31	-2.31751	-1.30819
248523421	chr1:248523421:T:C	9.39071e-30	-6.80511e-10	-0.846811
248523534	chr1:248523534:A:G	7.2448e-31	-2.31016	-1.09868
248523563	chr1:248523563:G:A	5.62646e-30	-6.80511e-10	-1.35905
248523689	chr1:248523689:T:C	1.29576e-29	-6.80511e-10	-0.524852
248523708	chr1:248523708:C:T	2.33493e-29	-6.80511e-10	0.0640324
248523758	chr1:248523758:G:A	9.00971e-30	-6.80511e-10	-0.88823
248524019	chr1:248524019:T:C	1.25247e-29	-6.80511e-10	-0.558831
248524114	chr1:248524114:C:T	7.74381e-30	-6.80511e-10	-1.03964
248524135	chr1:248524135:G:A	2.40365e-30	-1.63094	-0.578603
248524226	chr1:248524226:A:C	7.25973e-30	-6.80511e-10	-1.10419
248524431	chr1:248524431:T:C	1.2648e-30	-2.37268	-0.478942
248524463	chr1:248524463:T:C	5.90502e-30	-6.80511e-10	-1.31073
248524537	chr1:248524537:C:A	7.56177e-30	-6.80511e-10	-1.06343
248524576	chr1:248524576:C:T	6.28811e-30	-6.80511e-10	-1.24787
248524614	chr1:248524614:G:A	1.13075e-29	-6.80511e-10	-0.661065
248524615	chr1:248524615:C:A	1.1999e-29	-6.80511e-10	-0.601709
248524651	chr1:248524651:T:C	5.26613e-31	-2.38858	-1.33925
248524889	chr1:248524889:A:AGAT	1.19008e-29	-6.80511e-10	-0.609928
248524970	chr1:248524970:TTAC:T	5.76657e-30	-6.80511e-10	-1.33445
248525016	chr1:248525016:T:C	3.56022e-30	-1.00994	-0.806772
248525079	chr1:248525079:AT:A	1.15519e-29	-6.80511e-10	-0.63968
248525096	chr1:248525096:A:AT	1.10021e-29	-6.80511e-10	-0.688444
248525174	chr1:248525174:T:C	5.97246e-30	-6.80511e-10	-1.29937
248525218	chr1:248525218:A:G	1.1868e-29	-6.80511e-10	-0.612684
248525459	chr1:248525459:G:GA	5.33138e-31	-2.4004	-1.31511
248525469	chr1:248525469:AATG:A	2.90169e-30	-2.02124	-3.54985e-10
248525729	chr1:248525729:T:C	1.20331e-29	-6.80511e-10	-0.598871
248525756	chr1:248525756:T:C	1.20294e-29	-6.80511e-10	-0.599178
248525881	chr1:248525881:A:G	1.20061e-29	-6.80511e-10	-0.60112
248525889	chr1:248525889:A:G	1.16943e-29	-6.80511e-10	-0.627435
248526113	chr1:248526113:A:G	1.12732e-29	-6.80511e-10	-0.664106
248526232	chr1:248526232:A:G	6.16356e-30	-6.80511e-10	-1.26788
248526291	chr1:248526291:C:G	7.36752e-30	-6.80511e-10	-1.08945
248526460	chr1:248526460:A:G	1.17279e-29	-6.80511e-10	-0.62456
248526486	chr1:248526486:A:C	2.62328e-30	-0.764036	-1.35807
248526556	chr1:248526556:T:G	6.45739e-30	-6.80511e-10	-1.22131
248526665	chr1:248526665:G:A	1.23946e-29	-6.80511e-10	-0.569273
248526713	chr1:248526713:TC:T	1.47874e-30	-2.2392	-0.456135
248526823	chr1:248526823:G:A	1.11361e-29	-6.80511e-10	-0.676342
248526853	chr1:248526853:G:A	1.60309e-30	-2.22576	-0.388841
248526955	chr1:248526955:G:T	9.70899e-30	-6.80511e-10	-0.81348
248527138	chr1:248527138:G:A	7.15082e-31	-2.32953	-1.09236
248527445	chr1:248527445:T:C	5.22119e-31	-2.38274	-1.35366
248527466	chr1:248527466:C:T	7.36186e-31	-2.32303	-1.06977
248527666	chr1:248527666:C:G	1.76883e-29	-6.80511e-10	-0.21363
248527879	chr1:248527879:T:C	6.30838e-31	-2.32505	-1.22219
248527887	chr1:248527887:G:C	1.15476e-29	-6.80511e-10	-0.640054
248527985	chr1:248527985:C:T	1.05775e-29	-6.80511e-10	-0.727805
248528001	chr1:248528001:G:C	1.71783e-29	-6.80511e-10	-0.242886
248528003	chr1:248528003:G:A	1.19883e-29	-6.80511e-10	-0.602599
248528114	chr1:248528114:G:A	9.448e-30	-6.80511e-10	-0.84073
248528131	chr1:248528131:G:A	5.6876e-31	-2.41072	-1.24011
248528326	chr1:248528326:G:A	2.90036e-30	-2.0217	-3.54985e-10
248528381	chr1:248528381:A:G	5.87629e-30	-6.80511e-10	-1.31561
248528398	chr1:248528398:A:G	1.23292e-29	-6.80511e-10	-0.574562
248528555	chr1:248528555:A:G	2.1402e-30	-2.32563	-3.54985e-10
248528583	chr1:248528583:GC:G	3.33296e-30	-1.88267	-3.54985e-10
248528599	chr1:248528599:C:T	1.29826e-30	-2.27202	-0.55349
248528736	chr1:248528736:A:C	3.21618e-30	-1.91834	-3.54985e-10
248528756	chr1:248528756:T:C	6.11463e-30	-6.80511e-10	-1.27585
248546193	chr1:248546193:A:G	1.34115e-29	-6.80511e-10	-0.490419
248552336	chr1:248552336:T:G	6.38825e-30	-6.80511e-10	-1.23207
248559538	chr1:248559538:G:A	7.75288e-30	-6.80511e-10	-1.03847
248563322	chr1:248563322:TC:T	6.19965e-30	-6.80511e-10	-1.26204
248564487	chr1:248564487:C:G	2.15294e-30	-2.3197	-3.54985e-10
248565006	chr1:248565006:AAAG:A	1.90949e-30	-2.4397	-3.54985e-10
248565210	chr1:248565210:T:A	1.93226e-30	-2.42784	-3.54985e-10
248565332	chr1:248565332:AATG:A	1.9407e-30	-2.42348	-3.54985e-10
248580669	chr1:248580669:T:C	9.03631e-30	-6.80511e-10	-0.885282
248592612	chr1:248592612:G:A	3.26739e-29	-6.80511e-10	0.400045
248602493	chr1:248602493:C:T	9.75959e-30	-6.80511e-10	-0.808282
248609057	chr1:248609057:C:A	9.58436e-30	-6.80511e-10	-0.826401
248612205	chr1:248612205:T:TGGGGC	2.28944e-30	-2.25823	-3.54985e-10
248645068	chr1:248645068:T:C	1.71502e-29	-6.80511e-10	-0.244522
248645080	chr1:248645080:G:A	5.37573e-31	-2.43399	-1.27323
248645213	chr1:248645213:T:A	6.42224e-30	-6.80511e-10	-1.22677
248645578	chr1:248645578:A:G	7.14799e-31	-2.42601	-0.996277
248645586	chr1:248645586:T:C	6.25886e-31	-2.43852	-1.1166
248645587	chr1:248645587:A:G	7.54325e-31	-2.45373	-0.914737
248645623	chr1:248645623:T:C	5.73245e-31	-2.44225	-1.20072
248646065	chr1:248646065:CAATT:C	5.84304e-31	-2.36163	-1.26224
248646115	chr1:248646115:C:CT	6.07432e-31	-2.33754	-1.24751
248647967	chr1:248647967:T:C	4.99906e-30	-1.49849	0.0212107
248648132	chr1:248648132:C:G	6.83643e-30	-6.80511e-10	-1.16427
248648577	chr1:248648577:T:TA	3.5806e-29	-6.80511e-10	0.491582
248649249	chr1:248649249:ATCT:A	9.0059e-30	-6.80511e-10	-0.888653
248649577	chr1:248649577:G:A	9.06956e-30	-6.80511e-10	-0.881609
248649661	chr1:248649661:T:G	1.31771e-29	-6.80511e-10	-0.508049
248649698	chr1:248649698:C:T	6.03219e-30	-6.80511e-10	-1.28942
248649857	chr1:248649857:AAT:A	8.35185e-30	-6.80511e-10	-0.96405
248649874	chr1:248649874:G:A	5.69086e-30	-6.80511e-10	-1.34767
248649895	chr1:248649895:CTTCAT:C	5.68916e-30	-6.80511e-10	-1.34797
248649909	chr1:248649909:T:TTTAG	5.68485e-30	-6.80511e-10	-1.34873
248649979	chr1:248649979:C:T	5.67216e-30	-6.80511e-10	-1.35096
248652034	chr1:248652034:TTC:T	5.70379e-30	-6.80511e-10	-1.3454
248652109	chr1:248652109:A:T	7.06368e-30	-6.80511e-10	-1.13157
248652259	chr1:248652259:G:A	6.29742e-30	-6.80511e-10	-1.24639
248652278	chr1:248652278:A:G	5.80639e-30	-6.80511e-10	-1.32757
248652436	chr1:248652436:T:C	6.06021e-31	-2.28309	-1.30429
248652887	chr1:248652887:A:G	3.48493e-30	-1.56794	-0.270146
248653199	chr1:248653199:C:T	8.65583e-30	-6.80511e-10	-0.928299
248653217	chr1:248653217:G:GA	5.6395e-30	-6.80511e-10	-1.35674
248653447	chr1:248653447:G:A	5.63722e-30	-6.80511e-10	-1.35714
248653508	chr1:248653508:G:C	6.41405e-30	-6.80511e-10	-1.22804
248653773	chr1:248653773:CTA:C	5.69407e-30	-6.80511e-10	-1.34711
248655264	chr1:248655264:G:A	7.01859e-30	-6.80511e-10	-1.13797
248656050	chr1:248656050:AGGTT:A	5.82098e-30	-1.32506	-3.54985e-10
248657014	chr1:248657014:ATG:A	5.77701e-30	-6.80511e-10	-1.33265
248658741	chr1:248658741:C:CA	5.73825e-30	-6.80511e-10	-1.33938
248658954	chr1:248658954:A:G	2.28972e-30	-2.2581	-3.54985e-10
248658974	chr1:248658974:AAT:A	9.24967e-30	-6.80511e-10	-0.861945
248659061	chr1:248659061:A:AT	1.21952e-30	-1.80191	-1.08616
248659088	chr1:248659088:G:T	2.25948e-30	-2.2714	-3.54985e-10
248659102	chr1:248659102:C:T	2.06335e-30	-2.3622	-3.54985e-10
248659108	chr1:248659108:C:T	3.3029e-30	-1.89173	-3.54985e-10
248659189	chr1:248659189:T:C	7.31873e-31	-2.16063	-1.23806
248659248	chr1:248659248:C:A	7.47427e-31	-2.28585	-1.0918
248659527	chr1:248659527:A:G	2.38392e-29	-6.80511e-10	0.0847995
248659535	chr1:248659535:C:T	2.20152e-30	-1.56223	-0.735157
248659635	chr1:248659635:A:G	6.99456e-30	-6.80511e-10	-1.1414
248659685	chr1:248659685:A:C	7.47875e-30	-6.80511e-10	-1.07447
248659884	chr1:248659884:A:C	1.47784e-30	-2.10388	-0.592071
248659918	chr1:248659918:A:G	8.67027e-31	-1.92203	-1.30718
248659983	chr1:248659983:G:A	5.6227e-30	-6.80511e-10	-1.35972
248660004	chr1:248660004:T:TA	1.24213e-30	-1.74734	-1.12237
248660035	chr1:248660035:C:T	2.4775e-29	-6.80511e-10	0.123301
248660049	chr1:248660049:G:A	2.41604e-29	-6.80511e-10	0.098182
248660382	chr1:248660382:T:C	8.98655e-30	-6.80511e-10	-0.890804
248660466	chr1:248660466:G:A	6.22211e-31	-2.20319	-1.35782
248660559	chr1:248660559:T:C	1.26939e-28	-6.80511e-10	1.75717
248660943	chr1:248660943:A:G	3.91339e-30	-0.418228	-1.3039
248661007	chr1:248661007:G:A	1.22938e-30	-2.13595	-0.744074
248661154	chr1:248661154:C:T	5.74324e-30	-6.80511e-10	-1.33851
248661310	chr1:248661310:T:G	7.651e-30	-6.80511e-10	-1.0517
248661392	chr1:248661392:A:C	1.76289e-30	-1.68603	-0.833544
248661398	chr1:248661398:T:C	1.89103e-30	-1.64604	-0.803372
248661652	chr1:248661652:G:A	1.14501e-30	-2.28269	-0.668431
248661760	chr1:248661760:T:C	1.48434e-30	-2.01718	-0.67438
248661835	chr1:248661835:A:G	1.75839e-30	-1.46058	-1.06155
248661964	chr1:248661964:A:G	1.23406e-30	-2.2092	-0.667019
248662239	chr1:248662239:C:T	1.4719e-30	-1.63272	-1.06725
248662290	chr1:248662290:A:G	8.07094e-31	-2.14136	-1.15948
248662323	chr1:248662323:A:G	2.88591e-30	-1.63332	-0.393377
248662439	chr1:248662439:T:C	1.99121e-30	-1.83458	-0.563217
248662467	chr1:248662467:G:A	3.84181e-30	-0.430747	-1.30984
248662599	chr1:248662599:A:G	7.59956e-30	-6.80511e-10	-1.05844
248662728	chr1:248662728:G:T	5.62378e-30	-0.0368037	-1.32273
248662861	chr1:248662861:A:C	8.18764e-30	-6.80511e-10	-0.983907
248662951	chr1:248662951:C:T	4.07384e-30	-0.421028	-1.26092
248663029	chr1:248663029:G:A	1.21942e-30	-1.72353	-1.16462
248663082	chr1:248663082:G:A	4.61295e-30	-0.263521	-1.29414
248663115	chr1:248663115:C:G	4.11824e-30	-0.39413	-1.27698
248663184	chr1:248663184:A:G	5.84478e-30	-6.80511e-10	-1.32098
248663348	chr1:248663348:C:T	2.00922e-30	-1.82739	-0.561398
248663707	chr1:248663707:A:G	5.62262e-30	-6.80511e-10	-1.35973
248663996	chr1:248663996:A:T	1.72411e-29	-6.80511e-10	-0.239239
248664136	chr1:248664136:C:T	8.74354e-30	-6.80511e-10	-0.918218
248664138	chr1:248664138:T:C	1.04267e-28	-6.80511e-10	1.56042
248664258	chr1:248664258:C:T	8.39886e-30	-6.80511e-10	-0.958437
248664833	chr1:248664833:C:T	7.10558e-30	-6.80511e-10	-1.12565
248665489	chr1:248665489:A:G	5.64318e-30	-6.80511e-10	-1.35608
248666151	chr1:248666151:A:G	6.73909e-30	0.051437	-1.23005
248666354	chr1:248666354:T:A	6.36025e-30	-6.80511e-10	-1.23647
248666561	chr1:248666561:G:A	9.66482e-31	-2.1998	-0.920826
248666742	chr1:248666742:C:T	9.00205e-30	-6.80511e-10	-0.889081
248666826	chr1:248666826:G:A	7.43952e-30	-6.80511e-10	-1.07973
248666955	chr1:248666955:A:G	6.41557e-30	-6.80511e-10	-1.22781
248666979	chr1:248666979:T:A	8.65001e-31	-2.16363	-1.06793
248667123	chr1:248667123:G:A	4.37055e-30	-0.297283	-1.31436
248667350	chr1:248667350:C:A	7.47608e-30	-6.80511e-10	-1.07482
248667392	chr1:248667392:T:C	8.11072e-30	-6.80511e-10	-0.993346
248667697	chr1:248667697:G:A	1.2821e-30	-2.14563	-0.692411
248667882	chr1:248667882:G:A	9.00625e-30	-6.80511e-10	-0.888614
248667890	chr1:248667890:C:T	6.64413e-31	-2.14146	-1.35392
248668047	chr1:248668047:A:G	3.86699e-30	-0.40137	-1.33269
248668215	chr1:248668215:G:C	8.85874e-31	-2.2035	-1.00422
248668396	chr1:248668396:G:A	1.18955e-29	-0.610371	-3.54985e-10
248668644	chr1:248668644:A:AC	1.77706e-29	-6.80511e-10	-0.208989
248668805	chr1:248668805:T:C	6.81886e-30	-1.16684	-3.54985e-10
248668908	chr1:248668908:A:G	1.72684e-30	-1.87024	-0.670003
248668961	chr1:248668961:T:A	1.35137e-30	-2.15644	-0.628979
248669057	chr1:248669057:G:A	6.17302e-29	-6.80511e-10	1.03624
248669949	chr1:248669949:G:T	2.77866e-29	0.23802	-3.54985e-10
248670088	chr1:248670088:A:T	8.99899e-31	-2.18225	-1.00976
248670280	chr1:248670280:C:A	8.2619e-30	-6.80511e-10	-0.974878
248670329	chr1:248670329:G:A	1.62941e-30	-1.74588	-0.852434
248670367	chr1:248670367:C:T	9.21049e-30	-6.80511e-10	-0.86619
248670735	chr1:248670735:T:A	8.83092e-31	-2.20791	-1.00295
248670759	chr1:248670759:T:C	5.65295e-30	-6.80511e-10	-1.35436
248670927	chr1:248670927:C:T	3.77241e-30	-0.434192	-1.32463
248671107	chr1:248671107:A:G	9.0636e-30	-6.80511e-10	-0.882267
248671198	chr1:248671198:T:C	1.6686e-30	-1.72697	-0.84758
248671220	chr1:248671220:A:G	8.52154e-30	-6.80511e-10	-0.943936
248672148	chr1:248672148:C:T	5.74827e-29	-6.80511e-10	0.964951
248672784	chr1:248672784:T:C	8.26187e-31	-2.18584	-1.09162
248673023	chr1:248673023:C:A	8.23243e-31	-2.21534	-1.0657
248673028	chr1:248673028:G:T	7.50271e-30	-0.0101421	-1.06113
248673126	chr1:248673126:AT:A	5.64902e-30	-6.80511e-10	-1.35505
248673127	chr1:248673127:T:A	8.06392e-31	-2.16927	-1.13245
248673129	chr1:248673129:T:A	6.27515e-31	-2.23591	-1.31661
248673161	chr1:248673161:G:A	4.2774e-30	-0.326535	-1.30665
248673776	chr1:248673776:G:A	8.51343e-30	-6.80511e-10	-0.944887
248673829	chr1:248673829:T:C	1.04455e-30	-2.20741	-0.835533
248673843	chr1:248673843:T:C	8.77339e-30	-6.80511e-10	-0.914809
248674041	chr1:248674041:A:C	9.11816e-30	-6.80511e-10	-0.876264
248674133	chr1:248674133:A:G	2.1209e-30	-1.59769	-0.737002
248674406	chr1:248674406:C:T	1.62594e-30	-1.75569	-0.84476
248674529	chr1:248674529:A:T	1.9093e-30	-2.4398	-3.54985e-10
248674583	chr1:248674583:C:T	6.7692e-31	-2.11888	-1.35785
248675878	chr1:248675878:G:T	5.07102e-31	-2.4522	-1.31338
248675887	chr1:248675887:C:T	1.883e-30	-2.45367	-3.54985e-10
248677591	chr1:248677591:G:A	2.25e-30	-2.2756	-3.54985e-10
248677653	chr1:248677653:C:T	3.83238e-30	-0.637378	-1.10567
248677655	chr1:248677655:T:C	3.47752e-30	-0.712182	-1.12803
248677818	chr1:248677818:G:A	3.83228e-30	-0.580334	-1.16274
248677873	chr1:248677873:T:C	3.40511e-30	-0.673178	-1.18808
248678203	chr1:248678203:A:T	3.78271e-30	-0.587847	-1.16825
248678345	chr1:248678345:G:A	3.68491e-30	-0.600867	-1.18142
248678363	chr1:248678363:T:A	3.69721e-30	-0.609561	-1.16939
248678460	chr1:248678460:C:T	3.81133e-30	-0.608701	-1.13986
248678597	chr1:248678597:C:T	2.02212e-30	-1.69416	-0.68823
248678898	chr1:248678898:A:C	1.47436e-29	-6.80511e-10	-0.395724
248678914	chr1:248678914:C:A	3.85927e-30	-0.585468	-1.15059
248679070	chr1:248679070:A:G	5.94751e-31	-2.36332	-1.24283
248679207	chr1:248679207:T:C	3.93459e-30	-0.398452	-1.31827
248679232	chr1:248679232:G:A	6.63667e-30	-6.80511e-10	-1.19392
248679245	chr1:248679245:A:T	4.05199e-30	-0.51755	-1.16978
248679353	chr1:248679353:C:T	3.84278e-30	-0.525545	-1.21479
248679358	chr1:248679358:T:A	3.97345e-30	-0.530035	-1.17686
248679432	chr1:248679432:A:G	6.78535e-30	-1.17177	-3.54985e-10
248679685	chr1:248679685:G:C	1.90455e-30	-1.64279	-0.799498
248679768	chr1:248679768:T:A	4.02941e-30	-0.377349	-1.31556
248679974	chr1:248679974:T:C	7.7036e-30	-6.80511e-10	-1.04485
248680013	chr1:248680013:C:T	1.97131e-30	-1.70001	-0.707825
248680428	chr1:248680428:C:A	4.11112e-30	-0.56357	-1.10927
248680577	chr1:248680577:T:C	4.27621e-30	-0.320511	-1.31296
248680873	chr1:248680873:A:G	5.65398e-30	-6.80511e-10	-1.35417
248680971	chr1:248680971:T:C	6.37544e-30	-6.80511e-10	-1.23408
248681311	chr1:248681311:G:A	9.64274e-30	-6.80511e-10	-0.820327
248681394	chr1:248681394:A:T	1.79582e-29	-6.80511e-10	-0.198488
248681658	chr1:248681658:T:C	3.99393e-30	-0.360988	-1.34077
248681796	chr1:248681796:C:T	3.35507e-30	-0.52502	-1.35104
248682055	chr1:248682055:G:T	1.14668e-28	0.457607	1.1979
248682110	chr1:248682110:G:A	5.22212e-30	-0.0742403	-1.35939
248682157	chr1:248682157:C:T	1.34482e-29	0.511103	-0.998792
248682170	chr1:248682170:T:C	9.47077e-31	-2.14238	-0.998524
248682198	chr1:248682198:A:G	5.87232e-31	-2.25979	-1.35908
248682324	chr1:248682324:T:A	1.71601e-29	-6.80511e-10	-0.243946
248682696	chr1:248682696:T:C	8.23462e-31	-1.93771	-1.34306
248682807	chr1:248682807:G:A	1.88467e-30	-2.45278	-3.54985e-10
248683707	chr1:248683707:T:A	6.62057e-30	-1.19635	-3.54985e-10
248683747	chr1:248683747:C:T	1.26466e-29	0.306255	-0.855399
248683876	chr1:248683876:A:G	1.29787e-29	-6.80511e-10	-0.523227
248683893	chr1:248683893:G:A	5.96894e-30	-6.80511e-10	-1.29996
248684045	chr1:248684045:C:A	1.8465e-30	-1.39722	-1.07602
248684133	chr1:248684133:C:T	3.86716e-30	-0.444761	-1.28925
248684232	chr1:248684232:G:A	1.1666e-29	-6.80511e-10	-0.629857
248684386	chr1:248684386:A:G	3.70029e-30	-0.424232	-1.35389
248684435	chr1:248684435:A:C	5.62957e-30	-6.80511e-10	-1.3585
248684527	chr1:248684527:C:T	3.06521e-29	0.519894	-0.183725
248684598	chr1:248684598:C:G	6.80063e-31	-2.24079	-1.23131
248684831	chr1:248684831:G:A	5.62262e-30	-6.80511e-10	-1.35974
248684845	chr1:248684845:T:G	6.66725e-31	-2.45428	-1.03762
248684859	chr1:248684859:AATAAGTTGAAAAC:A	5.15667e-30	-0.173924	-1.27232
248684884	chr1:248684884:A:G	4.73089e-30	-0.57017	-0.962248
248684936	chr1:248684936:G:T	2.26217e-30	-2.09877	-0.171435
248685183	chr1:248685183:T:C	4.52327e-30	-0.699764	-0.877532
248685381	chr1:248685381:T:C	7.07725e-30	-6.80511e-10	-1.12965
248685479	chr1:248685479:G:A	5.7176e-30	-6.80511e-10	-1.34298
248685507	chr1:248685507:T:C	7.93365e-30	-6.80511e-10	-1.01542
248685554	chr1:248685554:T:C	2.95396e-30	-1.16468	-0.838702
248685570	chr1:248685570:G:A	5.65303e-30	-6.80511e-10	-1.35434
248685571	chr1:248685571:A:T	5.65415e-30	-6.80511e-10	-1.35414
248685688	chr1:248685688:C:T	1.85224e-30	-1.13591	-1.33423
248685724	chr1:248685724:A:G	5.63791e-30	-6.80511e-10	-1.35702
248685763	chr1:248685763:C:T	5.7663e-30	-6.80511e-10	-1.3345
248685906	chr1:248685906:A:G	1.28454e-29	0.221862	-0.755407
248685908	chr1:248685908:C:T	2.34277e-30	-1.30446	-0.930733
248685978	chr1:248685978:G:A	5.63712e-30	-6.80511e-10	-1.35716
248686511	chr1:248686511:A:G	2.13617e-30	-1.39598	-0.931539
248687051	chr1:248687051:T:C	8.32512e-30	-0.967256	-3.54985e-10
248687281	chr1:248687281:T:A	5.66056e-30	-6.80511e-10	-1.35301
248687827	chr1:248687827:A:T	5.69438e-30	-6.80511e-10	-1.34705
248688485	chr1:248688485:T:C	1.21247e-29	0.134424	-0.725711
248689313	chr1:248689313:G:T	1.11515e-29	0.0737337	-0.748696
248689390	chr1:248689390:A:G	3.32369e-30	-1.16789	-0.717566
248689663	chr1:248689663:T:C	1.12616e-29	0.0772527	-0.742386
248690256	chr1:248690256:A:G	3.71102e-30	-0.422936	-1.35229
248690774	chr1:248690774:AC:A	5.74737e-30	-6.80511e-10	-1.33779
248691088	chr1:248691088:C:A	1.15487e-29	-6.80511e-10	-0.639961
248691180	chr1:248691180:G:C	8.90292e-30	-6.80511e-10	-0.900153
248691212	chr1:248691212:G:A	1.62848e-29	-6.80511e-10	-0.2963
248691340	chr1:248691340:G:A	2.86246e-29	0.267734	-3.54985e-10
248691348	chr1:248691348:A:G	3.13011e-30	-1.20409	-0.741371
248691546	chr1:248691546:C:T	5.84385e-30	-6.80511e-10	-1.32114
248691819	chr1:248691819:C:T	5.85692e-30	-6.80511e-10	-1.31891
248691825	chr1:248691825:C:T	1.4634e-29	-6.80511e-10	-0.403188
248691919	chr1:248691919:GTC:G	4.1508e-30	-0.811247	-0.851985
248692004	chr1:248692004:T:C	7.56751e-31	-2.03773	-1.32752
248692229	chr1:248692229:G:A	6.43342e-30	-6.80511e-10	-1.22503
248692457	chr1:248692457:G:C	2.1648e-30	-1.0244	-1.28981
248692582	chr1:248692582:A:G	7.35754e-30	-6.80511e-10	-1.09081
248692708	chr1:248692708:T:C	3.36691e-30	-1.01524	-0.857299
248692722	chr1:248692722:TA:T	4.19445e-30	-0.980928	-0.671842
248692865	chr1:248692865:G:T	3.47342e-30	-1.07299	-0.768406
248693046	chr1:248693046:C:T	1.2674e-29	-6.80511e-10	-0.546978
248693371	chr1:248693371:G:C	9.05484e-30	-0.261742	-0.621491
248693499	chr1:248693499:TGATAA:T	4.64966e-29	-6.80511e-10	0.752846
248693891	chr1:248693891:G:A	1.95147e-30	-1.35239	-1.06556
248693923	chr1:248693923:A:G	3.59217e-30	-1.03337	-0.774405
248693978	chr1:248693978:C:T	6.108e-30	-6.80511e-10	-1.27693
248694314	chr1:248694314:A:T	1.51714e-29	0.270211	-0.637334
248694378	chr1:248694378:G:A	3.07959e-30	-1.136	-0.825734
248694380	chr1:248694380:A:G	4.28441e-30	-0.289749	-1.3418
248694728	chr1:248694728:A:G	3.11224e-30	-1.13085	-0.82034
248694732	chr1:248694732:A:G	6.27348e-29	-6.80511e-10	1.05238
248695154	chr1:248695154:C:T	8.33438e-30	-6.80511e-10	-0.966144
248695233	chr1:248695233:T:TG	1.34323e-30	-1.61469	-1.17677
248695241	chr1:248695241:T:G	1.19792e-30	-1.71972	-1.18622
248696754	chr1:248696754:C:T	2.59139e-30	-0.809191	-1.32515
248696963	chr1:248696963:C:T	2.45485e-30	-0.829549	-1.35892
248697340	chr1:248697340:A:C	2.29181e-30	-1.23904	-1.01815
248697359	chr1:248697359:C:T	8.1545e-30	-6.80511e-10	-0.987963
248697506	chr1:248697506:C:T	2.21133e-30	-1.24983	-1.04311
248697748	chr1:248697748:A:G	4.48943e-29	-6.80511e-10	0.717779
248697868	chr1:248697868:C:T	2.39202e-30	-1.20652	-1.00787
248698222	chr1:248698222:G:T	2.32845e-30	-1.23001	-1.01132
248698296	chr1:248698296:G:A	2.26263e-30	-1.26384	-1.00616
248698515	chr1:248698515:C:G	2.81836e-30	-1.08168	-0.968696
248698653	chr1:248698653:A:G	6.15864e-30	-6.80511e-10	-1.26868
248698685	chr1:248698685:A:G	2.72871e-30	-1.09798	-0.984728
248698784	chr1:248698784:C:T	1.11227e-29	-6.80511e-10	-0.677547
248698815	chr1:248698815:G:A	7.83528e-30	-6.80511e-10	-1.0279
248699012	chr1:248699012:C:T	6.10926e-31	-2.4523	-1.12702
248699120	chr1:248699120:T:C	5.85651e-30	-6.80511e-10	-1.31898
248699216	chr1:248699216:T:C	9.30484e-30	0.10417	-0.960168
248699295	chr1:248699295:T:C	2.46444e-30	-1.17835	-1.00622
248700241	chr1:248700241:A:G	5.89526e-30	-6.80511e-10	-1.31238
248700475	chr1:248700475:T:A	2.21634e-30	-1.05175	-1.23893
248700963	chr1:248700963:A:G	1.2375e-29	0.77925	-1.3501
248701013	chr1:248701013:G:A	2.65903e-30	-2.10857	-3.54985e-10
248701022	chr1:248701022:A:G	5.63017e-30	-6.80511e-10	-1.35839
248701090	chr1:248701090:A:T	1.1271e-29	0.689647	-1.35395
248701112	chr1:248701112:A:G	7.17329e-30	-6.80511e-10	-1.11617
248701186	chr1:248701186:C:G	1.15306e-29	0.715535	-1.35706
248701429	chr1:248701429:C:T	1.53836e-29	-6.80511e-10	-0.353232
248701564	chr1:248701564:G:A	1.13398e-29	0.691418	-1.34963
248701575	chr1:248701575:A:C	5.84573e-30	-6.80511e-10	-1.32082
248702025	chr1:248702025:G:A	1.25642e-28	-6.80511e-10	1.7469
248702134	chr1:248702134:A:G	1.25814e-29	0.800116	-1.35443
248702256	chr1:248702256:G:A	2.90882e-30	-0.982231	-1.03655
248702314	chr1:248702314:A:G	1.19524e-29	0.753532	-1.35913
248702424	chr1:248702424:T:C	2.30406e-30	-1.14854	-1.10332
248702620	chr1:248702620:C:A	9.61192e-30	0.515263	-1.33879
248702721	chr1:248702721:C:T	6.28723e-30	-6.80511e-10	-1.24801
248703037	chr1:248703037:C:A	3.89245e-29	0.57509	-3.54985e-10
248703228	chr1:248703228:CCTT:C	6.87457e-31	-2.22766	-1.23363
248703475	chr1:248703475:C:A	8.22026e-30	-6.80511e-10	-0.979931
248703536	chr1:248703536:T:C	1.31421e-29	-6.80511e-10	-0.510713
248703563	chr1:248703563:T:C	1.38473e-29	0.578505	-1.03695
248703602	chr1:248703602:A:G	1.13866e-29	0.497675	-1.15177
248704023	chr1:248704023:G:C	1.29342e-29	-0.526661	-3.54985e-10
248704049	chr1:248704049:T:C	1.39171e-29	-0.453418	-3.54985e-10
248704257	chr1:248704257:G:A	1.49468e-29	-0.382035	-3.54985e-10
248704401	chr1:248704401:G:A	3.55414e-30	-1.81842	-3.54985e-10
248704448	chr1:248704448:G:C	1.14892e-29	-0.645127	-3.54985e-10
248704676	chr1:248704676:T:A	1.29345e-29	-0.526634	-3.54985e-10
248704818	chr1:248704818:CCACCCATTAG:C	1.17177e-29	-0.625435	-3.54985e-10
248705005	chr1:248705005:A:G	1.26258e-29	-0.550791	-3.54985e-10
248705218	chr1:248705218:T:C	1.15196e-29	-0.642481	-3.54985e-10
248705259	chr1:248705259:C:T	1.15963e-29	-0.635848	-3.54985e-10
248705805	chr1:248705805:G:T	1.26748e-29	-0.54692	-3.54985e-10
248705916	chr1:248705916:G:A	3.40937e-29	0.44258	-3.54985e-10
248706156	chr1:248706156:G:A	1.24614e-29	-0.5639	-3.54985e-10
248706264	chr1:248706264:T:C	1.24549e-29	-0.564418	-3.54985e-10
248706365	chr1:248706365:A:T	2.12961e-30	-2.33059	-3.54985e-10
248706874	chr1:248706874:G:A	1.13916e-29	-0.653661	-3.54985e-10
248707452	chr1:248707452:A:G	1.24657e-29	-0.563552	-3.54985e-10
248707520	chr1:248707520:A:G	1.27164e-29	-0.543641	-3.54985e-10
248708094	chr1:248708094:G:T	1.32613e-29	-0.501679	-3.54985e-10
248708105	chr1:248708105:G:A	1.45641e-29	-0.407974	-3.54985e-10
248708726	chr1:248708726:G:A	1.31256e-29	-0.51197	-3.54985e-10
248708749	chr1:248708749:A:G	1.38329e-29	-0.459481	-3.54985e-10
248709045	chr1:248709045:C:G	7.66965e-30	-1.04926	-3.54985e-10
248710300	chr1:248710300:TTTTAC:T	1.15475e-29	-0.640067	-3.54985e-10
248710358	chr1:248710358:A:G	1.97618e-29	-0.10278	-3.54985e-10
248711884	chr1:248711884:C:T	1.24428e-29	-0.565394	-3.54985e-10
248713400	chr1:248713400:C:T	7.3806e-30	0.262705	-1.35038
248713558	chr1:248713558:C:A	5.62563e-30	-6.80511e-10	-1.3592
248713743	chr1:248713743:A:G	1.88535e-30	-2.45242	-3.54985e-10
248713814	chr1:248713814:G:T	5.84417e-30	-6.80511e-10	-1.32109
248713968	chr1:248713968:C:A	1.54555e-29	-0.314482	-0.0340867
248714019	chr1:248714019:T:A	5.48191e-30	-0.0372585	-1.34782
248714089	chr1:248714089:C:T	5.93532e-30	-6.80511e-10	-1.30561
248714130	chr1:248714130:A:G	6.84728e-30	0.194784	-1.35747
248714272	chr1:248714272:G:A	5.86559e-30	0.0406865	-1.35812
248714488	chr1:248714488:T:C	1.99223e-30	-2.39728	-3.54985e-10
248714524	chr1:248714524:G:A	2.16069e-30	-2.31611	-3.54985e-10
248714626	chr1:248714626:G:A	5.4588e-30	-0.0405965	-1.34871
248714695	chr1:248714695:G:C	5.23499e-30	-0.0845669	-1.3466
248714850	chr1:248714850:A:G	6.37299e-30	0.104823	-1.33929
248714960	chr1:248714960:G:C	5.68012e-30	-6.80511e-10	-1.34956
248715018	chr1:248715018:C:T	9.28995e-30	-6.80511e-10	-0.8576
248715801	chr1:248715801:A:T	6.41784e-30	0.124414	-1.35186
248716162	chr1:248716162:A:G	2.42142e-30	-2.20218	-3.54985e-10
248716396	chr1:248716396:C:T	5.68595e-30	-6.80511e-10	-1.34853
248716506	chr1:248716506:C:T	6.74106e-30	0.177724	-1.35604
248716926	chr1:248716926:A:AATT	1.301e-29	0.330145	-0.850956
248717261	chr1:248717261:C:G	6.8931e-30	0.198556	-1.35457
248717816	chr1:248717816:G:C	1.19167e-29	0.433026	-1.04161
248717974	chr1:248717974:A:G	1.17543e-29	0.262474	-0.884791
248718690	chr1:248718690:C:T	7.04195e-30	-6.80511e-10	-1.13465
248718790	chr1:248718790:G:A	3.33451e-30	-0.529286	-1.35292
248718864	chr1:248718864:A:G	5.90839e-30	-6.80511e-10	-1.31016
248719221	chr1:248719221:T:C	5.1263e-30	-0.100617	-1.35153
248719482	chr1:248719482:AAAAC:A	7.1361e-30	-6.80511e-10	-1.12137
248719604	chr1:248719604:T:C	7.00535e-30	0.216672	-1.35653
248719748	chr1:248719748:C:T	5.90362e-30	0.0473008	-1.35827
248720222	chr1:248720222:G:A	5.19157e-30	-0.0909786	-1.34852
248720513	chr1:248720513:A:G	6.86646e-30	0.195762	-1.35565
248720531	chr1:248720531:A:G	6.76479e-30	-6.80511e-10	-1.1748
248720714	chr1:248720714:T:C	7.2044e-30	0.245583	-1.35742
248721112	chr1:248721112:G:A	5.84911e-30	-6.80511e-10	-1.32024
248721146	chr1:248721146:TAAC:T	5.84177e-30	-6.80511e-10	-1.3215
248721831	chr1:248721831:C:G	5.4369e-30	-0.0441931	-1.34913
248721916	chr1:248721916:G:T	6.86405e-30	0.197312	-1.35755
248721932	chr1:248721932:C:T	8.14074e-30	-6.80511e-10	-0.989651
248721934	chr1:248721934:T:TAGAG	5.48421e-30	-0.0382207	-1.34644
248722455	chr1:248722455:T:G	8.75436e-30	0.126916	-1.0439
248722514	chr1:248722514:T:C	2.34569e-30	-2.23395	-3.54985e-10
248722935	chr1:248722935:T:A	1.02114e-29	-6.80511e-10	-0.76303
248723764	chr1:248723764:T:C	2.54243e-30	-0.982152	-1.17126
248723811	chr1:248723811:A:G	5.78031e-30	-6.80511e-10	-1.33207
248723831	chr1:248723831:G:A	8.61346e-30	0.391622	-1.32483
248724360	chr1:248724360:G:A	5.79898e-30	-6.80511e-10	-1.32885
248724593	chr1:248724593:C:A	4.18843e-29	-0.170389	0.818766
248724971	chr1:248724971:T:C	5.86617e-30	-0.549614	-0.767717
248725059	chr1:248725059:G:A	1.29866e-29	0.826899	-1.34952
248725502	chr1:248725502:A:C	5.76793e-30	-6.80511e-10	-1.33422
248726183	chr1:248726183:C:T	1.05825e-29	-0.727335	-3.54985e-10
248726658	chr1:248726658:T:C	1.54775e-29	-6.80511e-10	-0.347147
248726818	chr1:248726818:G:C	1.34036e-29	0.553732	-1.04474
248727148	chr1:248727148:C:T	1.43479e-29	0.929044	-1.35197
248727252	chr1:248727252:T:C	5.84942e-30	-6.80511e-10	-1.32019
248727265	chr1:248727265:C:CA	5.95913e-30	-6.80511e-10	-1.30161
248727372	chr1:248727372:G:T	8.77079e-30	0.430914	-1.34602
248727482	chr1:248727482:T:C	5.94922e-30	-6.80511e-10	-1.30327
248727513	chr1:248727513:A:G	1.03733e-29	-6.80511e-10	-0.747293
248727676	chr1:248727676:A:T	1.55352e-30	-1.47301	-1.173
248728150	chr1:248728150:A:G	1.33145e-29	0.857708	-1.35539
248728352	chr1:248728352:T:C	1.27851e-29	-6.80511e-10	-0.538256
248728463	chr1:248728463:G:T	6.91285e-30	-6.80511e-10	-1.15315
248728549	chr1:248728549:A:G	1.27249e-29	0.800327	-1.3433
248728738	chr1:248728738:T:C	1.04571e-29	-6.80511e-10	-0.739254
248728893	chr1:248728893:A:C	6.49594e-30	-0.0380634	-1.17729
248729104	chr1:248729104:A:G	5.66203e-30	-0.185117	-1.16763
248729278	chr1:248729278:C:T	9.43106e-30	-6.80511e-10	-0.842524
248729608	chr1:248729608:G:A	7.83392e-30	-6.80511e-10	-1.02807
248729634	chr1:248729634:T:C	5.69179e-30	-0.18402	-1.16349
248729930	chr1:248729930:A:G	1.38435e-29	0.874959	-1.33368
248729983	chr1:248729983:T:C	5.62737e-30	-0.187475	-1.17142
248730076	chr1:248730076:G:A	1.39316e-29	0.885088	-1.33746
248730145	chr1:248730145:C:T	1.05543e-29	-6.80511e-10	-0.730004
248730334	chr1:248730334:C:T	8.61632e-30	-6.80511e-10	-0.932875
248730400	chr1:248730400:A:G	1.01494e-29	-6.80511e-10	-0.769114
248730472	chr1:248730472:G:GA	1.04104e-29	-6.80511e-10	-0.74373
248730478	chr1:248730478:TAAATA:T	1.53219e-29	0.973422	-1.33067
248730694	chr1:248730694:T:G	1.21977e-29	-6.80511e-10	-0.585281
248730897	chr1:248730897:G:A	1.05125e-29	-6.80511e-10	-0.733969
248731223	chr1:248731223:T:G	8.37526e-30	0.110624	-1.07187
248731238	chr1:248731238:G:A	1.08755e-29	-6.80511e-10	-0.700018
248731246	chr1:248731246:G:A	1.29684e-29	0.812157	-1.33618
248731279	chr1:248731279:T:C	1.24199e-29	0.763835	-1.33107
248731356	chr1:248731356:G:C	5.36073e-30	-0.267641	-1.13979
248731493	chr1:248731493:A:C	1.18958e-29	-6.80511e-10	-0.610351
248731622	chr1:248731622:C:T	1.16642e-29	0.703633	-1.33364
248731638	chr1:248731638:G:T	1.32307e-29	0.824829	-1.32882
248731698	chr1:248731698:G:A	1.34615e-29	0.843834	-1.33053
248731782	chr1:248731782:A:G	1.03134e-29	-6.80511e-10	-0.753084
248731882	chr1:248731882:A:T	4.94303e-30	-0.227561	-1.26099
248731996	chr1:248731996:G:A	6.44889e-30	-0.0680727	-1.15455
248732006	chr1:248732006:C:T	2.68283e-30	-0.997603	-1.10206
248732087	chr1:248732087:A:G	1.4414e-29	0.913372	-1.3317
248732287	chr1:248732287:G:A	3.45245e-30	-1.10078	-0.746664
248732314	chr1:248732314:G:T	2.02675e-30	-2.3801	-3.54985e-10
248732511	chr1:248732511:C:G	1.37772e-29	0.682637	-1.14616
248732715	chr1:248732715:T:C	1.43231e-30	-1.45388	-1.27337
248732892	chr1:248732892:C:T	1.72885e-29	1.06236	-1.29885
248732927	chr1:248732927:C:T	1.04734e-29	0.5215	-1.25919
248733005	chr1:248733005:G:A	1.03539e-29	0.542513	-1.29168
248733262	chr1:248733262:A:G	4.30246e-30	-0.348492	-1.27885
248733289	chr1:248733289:G:T	3.00241e-30	-1.27028	-0.716832
248733454	chr1:248733454:T:C	4.39367e-30	-0.615071	-0.991298
248733794	chr1:248733794:C:G	1.21561e-30	-1.74537	-1.14591
248733815	chr1:248733815:A:G	1.15636e-29	-6.80511e-10	-0.638674
248733908	chr1:248733908:A:C	1.12293e-29	-6.80511e-10	-0.668007
248733921	chr1:248733921:A:G	2.59075e-30	-1.73	-0.404592
248734051	chr1:248734051:T:C	2.00786e-30	-1.12556	-1.2639
248734052	chr1:248734052:G:T	2.03765e-30	-1.11602	-1.25871
248734244	chr1:248734244:C:T	7.00694e-30	-6.80511e-10	-1.13963
248734308	chr1:248734308:G:A	5.69853e-30	-6.80511e-10	-1.34632
248734382	chr1:248734382:T:G	2.38939e-29	1.2091	-1.12201
248734425	chr1:248734425:T:C	6.76239e-30	-6.80511e-10	-1.17516
248734461	chr1:248734461:A:G	2.49061e-30	-1.34698	-0.827023
248734625	chr1:248734625:A:G	6.93914e-30	-6.80511e-10	-1.14935
248734774	chr1:248734774:T:A	6.51332e-30	-6.80511e-10	-1.21268
248734992	chr1:248734992:TA:T	6.52055e-30	-6.80511e-10	-1.21157
248735084	chr1:248735084:A:G	2.85963e-30	-1.28113	-0.754713
248735096	chr1:248735096:T:C	2.49997e-30	-1.34248	-0.827775
248735143	chr1:248735143:G:A	5.62411e-30	-6.80511e-10	-1.35947
248735161	chr1:248735161:C:A	1.22807e-29	-6.80511e-10	-0.578504
248735212	chr1:248735212:G:A	5.78863e-30	-6.80511e-10	-1.33064
248735775	chr1:248735775:A:G	1.20245e-29	-6.80511e-10	-0.599585
248735794	chr1:248735794:A:G	3.23185e-28	2.69169	-3.54985e-10
248736072	chr1:248736072:C:T	1.16998e-29	-6.80511e-10	-0.62696
248736799	chr1:248736799:A:G	4.12579e-30	-1.05108	-0.6182
248736853	chr1:248736853:G:A	3.12203e-30	-1.94805	-3.54985e-10
248737036	chr1:248737036:T:TC	2.91557e-30	-1.11243	-0.904031
248737302	chr1:248737302:G:A	6.52749e-29	-6.80511e-10	1.09208
248737332	chr1:248737332:A:G	2.00134e-30	-1.03293	-1.35979
248737338	chr1:248737338:T:C	1.82832e-30	-1.13008	-1.35306
248737414	chr1:248737414:A:G	4.87285e-29	-6.80511e-10	0.799731
248737478	chr1:248737478:C:T	1.29139e-29	-6.80511e-10	-0.528232
248737772	chr1:248737772:T:A	3.4194e-27	5.70701	-0.65632
248737908	chr1:248737908:C:T	5.65639e-30	-6.80511e-10	-1.35375
248737927	chr1:248737927:T:C	1.53512e-29	-6.80511e-10	-0.355338
248738222	chr1:248738222:G:T	1.88237e-30	-2.454	-3.54985e-10
248738289	chr1:248738289:G:A	8.5387e-31	-1.8856	-1.3589
248738496	chr1:248738496:C:T	9.06079e-31	-1.82537	-1.35979
248738632	chr1:248738632:T:C	9.01648e-31	-1.83031	-1.35975
248738753	chr1:248738753:G:A	9.90718e-31	-1.73609	-1.35977
248738827	chr1:248738827:G:C	1.09435e-29	-6.80511e-10	-0.693786
248738909	chr1:248738909:C:T	9.60561e-30	-6.80511e-10	-0.824185
248739002	chr1:248739002:G:T	6.59046e-30	-6.80511e-10	-1.20091
248739317	chr1:248739317:A:G	6.51255e-30	-6.80511e-10	-1.2128
248739415	chr1:248739415:T:C	6.48356e-30	-6.80511e-10	-1.21726
248739449	chr1:248739449:A:G	1.25418e-29	-6.80511e-10	-0.557462
248739552	chr1:248739552:G:A	6.49803e-30	-6.80511e-10	-1.21503
248739879	chr1:248739879:C:T	3.10687e-30	-1.30115	-0.651765
248740010	chr1:248740010:T:G	8.21562e-30	-6.80511e-10	-0.980495
248740166	chr1:248740166:C:T	1.96896e-29	-6.80511e-10	-0.10644
248740446	chr1:248740446:A:G	1.77697e-30	-1.20897	-1.30265
248740452	chr1:248740452:C:A	1.13685e-29	-6.80511e-10	-0.655683
248740454	chr1:248740454:G:A	2.94049e-30	-1.08289	-0.925065
248740468	chr1:248740468:A:G	2.97226e-30	-1.22745	-0.769765
248740856	chr1:248740856:A:AGGCAT	1.67567e-29	-6.80511e-10	-0.267734
248741046	chr1:248741046:G:A	1.74681e-29	-6.80511e-10	-0.226154
248741119	chr1:248741119:GCAA:G	5.89205e-30	-6.80511e-10	-1.31293
248741351	chr1:248741351:C:T	8.09672e-30	-6.80511e-10	-0.995074
248741616	chr1:248741616:G:A	1.08914e-29	-6.80511e-10	-0.698563
248743161	chr1:248743161:A:C	1.66581e-30	-1.67295	-0.903267
248743190	chr1:248743190:T:C	5.99706e-30	-6.80511e-10	-1.29526
248743289	chr1:248743289:A:T	2.3792e-30	-2.21977	-3.54985e-10
248743322	chr1:248743322:A:G	8.81678e-30	-6.80511e-10	-0.909876
248743340	chr1:248743340:G:C	8.19231e-30	-6.80511e-10	-0.983337
248743380	chr1:248743380:A:G	8.6979e-30	-6.80511e-10	-0.923452
248743397	chr1:248743397:G:A	1.0997e-29	-0.688913	-3.54985e-10
248743522	chr1:248743522:C:T	1.04183e-29	-6.80511e-10	-0.742971
248743854	chr1:248743854:G:C	5.69719e-30	-6.80511e-10	-1.34656
248743953	chr1:248743953:T:G	8.77239e-30	-6.80511e-10	-0.914923
248744050	chr1:248744050:TAAAC:T	5.66409e-30	-6.80511e-10	-1.35239
248744095	chr1:248744095:G:C	5.85684e-30	-6.80511e-10	-1.31892
248744257	chr1:248744257:A:T	5.87572e-30	-6.80511e-10	-1.3157
248744286	chr1:248744286:T:C	8.42267e-30	-6.80511e-10	-0.955606
248744351	chr1:248744351:A:G	3.76582e-30	-1.61734	-0.14323
248744377	chr1:248744377:C:T	5.40323e-31	-2.40853	-1.29359
248744808	chr1:248744808:A:AC	5.74154e-30	-6.80511e-10	-1.33881
248744871	chr1:248744871:C:T	5.69752e-31	-2.33535	-1.31374
248745041	chr1:248745041:C:T	5.80729e-30	-6.80511e-10	-1.32742
248745105	chr1:248745105:C:T	1.37335e-30	-1.41076	-1.35852
248745207	chr1:248745207:T:C	2.80769e-30	-0.997921	-1.05625
248745765	chr1:248745765:T:C	5.76795e-30	-6.80511e-10	-1.33422
248745792	chr1:248745792:G:A	6.92098e-30	-6.80511e-10	-1.15198
248745850	chr1:248745850:T:C	1.24579e-30	-1.82286	-1.0439
248746498	chr1:248746498:T:C	7.48219e-31	-2.31601	-1.06058
248748931	chr1:248748931:C:A	5.80817e-30	-6.80511e-10	-1.32727
248749970	chr1:248749970:GAC:G	5.79322e-30	-6.80511e-10	-1.32984
248750275	chr1:248750275:GAAGCTTTGA:G	9.09649e-30	-6.80511e-10	-0.878644
248750448	chr1:248750448:C:A	6.36808e-31	-2.42871	-1.10911
248750625	chr1:248750625:T:G	1.35371e-30	-2.3185	-0.465186
248750933	chr1:248750933:G:A	1.49047e-30	-1.81279	-0.874659
248751430	chr1:248751430:T:G	6.52639e-30	-6.80511e-10	-1.21068
248751703	chr1:248751703:G:A	8.5953e-31	-1.89793	-1.33998
248751770	chr1:248751770:C:T	1.77309e-30	-1.16229	-1.35152
248751846	chr1:248751846:A:G	5.68996e-30	-6.80511e-10	-1.34783
248751944	chr1:248751944:A:C	7.40171e-31	-2.02779	-1.35962
248752125	chr1:248752125:T:C	7.26313e-30	-6.80511e-10	-1.10372
248752339	chr1:248752339:C:G	6.2044e-30	-6.80511e-10	-1.26127
248752378	chr1:248752378:T:G	1.18529e-30	-1.90929	-1.00725
248752497	chr1:248752497:C:T	4.67177e-29	-6.80511e-10	0.757591
248753780	chr1:248753780:ACACAT:CCACAT	7.67729e-31	-1.99138	-1.35947
248753865	chr1:248753865:A:C	8.98135e-31	-1.85263	-1.34134
248754237	chr1:248754237:A:C	8.72859e-31	-1.87678	-1.34574
248754262	chr1:248754262:A:C	8.55003e-31	-1.90428	-1.3389
248754405	chr1:248754405:A:G	7.92833e-31	-1.98086	-1.33781
248754677	chr1:248754677:G:T	5.84383e-30	-6.80511e-10	-1.32115
248754790	chr1:248754790:A:T	5.87075e-30	-6.80511e-10	-1.31655
248755126	chr1:248755126:C:A	2.08269e-28	-6.80511e-10	2.2523
248755719	chr1:248755719:C:T	1.16184e-30	-1.73961	-1.19692
248755930	chr1:248755930:G:A	9.30823e-31	-1.81491	-1.34331
248755933	chr1:248755933:C:T	5.84962e-30	-6.80511e-10	-1.32016
248756183	chr1:248756183:A:G	9.14821e-31	-1.85769	-1.31787
248756252	chr1:248756252:G:A	9.2103e-31	-1.81376	-1.35503
248756601	chr1:248756601:C:G	9.96802e-31	-2.08387	-1.00587
248756680	chr1:248756680:C:A	1.19853e-30	-1.6045	-1.30094
248757084	chr1:248757084:C:T	6.64623e-31	-2.27095	-1.22412
248757221	chr1:248757221:G:A	2.47631e-30	-2.17976	-3.54985e-10
248757236	chr1:248757236:G:A	5.73725e-30	-6.80511e-10	-1.33955
248757446	chr1:248757446:T:C	5.49416e-31	-2.33197	-1.35346
248757517	chr1:248757517:A:G	1.29987e-29	-6.80511e-10	-0.521683
248757713	chr1:248757713:T:C	1.14721e-29	-6.80511e-10	-0.646618
248757840	chr1:248757840:C:A	7.05983e-30	-6.80511e-10	-1.13211
248757917	chr1:248757917:C:T	5.22222e-31	-2.44815	-1.28804
248758283	chr1:248758283:C:T	5.28344e-31	-2.44044	-1.2841
248758361	chr1:248758361:A:G	5.17372e-31	-2.44126	-1.30427
248758424	chr1:248758424:T:C	8.56447e-31	-1.89641	-1.34509
248758486	chr1:248758486:C:T	5.21166e-31	-2.44027	-1.29795
248758625	chr1:248758625:G:A	8.34892e-30	-6.80511e-10	-0.9644
248758672	chr1:248758672:T:C	5.03195e-31	-2.43105	-1.34226
248758871	chr1:248758871:G:A	6.31013e-30	-6.80511e-10	-1.24438
248758901	chr1:248758901:A:C	4.97729e-31	-2.4466	-1.33763
248759013	chr1:248759013:A:G	5.11436e-31	-2.43778	-1.31929
248759178	chr1:248759178:T:A	5.76299e-30	-6.80511e-10	-1.33508
248759364	chr1:248759364:C:T	5.1472e-31	-2.43891	-1.31175
248759433	chr1:248759433:C:T	5.18209e-31	-2.44264	-1.30127
248759443	chr1:248759443:C:T	5.98782e-30	-6.80511e-10	-1.29681
248759445	chr1:248759445:C:T	5.16282e-31	-2.43416	-1.31348
248759524	chr1:248759524:C:A	5.22318e-31	-2.44202	-1.294
248759539	chr1:248759539:C:T	5.14169e-31	-2.44029	-1.31145
248759540	chr1:248759540:A:G	1.61018e-30	-1.7018	-0.908393
248759663	chr1:248759663:C:A	5.72696e-30	-6.80511e-10	-1.34135
248759759	chr1:248759759:T:C	5.61978e-31	-2.40536	-1.25746
248759760	chr1:248759760:T:C	1.17077e-30	-1.65757	-1.27129
248759923	chr1:248759923:A:G	5.24777e-31	-2.43953	-1.29179
248760459	chr1:248760459:T:A	5.80104e-30	-6.80511e-10	-1.3285
248760481	chr1:248760481:T:C	2.12431e-29	-6.80511e-10	-0.0305021
248760600	chr1:248760600:A:G	6.07669e-30	-6.80511e-10	-1.28207
248760617	chr1:248760617:A:G	5.18415e-31	-2.43426	-1.30925
248760667	chr1:248760667:C:G	5.97479e-30	-6.80511e-10	-1.29898
248760766	chr1:248760766:C:A	5.06061e-31	-2.44744	-1.32019
248761210	chr1:248761210:C:T	5.6297e-30	-6.80511e-10	-1.35848
248761306	chr1:248761306:C:A	1.1584e-30	-1.62559	-1.31391
248761318	chr1:248761318:G:T	1.1895e-29	-6.80511e-10	-0.610415
248761474	chr1:248761474:G:A	5.19618e-31	-2.42623	-1.31496
248761627	chr1:248761627:T:C	1.16581e-29	-6.80511e-10	-0.63053
248761694	chr1:248761694:C:T	8.42703e-30	-6.80511e-10	-0.955088
248761741	chr1:248761741:T:A	5.12549e-31	-2.44614	-1.30875
248761819	chr1:248761819:A:T	2.22556e-30	-2.28652	-3.54985e-10
248761883	chr1:248761883:A:G	5.16035e-31	-2.44074	-1.30738
248761931	chr1:248761931:G:A	5.22483e-31	-2.43305	-1.30265
248761942	chr1:248761942:A:G	5.623e-31	-2.42405	-1.23821
248761978	chr1:248761978:G:A	1.95897e-30	-2.41411	-3.54985e-10
248761989	chr1:248761989:A:G	5.30361e-31	-2.43532	-1.28541
248762079	chr1:248762079:G:A	7.02828e-31	-2.45395	-0.98523
248762124	chr1:248762124:G:T	2.07051e-30	-2.11329	-0.245448
248762134	chr1:248762134:T:G	5.93695e-31	-2.45375	-1.15417
248762455	chr1:248762455:C:T	6.18322e-31	-2.45423	-1.11304
248762461	chr1:248762461:C:T	1.39991e-30	-1.62891	-1.12121
248762462	chr1:248762462:G:A	7.05854e-31	-2.44507	-0.989804
248762740	chr1:248762740:G:A	5.92714e-30	-6.80511e-10	-1.30699
248762774	chr1:248762774:G:A	7.61519e-30	-6.80511e-10	-1.05639
248762926	chr1:248762926:C:G	5.22792e-31	-2.43604	-1.29907
248763057	chr1:248763057:T:C	5.1757e-31	-2.43871	-1.30643
248763058	chr1:248763058:G:A	5.13865e-31	-2.43987	-1.31245
248763086	chr1:248763086:A:C	6.14492e-30	-6.80511e-10	-1.27091
248763094	chr1:248763094:A:G	5.81876e-30	-1.32545	-3.54985e-10
248763095	chr1:248763095:T:C	6.34877e-31	-2.44889	-1.09196
248763170	chr1:248763170:C:T	5.12995e-31	-2.44323	-1.31079
248763430	chr1:248763430:C:T	5.76485e-30	-6.80511e-10	-1.33475
248763440	chr1:248763440:T:C	1.24613e-29	-6.80511e-10	-0.563908
248763608	chr1:248763608:A:C	9.18086e-30	-6.80511e-10	-0.869412
248763676	chr1:248763676:G:A	5.83693e-30	-6.80511e-10	-1.32233
248763734	chr1:248763734:T:C	4.90299e-31	-2.4509	-1.34837
248764144	chr1:248764144:A:G	2.8e-30	-2.05691	-3.54985e-10
248764259	chr1:248764259:G:T	6.05929e-30	-6.80511e-10	-1.28494
248764298	chr1:248764298:C:T	1.10653e-29	-6.80511e-10	-0.682718
248764317	chr1:248764317:A:G	2.25584e-30	-2.27301	-3.54985e-10
248765445	chr1:248765445:T:C	5.5752e-31	-2.36743	-1.30336
248765854	chr1:248765854:C:T	2.14509e-29	-6.80511e-10	-0.0207639
248765878	chr1:248765878:C:T	7.72118e-30	-6.80511e-10	-1.04257
248766000	chr1:248766000:G:A	4.9941e-31	-2.45199	-1.32887
248766065	chr1:248766065:C:T	5.42252e-31	-2.44184	-1.25671
248766851	chr1:248766851:A:G	5.16896e-31	-2.43261	-1.31384
248766967	chr1:248766967:A:C	4.95517e-31	-2.45335	-1.33533
248767363	chr1:248767363:C:CAA	5.61518e-31	-2.37917	-1.28447
248767789	chr1:248767789:A:T	5.60754e-31	-2.41691	-1.2481
248768012	chr1:248768012:C:T	9.9118e-30	-6.80511e-10	-0.792807
248768121	chr1:248768121:T:A	1.65939e-30	-1.62666	-0.953429
248768196	chr1:248768196:G:A	7.55282e-30	-6.80511e-10	-1.06461
248768321	chr1:248768321:G:T	7.61885e-30	-6.80511e-10	-1.05591
248768394	chr1:248768394:T:A	5.14321e-31	-2.45245	-1.29899
248768700	chr1:248768700:A:G	5.06877e-31	-2.45207	-1.31395
248768834	chr1:248768834:C:T	5.28491e-31	-2.45026	-1.274
248769145	chr1:248769145:T:G	7.24269e-30	-6.80511e-10	-1.10654
248769211	chr1:248769211:A:C	1.05492e-29	-6.80511e-10	-0.730484
248769291	chr1:248769291:C:T	5.67528e-30	-6.80511e-10	-1.35041
248769363	chr1:248769363:AC:A	5.97213e-30	-6.80511e-10	-1.29943
248769385	chr1:248769385:A:G	5.07036e-31	-2.4512	-1.31451
248769488	chr1:248769488:T:G	5.22997e-31	-2.44713	-1.28758
248769641	chr1:248769641:G:A	5.27188e-31	-2.44911	-1.27762
248769949	chr1:248769949:T:TG	5.81018e-30	-6.80511e-10	-1.32692
248770041	chr1:248770041:G:C	1.05209e-29	-6.80511e-10	-0.73317
248770051	chr1:248770051:T:C	6.5002e-30	-6.80511e-10	-1.2147
248770063	chr1:248770063:G:A	8.57227e-30	-6.80511e-10	-0.938001
248770064	chr1:248770064:C:T	8.4625e-30	-6.80511e-10	-0.950888
248770100	chr1:248770100:A:T	1.01409e-29	-6.80511e-10	-0.769954
248770647	chr1:248770647:A:G	8.49228e-30	-6.80511e-10	-0.947375
248770686	chr1:248770686:A:G	5.8952e-30	-6.80511e-10	-1.31239
248770760	chr1:248770760:G:A	6.07254e-30	-6.80511e-10	-1.28276
248770921	chr1:248770921:C:A	8.00836e-30	-6.80511e-10	-1.00605
248770982	chr1:248770982:T:A	9.57604e-30	-6.80511e-10	-0.827269
248771018	chr1:248771018:C:T	8.81421e-30	-6.80511e-10	-0.910168
248771100	chr1:248771100:C:T	1.03578e-29	-6.80511e-10	-0.748794
248771101	chr1:248771101:G:A	1.03306e-28	1.55116	-3.54985e-10
248771142	chr1:248771142:A:G	8.74479e-30	-6.80511e-10	-0.918075
248771499	chr1:248771499:C:A	1.05858e-29	-6.80511e-10	-0.727023
248771686	chr1:248771686:G:A	6.78863e-30	-6.80511e-10	-1.17128
248771972	chr1:248771972:G:A	1.28386e-29	-6.80511e-10	-0.534073
248772031	chr1:248772031:C:T	4.61508e-30	-1.5572	-3.54985e-10
248772173	chr1:248772173:T:C	9.76665e-31	-1.75395	-1.35619
248772220	chr1:248772220:A:C	8.53515e-30	-6.80511e-10	-0.94234
248772224	chr1:248772224:C:G	1.1425e-29	-6.80511e-10	-0.650727
248772521	chr1:248772521:T:C	8.64376e-30	-6.80511e-10	-0.929695
248772585	chr1:248772585:T:C	9.04593e-30	-6.80511e-10	-0.884218
248772669	chr1:248772669:G:A	5.83605e-30	-6.80511e-10	-1.32248
248772797	chr1:248772797:G:GC	8.23111e-30	-6.80511e-10	-0.978611
248772973	chr1:248772973:T:A	8.95177e-30	-6.80511e-10	-0.894681
248773009	chr1:248773009:C:T	6.53349e-30	-6.80511e-10	-1.20959
248773173	chr1:248773173:T:A	5.84583e-30	-6.80511e-10	-1.3208
248773174	chr1:248773174:A:T	5.82437e-30	-6.80511e-10	-1.32448
248773238	chr1:248773238:T:C	6.29934e-30	-6.80511e-10	-1.24609
248773447	chr1:248773447:T:C	1.33077e-29	-6.80511e-10	-0.498188
248773519	chr1:248773519:T:G	8.21595e-30	-0.980455	-3.54985e-10
248773570	chr1:248773570:G:A	5.96034e-30	-6.80511e-10	-1.30141
248773831	chr1:248773831:C:T	7.50107e-30	-6.80511e-10	-1.07149
248774242	chr1:248774242:G:A	1.10833e-29	-6.80511e-10	-0.681092
248774370	chr1:248774370:A:G	5.51158e-31	-2.412	-1.27027
248774730	chr1:248774730:T:C	5.23206e-31	-2.45423	-1.28008
248774901	chr1:248774901:T:A	6.08927e-31	-2.44572	-1.13687
248774903	chr1:248774903:C:G	6.14232e-31	-2.44598	-1.12794
248774904	chr1:248774904:T:C	6.18697e-31	-2.44538	-1.12129
248774991	chr1:248774991:G:A	6.22089e-31	-2.44452	-1.11669
248775007	chr1:248775007:C:T	5.32637e-31	-2.4524	-1.26405
248775094	chr1:248775094:G:A	5.82742e-30	-6.80511e-10	-1.32396
248775221	chr1:248775221:G:T	5.45973e-31	-2.45279	-1.23893
248775350	chr1:248775350:C:T	5.94195e-31	-2.44678	-1.1603
248776152	chr1:248776152:A:G	5.70938e-31	-2.44923	-1.19778
248776186	chr1:248776186:T:A	5.74301e-30	-6.80511e-10	-1.33855
248776321	chr1:248776321:T:C	5.89659e-30	-6.80511e-10	-1.31216
248776521	chr1:248776521:A:G	1.18659e-30	-1.76973	-1.14573
248776674	chr1:248776674:C:G	6.54695e-30	-6.80511e-10	-1.20753
248776729	chr1:248776729:C:T	5.80724e-30	-6.80511e-10	-1.32743
248777140	chr1:248777140:G:A	5.74369e-30	-6.80511e-10	-1.33843
248777150	chr1:248777150:C:T	7.18038e-30	-6.80511e-10	-1.11518
248777284	chr1:248777284:TA:T	5.93218e-30	-6.80511e-10	-1.30614
248777308	chr1:248777308:C:T	1.04854e-29	-6.80511e-10	-0.736548
248777522	chr1:248777522:C:A	5.78686e-30	-6.80511e-10	-1.33094
248778062	chr1:248778062:C:T	1.24826e-29	-6.80511e-10	-0.562196
248778373	chr1:248778373:C:T	6.64997e-30	-6.80511e-10	-1.19192
248778562	chr1:248778562:G:A	8.19849e-30	-6.80511e-10	-0.982583
248778684	chr1:248778684:G:A	5.67223e-30	-6.80511e-10	-1.35095
248778948	chr1:248778948:AT:A	5.47568e-31	-2.42445	-1.26436
248779233	chr1:248779233:T:C	7.07007e-31	-2.3703	-1.06295
248779281	chr1:248779281:C:G	6.84925e-31	-2.30847	-1.15651
248779463	chr1:248779463:A:G	1.4312e-30	-1.96741	-0.760606
248779571	chr1:248779571:G:A	5.84167e-30	-6.80511e-10	-1.32152
248780117	chr1:248780117:T:C	1.41395e-29	-6.80511e-10	-0.43756
248780122	chr1:248780122:G:C	5.99401e-30	-6.80511e-10	-1.29577
248780136	chr1:248780136:T:A	5.62798e-30	-6.80511e-10	-1.35878
248780321	chr1:248780321:C:A	6.52112e-30	-6.80511e-10	-1.21149
248780329	chr1:248780329:A:G	1.03749e-30	-1.90386	-1.14587
248780388	chr1:248780388:G:A	5.02595e-29	0.830666	-3.54985e-10
248780626	chr1:248780626:C:G	1.27349e-30	-2.01411	-0.830656
248780986	chr1:248780986:C:T	5.63722e-30	-6.80511e-10	-1.35714
248781167	chr1:248781167:A:G	6.86375e-30	-6.80511e-10	-1.16028
248781336	chr1:248781336:C:T	1.10584e-30	-2.14173	-0.844203
248781542	chr1:248781542:TCTTA:T	5.8323e-30	-6.80511e-10	-1.32312
248781824	chr1:248781824:G:A	9.89093e-31	-2.01005	-1.08745
248781834	chr1:248781834:A:C	9.23677e-31	-1.85023	-1.31569
248781944	chr1:248781944:C:T	6.10205e-30	-1.27791	-3.54985e-10
248782174	chr1:248782174:C:T	1.97253e-30	-2.40722	-3.54985e-10
248782197	chr1:248782197:C:T	1.39587e-30	-1.57593	-1.17708
248782204	chr1:248782204:T:C	1.3506e-30	-1.58409	-1.20189
248782364	chr1:248782364:AGG:A	1.39595e-30	-1.56855	-1.1844
248782374	chr1:248782374:T:C	1.44949e-30	-1.5308	-1.18452
248782422	chr1:248782422:C:T	1.36882e-30	-1.69099	-1.08159
248782449	chr1:248782449:G:A	7.98054e-30	-6.80511e-10	-1.00953
248782475	chr1:248782475:C:G	1.55113e-30	-1.63814	-1.00941
248782548	chr1:248782548:T:C	1.4199e-29	-6.80511e-10	-0.43336
248782581	chr1:248782581:C:A	6.20745e-30	-6.80511e-10	-1.26078
248782663	chr1:248782663:A:T	7.02125e-30	-6.80511e-10	-1.13759
248782676	chr1:248782676:G:T	7.04727e-30	-6.80511e-10	-1.13389
248782873	chr1:248782873:T:C	1.6854e-30	-1.61491	-0.949614
248782925	chr1:248782925:A:T	1.22025e-30	-1.63711	-1.25037
248782940	chr1:248782940:C:T	1.25409e-30	-1.63127	-1.22885
248783122	chr1:248783122:T:C	1.3452e-30	-1.74212	-1.04787
248783275	chr1:248783275:C:T	1.55475e-30	-1.65517	-0.990048
248783429	chr1:248783429:A:G	4.75796e-29	-6.80511e-10	0.775872
248783460	chr1:248783460:G:A	2.06412e-30	-1.50416	-0.857666
248783502	chr1:248783502:A:G	1.86828e-30	-1.55989	-0.901621
248783608	chr1:248783608:A:G	8.08999e-31	-2.26061	-1.03788
248783616	chr1:248783616:T:C	6.49308e-30	-6.80511e-10	-1.2158
248783772	chr1:248783772:C:G	6.0174e-30	-6.80511e-10	-1.29188
248783926	chr1:248783926:C:T	2.57425e-29	-6.80511e-10	0.16161
248784032	chr1:248784032:T:C	4.77046e-30	-1.52409	-3.54985e-10
248784201	chr1:248784201:T:G	1.21087e-29	-6.80511e-10	-0.59261
248784243	chr1:248784243:C:T	1.89245e-30	-2.44866	-3.54985e-10
248784782	chr1:248784782:T:A	1.35382e-29	-6.80511e-10	-0.481017
248784935	chr1:248784935:G:A	1.33968e-29	-6.80511e-10	-0.491518
248785103	chr1:248785103:G:A	5.38752e-31	-2.35284	-1.35219
248785537	chr1:248785537:G:T	1.81435e-29	-6.80511e-10	-0.188221
248785670	chr1:248785670:C:T	8.4191e-30	-6.80511e-10	-0.956029
248785732	chr1:248785732:T:C	7.28401e-30	-6.80511e-10	-1.10085
248785957	chr1:248785957:A:G	5.77085e-30	-6.80511e-10	-1.33371
248786294	chr1:248786294:T:C	3.11644e-30	-1.94984	-3.54985e-10
248786317	chr1:248786317:T:C	1.07667e-29	-6.80511e-10	-0.710074
248786844	chr1:248786844:G:A	2.19031e-30	-2.4482	0.145709
248786896	chr1:248786896:C:T	6.48267e-30	-1.2174	-3.54985e-10
248787056	chr1:248787056:A:G	1.52163e-29	-6.80511e-10	-0.364168
248787116	chr1:248787116:T:C	4.05576e-30	-1.19858	-0.487813
248787131	chr1:248787131:G:A	2.08682e-30	-2.45422	0.103326
248787298	chr1:248787298:C:G	2.11425e-30	-2.42059	0.0827567
248787582	chr1:248787582:C:T	1.41588e-29	-6.80511e-10	-0.436199
248788256	chr1:248788256:T:C	2.27939e-30	-1.09995	-1.16267
248788453	chr1:248788453:G:A	1.59288e-29	-6.80511e-10	-0.318404
248788684	chr1:248788684:C:A	5.79651e-30	-6.80511e-10	-1.32928
248788751	chr1:248788751:T:C	5.79268e-30	-6.80511e-10	-1.32994
248788870	chr1:248788870:A:G	1.58509e-29	-6.80511e-10	-0.323305
248789024	chr1:248789024:T:C	1.74158e-30	-1.17198	-1.35976
248789037	chr1:248789037:G:A	1.89036e-30	-2.45137	0.0016082
248789091	chr1:248789091:T:C	9.93307e-30	-6.80511e-10	-0.790663
248789189	chr1:248789189:A:T	1.11626e-29	-6.80511e-10	-0.673961
248789321	chr1:248789321:T:G	1.01078e-29	-6.80511e-10	-0.773221
248789451	chr1:248789451:C:T	5.97009e-30	-6.80511e-10	-1.29977
248789497	chr1:248789497:G:A	5.89681e-30	-6.80511e-10	-1.31212
248789761	chr1:248789761:G:A	1.21696e-29	-6.80511e-10	-0.587592
248789815	chr1:248789815:G:C	2.5877e-30	-1.85163	-0.284134
248789844	chr1:248789844:C:T	1.36057e-29	-6.80511e-10	-0.476043
248790126	chr1:248790126:T:C	1.2113e-29	-6.80511e-10	-0.592255
248790174	chr1:248790174:A:T	4.87234e-31	-2.45311	-1.35243
248790248	chr1:248790248:G:A	7.06878e-30	-6.80511e-10	-1.13084
248790271	chr1:248790271:C:T	2.11703e-30	-2.33652	-3.54985e-10
248790579	chr1:248790579:T:G	9.61949e-30	-6.80511e-10	-0.822741
248790682	chr1:248790682:A:T	9.50536e-30	-6.80511e-10	-0.834677
248790721	chr1:248790721:G:A	1.64871e-29	-6.80511e-10	-0.283952
248791226	chr1:248791226:A:G	8.9027e-30	-6.80511e-10	-0.900178
248791490	chr1:248791490:C:A	5.62358e-30	-6.80511e-10	-1.35957
248791514	chr1:248791514:T:C	5.62256e-30	-6.80511e-10	-1.35975
248791793	chr1:248791793:A:G	1.09037e-29	-6.80511e-10	-0.697432
248792162	chr1:248792162:C:G	1.00507e-29	-6.80511e-10	-0.778894
248792183	chr1:248792183:A:G	8.58285e-30	-6.80511e-10	-0.936767
248792220	chr1:248792220:C:T	9.3848e-30	-6.80511e-10	-0.847441
248792371	chr1:248792371:A:G	8.87917e-30	-6.80511e-10	-0.902824
248792509	chr1:248792509:G:T	1.21089e-29	-6.80511e-10	-0.592592
248793109	chr1:248793109:A:G	9.18765e-30	-6.80511e-10	-0.868673
248793151	chr1:248793151:G:A	7.64576e-31	-2.14342	-1.21155
248793161	chr1:248793161:G:A	8.78645e-30	-6.80511e-10	-0.913322
248793248	chr1:248793248:C:T	9.07549e-30	-6.80511e-10	-0.880955
248793282	chr1:248793282:G:A	5.13409e-31	-2.42763	-1.32559
248793402	chr1:248793402:C:T	7.65575e-30	-6.80511e-10	-1.05108
248793448	chr1:248793448:G:T	1.28495e-29	-6.80511e-10	-0.533232
248793481	chr1:248793481:C:T	2.8071e-29	-6.80511e-10	0.248203
248793652	chr1:248793652:TTCAGTGACTTTGGTAA:T	2.19255e-30	-2.30147	-3.54985e-10
248793656	chr1:248793656:G:A	9.13229e-30	-6.80511e-10	-0.874716
248793679	chr1:248793679:A:G	9.12733e-30	-6.80511e-10	-0.87526
248793713	chr1:248793713:G:A	9.12498e-30	-6.80511e-10	-0.875518
248793761	chr1:248793761:G:C	9.13611e-30	-6.80511e-10	-0.874298
248793914	chr1:248793914:G:C	2.35537e-30	-2.22983	-3.54985e-10
248794032	chr1:248794032:C:T	7.91944e-30	-6.80511e-10	-1.01721
248794260	chr1:248794260:G:A	5.35075e-31	-2.40999	-1.3019
248794402	chr1:248794402:C:T	1.15827e-28	-6.80511e-10	1.66556
248794443	chr1:248794443:C:A	7.18754e-30	-6.80511e-10	-1.11418
248794455	chr1:248794455:G:A	1.11141e-28	-6.80511e-10	1.62427
248794659	chr1:248794659:G:A	8.71143e-30	-6.80511e-10	-0.921897
248794764	chr1:248794764:G:A	7.15154e-30	-6.80511e-10	-1.11921
248794796	chr1:248794796:A:G	9.04719e-30	-6.80511e-10	-0.884078
248794859	chr1:248794859:T:C	8.73725e-30	-6.80511e-10	-0.918937
248795304	chr1:248795304:A:C	8.9894e-30	-6.80511e-10	-0.890486
248795498	chr1:248795498:T:C	1.43401e-29	-6.80511e-10	-0.423472
248795772	chr1:248795772:G:T	1.81957e-30	-1.49678	-0.991155
248796248	chr1:248796248:T:C	6.29263e-30	-6.80511e-10	-1.24715
248796622	chr1:248796622:C:T	1.70635e-29	-6.80511e-10	-0.249594
248796718	chr1:248796718:T:C	1.07233e-29	-6.80511e-10	-0.714111
248796723	chr1:248796723:A:G	2.08087e-30	-2.35375	-3.54985e-10
248796733	chr1:248796733:A:T	7.98814e-30	-6.80511e-10	-1.00857
248796764	chr1:248796764:C:T	8.12965e-30	-6.80511e-10	-0.991015
248796911	chr1:248796911:C:A	8.23801e-30	-6.80511e-10	-0.977774
248796947	chr1:248796947:CT:C	1.06363e-29	-6.80511e-10	-0.722264
248796950	chr1:248796950:A:C	1.04517e-29	-6.80511e-10	-0.739766
248797070	chr1:248797070:T:C	7.79359e-30	-6.80511e-10	-1.03323
248797099	chr1:248797099:A:G	5.71232e-30	-6.80511e-10	-1.34391
248797182	chr1:248797182:T:C	7.65788e-30	-6.80511e-10	-1.0508
248797345	chr1:248797345:T:C	1.20735e-29	-0.595521	-3.54985e-10
248797599	chr1:248797599:A:T	6.90445e-30	-6.80511e-10	-1.15437
248797854	chr1:248797854:G:A	1.11382e-29	-6.80511e-10	-0.676148
248797956	chr1:248797956:A:G	2.83806e-30	-2.21823	0.174816
248798007	chr1:248798007:A:T	8.07612e-30	-6.80511e-10	-0.997621
248798305	chr1:248798305:T:G	1.00304e-29	-6.80511e-10	-0.780914
248798371	chr1:248798371:A:G	7.76862e-30	-6.80511e-10	-1.03644
248798449	chr1:248798449:T:C	2.21477e-30	-2.29138	-3.54985e-10
248798786	chr1:248798786:A:G	6.30673e-30	-6.80511e-10	-1.24492
248798810	chr1:248798810:C:T	6.57942e-30	-6.80511e-10	-1.20259
248798874	chr1:248798874:A:G	6.06728e-30	-6.80511e-10	-1.28362
248799530	chr1:248799530:T:C	8.85277e-30	-6.80511e-10	-0.905802
248799625	chr1:248799625:G:A	4.96287e-31	-2.42749	-1.35964
248799762	chr1:248799762:A:G	1.01523e-28	-6.80511e-10	1.53375
248799775	chr1:248799775:A:C	1.92884e-30	-2.42961	-3.54985e-10
248799929	chr1:248799929:T:C	5.48055e-31	-2.42562	-1.2623
248800084	chr1:248800084:G:C	5.76029e-30	-6.80511e-10	-1.33554
248800358	chr1:248800358:C:T	5.67289e-30	-6.80511e-10	-1.35083
248800394	chr1:248800394:C:T	1.56725e-29	-6.80511e-10	-0.334627
248800479	chr1:248800479:T:C	2.21565e-30	-2.29099	-3.54985e-10
248800631	chr1:248800631:C:T	8.48968e-30	-6.80511e-10	-0.947681
248800792	chr1:248800792:T:C	8.45251e-30	-6.80511e-10	-0.952069
248800959	chr1:248800959:T:C	9.09255e-30	-6.80511e-10	-0.879077
248801153	chr1:248801153:G:A	2.01239e-29	-6.80511e-10	-0.0846255
248801284	chr1:248801284:G:A	5.98629e-30	-6.80511e-10	-1.29706
248801432	chr1:248801432:C:T	8.23076e-30	-6.80511e-10	-0.978654
248801433	chr1:248801433:G:A	1.05506e-30	-2.00247	-1.03046
248801735	chr1:248801735:T:C	1.39402e-29	-6.80511e-10	-0.451753
248802377	chr1:248802377:G:C	5.66036e-30	-6.80511e-10	-1.35305
248802433	chr1:248802433:T:C	9.00658e-30	-6.80511e-10	-0.888578
248802797	chr1:248802797:T:C	1.08139e-29	-0.705702	-3.54985e-10
248803752	chr1:248803752:TC:T	6.86331e-30	-6.80511e-10	-1.16034
248803911	chr1:248803911:G:A	6.49476e-30	-6.80511e-10	-1.21554
248804033	chr1:248804033:T:C	1.01833e-29	-6.80511e-10	-0.765785
248804338	chr1:248804338:G:A	9.16498e-31	-1.81404	-1.35969
248804370	chr1:248804370:C:T	9.57198e-30	-6.80511e-10	-0.827693
248804477	chr1:248804477:A:G	1.07278e-29	-6.80511e-10	-0.713695
248804511	chr1:248804511:G:A	8.89352e-30	-6.80511e-10	-0.90121
248805113	chr1:248805113:G:A	9.61416e-29	1.47929	-3.54985e-10
248805281	chr1:248805281:A:G	1.27138e-29	-6.80511e-10	-0.543844
248805440	chr1:248805440:G:C	5.92685e-30	-6.80511e-10	-1.30704
248805477	chr1:248805477:G:A	5.92685e-30	-6.80511e-10	-1.30704
248805614	chr1:248805614:T:C	5.83087e-30	-6.80511e-10	-1.32337
248805655	chr1:248805655:G:A	5.84882e-30	-6.80511e-10	-1.32029
248805799	chr1:248805799:C:T	5.8275e-30	-6.80511e-10	-1.32394
248805944	chr1:248805944:A:T	2.0822e-30	-2.2245	-0.128609
248806445	chr1:248806445:T:C	8.01555e-29	-6.80511e-10	1.29744
248806564	chr1:248806564:G:A	5.62283e-30	-6.80511e-10	-1.3597
248807253	chr1:248807253:A:C	5.21557e-31	-2.3786	-1.35887
248807313	chr1:248807313:T:C	1.26614e-29	-6.80511e-10	-0.547972
248807388	chr1:248807388:G:A	6.57332e-30	-6.80511e-10	-1.20351
248807427	chr1:248807427:T:C	2.59301e-30	-2.13371	-3.54985e-10
248807514	chr1:248807514:T:C	5.34557e-31	-2.44747	-1.26538
248808324	chr1:248808324:C:T	7.77666e-30	-6.80511e-10	-1.03541
248808581	chr1:248808581:T:C	9.60123e-30	-6.80511e-10	-0.824642
248808585	chr1:248808585:A:C	1.70634e-29	-6.80511e-10	-0.249595
248809038	chr1:248809038:T:G	8.11009e-30	-6.80511e-10	-0.993424
248809352	chr1:248809352:A:G	5.25772e-31	-2.40693	-1.32249
248810959	chr1:248810959:C:T	2.23421e-29	0.0199389	-3.54985e-10
248810964	chr1:248810964:T:C	1.69279e-30	-2.34951	-0.210651
248811664	chr1:248811664:G:A	5.73157e-30	-6.80511e-10	-1.34054
248812215	chr1:248812215:G:A	6.21732e-30	-6.80511e-10	-1.25919
248812866	chr1:248812866:C:T	8.43107e-31	-2.41179	-0.845407
248812870	chr1:248812870:G:A	7.58432e-30	-6.80511e-10	-1.06045
248812877	chr1:248812877:G:A	6.11036e-30	-6.80511e-10	-1.27655
248813215	chr1:248813215:T:C	5.05694e-31	-2.40864	-1.35972
248813315	chr1:248813315:G:T	7.21404e-30	-6.80511e-10	-1.1105
248813383	chr1:248813383:G:A	7.20355e-30	-6.80511e-10	-1.11196
248813585	chr1:248813585:G:A	8.00613e-30	-6.80511e-10	-1.00633
248813854	chr1:248813854:G:A	8.71403e-30	-6.80511e-10	-0.921598
248814289	chr1:248814289:C:T	1.66671e-29	-6.80511e-10	-0.273097
248814441	chr1:248814441:C:T	5.65621e-30	-2.26543	0.911656
248815138	chr1:248815138:G:A	9.53841e-30	-6.80511e-10	-0.831206
248815525	chr1:248815525:A:T	1.01831e-29	-6.80511e-10	-0.765806
248815720	chr1:248815720:C:T	9.2695e-30	-6.80511e-10	-0.859804
248815859	chr1:248815859:T:C	7.70043e-30	-6.80511e-10	-1.04526
248816191	chr1:248816191:G:A	1.44872e-29	-6.80511e-10	-0.413268
248816240	chr1:248816240:A:G	5.68403e-30	-6.80511e-10	-1.34887
248816264	chr1:248816264:A:G	5.87282e-30	-6.80511e-10	-1.3162
248816275	chr1:248816275:A:G	3.24687e-30	-2.40374	0.494903
248816707	chr1:248816707:G:C	5.54687e-30	-2.41136	1.03806
248817485	chr1:248817485:T:C	7.15482e-30	-2.41947	1.30073
248818114	chr1:248818114:G:C	6.98973e-30	-6.80511e-10	-1.14209
248818688	chr1:248818688:A:C	4.98882e-30	-2.42587	0.946534
248818691	chr1:248818691:A:G	3.94129e-30	-1.71502	-3.54985e-10
248818758	chr1:248818758:C:T	1.56063e-29	-6.80511e-10	-0.338858
248818845	chr1:248818845:G:T	6.84055e-30	-6.80511e-10	-1.16367
248819052	chr1:248819052:T:C	6.27906e-31	-2.40032	-1.15158
248819732	chr1:248819732:A:C	6.03587e-30	-6.80511e-10	-1.28881
248819774	chr1:248819774:C:T	6.58056e-30	-6.80511e-10	-1.20241
248819833	chr1:248819833:A:C	7.71429e-30	-6.80511e-10	-1.04346
248819855	chr1:248819855:G:A	1.82569e-28	-6.80511e-10	2.1206
248820444	chr1:248820444:A:G	1.64833e-30	-2.32121	-0.265563
248820590	chr1:248820590:G:A	8.25367e-29	-6.80511e-10	1.32671
248820647	chr1:248820647:C:T	1.83479e-30	-1.95885	-0.520754
248820682	chr1:248820682:A:C	7.35443e-30	-6.80511e-10	-1.09123
248820810	chr1:248820810:G:T	9.76629e-31	-2.45431	-0.655874
248820854	chr1:248820854:A:G	6.76201e-30	-6.80511e-10	-1.17521
248820870	chr1:248820870:A:G	6.38939e-30	-6.80511e-10	-1.23189
248820972	chr1:248820972:T:C	1.06684e-30	-2.42824	-0.593588
248821088	chr1:248821088:C:T	5.64279e-30	-6.80511e-10	-1.35615
248821699	chr1:248821699:G:A	7.83297e-30	-6.80511e-10	-1.02819
248822108	chr1:248822108:G:A	1.55818e-28	-6.80511e-10	1.96215
248822433	chr1:248822433:C:T	1.92148e-30	-2.43344	-3.54985e-10
248822510	chr1:248822510:T:C	1.75147e-30	-2.33939	-0.186682
248823054	chr1:248823054:G:A	6.74259e-30	-6.80511e-10	-1.17809
248823142	chr1:248823142:G:A	1.45695e-29	-6.80511e-10	-0.407602
248823383	chr1:248823383:A:ATGAAGAAACTGAGGCTCAGAAACG	6.54702e-30	-6.80511e-10	-1.20752
248823454	chr1:248823454:G:A	5.62982e-30	-6.80511e-10	-1.35846
248823521	chr1:248823521:T:C	1.78211e-28	-6.80511e-10	2.09644
248823611	chr1:248823611:C:T	2.19895e-30	-2.29855	-3.54985e-10
248824308	chr1:248824308:A:G	5.62294e-30	-6.80511e-10	-1.35968
248824309	chr1:248824309:A:T	5.62294e-30	-6.80511e-10	-1.35968
248824332	chr1:248824332:TCTCA:T	6.74401e-30	-6.80511e-10	-1.17788
248824533	chr1:248824533:C:T	6.97029e-30	-6.80511e-10	-1.14488
248825816	chr1:248825816:GC:G	7.22659e-31	-2.29623	-1.11512
248826385	chr1:248826385:C:T	7.67231e-30	-6.80511e-10	-1.04891
248826453	chr1:248826453:C:T	6.03934e-30	-6.80511e-10	-1.28824
248826595	chr1:248826595:G:A	6.72638e-30	-6.80511e-10	-1.1805
248826839	chr1:248826839:A:C	1.04227e-29	-2.45345	1.7109
248827033	chr1:248827033:T:C	4.03669e-30	-2.45154	0.760435
248827186	chr1:248827186:G:T	7.78421e-31	-2.45242	-0.884601
248827387	chr1:248827387:C:T	6.23461e-31	-2.37644	-1.18256
248827413	chr1:248827413:G:C	9.21757e-30	-2.4437	1.57828
248827566	chr1:248827566:AAAGAG:A	6.08382e-30	-6.80511e-10	-1.2809
248827693	chr1:248827693:T:TCAGG	9.69619e-31	-2.34362	-0.77377
248827761	chr1:248827761:T:C	7.468e-30	-2.44822	1.37231
248827917	chr1:248827917:GA:G	1.31523e-28	-6.80511e-10	1.79265
248827933	chr1:248827933:A:G	6.12089e-30	-6.80511e-10	-1.27483
248828214	chr1:248828214:A:G	1.19801e-29	-6.80511e-10	-0.60329
248829103	chr1:248829103:G:T	9.17723e-30	-2.45173	1.58192
248829524	chr1:248829524:A:G	2.01384e-29	-6.80511e-10	-0.0839041
248829580	chr1:248829580:C:T	9.06387e-31	-1.88088	-1.30394
248830183	chr1:248830183:G:A	6.62455e-30	-6.80511e-10	-1.19575
248830278	chr1:248830278:G:A	9.10192e-30	-2.45366	1.57561
248830379	chr1:248830379:C:T	8.89638e-30	-6.80511e-10	-0.900889
248830507	chr1:248830507:A:G	7.11978e-30	-6.80511e-10	-1.12366
248830708	chr1:248830708:A:C	8.7397e-30	-2.40425	1.48559
248830715	chr1:248830715:A:G	6.02338e-30	-6.80511e-10	-1.29088
248830772	chr1:248830772:G:T	5.38768e-30	-2.44429	1.04187
248831003	chr1:248831003:A:T	1.89215e-30	-2.44882	-3.54985e-10
248831216	chr1:248831216:C:T	5.62235e-30	-6.80511e-10	-1.35978
248831269	chr1:248831269:T:G	8.84921e-29	-6.80511e-10	1.39638
248831450	chr1:248831450:C:T	1.11109e-29	-0.678604	-3.54985e-10
248831800	chr1:248831800:A:G	1.31811e-29	-6.80511e-10	-0.507752
248831905	chr1:248831905:C:T	5.44821e-31	-2.38216	-1.31167
248832344	chr1:248832344:G:A	4.93737e-31	-2.4325	-1.35979
248832617	chr1:248832617:C:T	6.42704e-31	-2.16929	-1.35932
248832626	chr1:248832626:T:C	5.80008e-31	-2.41794	-1.21331
248833202	chr1:248833202:C:G	8.62538e-31	-2.44716	-0.787246
248833251	chr1:248833251:T:C	5.17186e-31	-2.45373	-1.29215
248833312	chr1:248833312:G:A	2.03957e-29	-6.80511e-10	-0.0712099
248833349	chr1:248833349:C:T	1.7501e-30	-2.18193	-0.344932
248833443	chr1:248833443:G:A	1.2872e-29	-0.531478	-3.54985e-10
248833554	chr1:248833554:G:C	6.20327e-31	-2.44776	-1.11628
248833951	chr1:248833951:ATG:A	6.17911e-30	-6.80511e-10	-1.26536
248834118	chr1:248834118:A:T	2.94144e-30	-1.19337	-0.814267
248834421	chr1:248834421:A:G	1.95816e-29	-6.80511e-10	-0.111944
248834481	chr1:248834481:T:C	7.87891e-31	-2.45304	-0.871887
248834509	chr1:248834509:A:G	5.24574e-31	-2.39454	-1.33716
248834740	chr1:248834740:CT:C	1.30871e-28	-6.80511e-10	1.78768
248834748	chr1:248834748:G:T	7.10476e-30	-6.80511e-10	-1.12577
248834831	chr1:248834831:G:A	6.69625e-30	-6.80511e-10	-1.18498
248834864	chr1:248834864:A:C	8.7358e-30	-6.80511e-10	-0.919103
248835150	chr1:248835150:C:T	6.43044e-30	-6.80511e-10	-1.22549
248835157	chr1:248835157:C:T	1.9172e-29	-6.80511e-10	-0.13308
248835952	chr1:248835952:A:G	6.52069e-30	-6.80511e-10	-1.21155
248836403	chr1:248836403:T:C	6.20804e-30	-6.80511e-10	-1.26069
248836499	chr1:248836499:T:C	9.99593e-30	-6.80511e-10	-0.784355
248836530	chr1:248836530:ACTTT:A	6.81986e-30	-6.80511e-10	-1.16669
248837694	chr1:248837694:T:A	3.83893e-30	-1.74134	-3.54985e-10
248837958	chr1:248837958:G:A	8.92082e-30	-6.80511e-10	-0.898145
248838356	chr1:248838356:G:A	9.19688e-29	-6.80511e-10	1.43492
248838394	chr1:248838394:C:T	6.5362e-30	-6.80511e-10	-1.20918
248838859	chr1:248838859:C:T	6.40242e-30	-6.80511e-10	-1.22986
248838882	chr1:248838882:T:C	1.34982e-30	-1.60119	-1.18537
248839510	chr1:248839510:A:G	6.28686e-30	-6.80511e-10	-1.24807
248839558	chr1:248839558:T:G	6.10632e-30	-6.80511e-10	-1.27721
248839873	chr1:248839873:A:G	1.9232e-28	-6.80511e-10	2.17263
248839874	chr1:248839874:G:T	7.00223e-30	-6.80511e-10	-1.1403
248840247	chr1:248840247:T:C	7.60915e-30	-6.80511e-10	-1.05718
248840255	chr1:248840255:T:C	6.39073e-30	-6.80511e-10	-1.23168
248840324	chr1:248840324:T:C	2.29375e-30	-2.25635	-3.54985e-10
248840349	chr1:248840349:C:T	1.00782e-28	1.52642	-3.54985e-10
248840789	chr1:248840789:G:A	6.95513e-30	-6.80511e-10	-1.14705
248841152	chr1:248841152:A:C	1.25096e-29	-6.80511e-10	-0.560038
248841633	chr1:248841633:A:G	6.06602e-30	-6.80511e-10	-1.28383
248841662	chr1:248841662:C:T	6.10224e-30	-6.80511e-10	-1.27788
248841689	chr1:248841689:A:G	6.06436e-30	-6.80511e-10	-1.2841
248842459	chr1:248842459:C:T	6.22426e-30	-6.80511e-10	-1.25808
248842570	chr1:248842570:T:A	2.79678e-28	-6.80511e-10	2.54711
248843207	chr1:248843207:T:C	1.34245e-30	-1.90404	-0.887992
248843261	chr1:248843261:A:G	6.12935e-30	-6.80511e-10	-1.27344
248844034	chr1:248844034:G:A	1.5233e-30	-2.30135	-0.364308
248844174	chr1:248844174:T:C	1.27977e-29	-6.80511e-10	-0.53727
248844683	chr1:248844683:C:T	4.11844e-29	-6.80511e-10	0.631527
248845034	chr1:248845034:G:A	2.27142e-29	-0.791641	0.8281
248845114	chr1:248845114:T:C	5.9099e-30	-6.80511e-10	-1.3099
248845229	chr1:248845229:T:C	1.406e-30	-1.88442	-0.861363
248845243	chr1:248845243:C:T	7.37345e-30	-6.80511e-10	-1.08865
248845659	chr1:248845659:G:T	5.21995e-30	-1.43405	-3.54985e-10
248845843	chr1:248845843:A:G	1.55219e-29	-6.80511e-10	-0.344284
248846882	chr1:248846882:C:T	2.73599e-28	-6.80511e-10	2.52513
248847208	chr1:248847208:AG:A	2.727e-28	-6.80511e-10	2.52184
248847406	chr1:248847406:C:T	1.46634e-29	-6.80511e-10	-0.401176
248847655	chr1:248847655:C:A	2.28561e-28	-6.80511e-10	2.34527
248847970	chr1:248847970:C:T	1.20335e-30	-2.13475	-0.766674
248848162	chr1:248848162:C:T	6.4433e-30	-6.80511e-10	-1.22349
248849447	chr1:248849447:G:T	5.79843e-31	-2.40817	-1.22336
248850187	chr1:248850187:C:CA	1.08175e-30	-2.25096	-0.756991
248851223	chr1:248851223:G:A	8.40973e-30	-6.80511e-10	-0.957143
248851300	chr1:248851300:T:G	2.33504e-28	-6.80511e-10	2.36667
248851429	chr1:248851429:G:A	1.06308e-29	-6.80511e-10	-0.722774
248851522	chr1:248851522:CCT:C	6.6575e-30	-6.80511e-10	-1.19079
248851876	chr1:248851876:A:G	1.0599e-29	-6.80511e-10	-0.72577
248851949	chr1:248851949:G:T	1.51774e-29	-6.80511e-10	-0.366722
248852087	chr1:248852087:A:G	4.8468e-29	-6.80511e-10	0.794371
248852093	chr1:248852093:A:C	7.46194e-30	-6.80511e-10	-1.07672
248852129	chr1:248852129:A:C	1.27038e-29	-6.80511e-10	-0.54463
248852937	chr1:248852937:T:C	2.0751e-28	-6.80511e-10	2.24865
248852965	chr1:248852965:T:G	6.83312e-30	-6.80511e-10	-1.16475
248852997	chr1:248852997:C:G	1.52871e-29	-6.80511e-10	-0.359522
248853691	chr1:248853691:C:T	8.65453e-30	-6.80511e-10	-0.928449
248853964	chr1:248853964:G:A	1.22272e-29	-6.80511e-10	-0.58287
248854163	chr1:248854163:C:T	1.25405e-29	-6.80511e-10	-0.557569
248854927	chr1:248854927:C:T	6.39516e-30	-1.23099	-3.54985e-10
248855261	chr1:248855261:G:A	6.87313e-30	-6.80511e-10	-1.15891
248855287	chr1:248855287:T:C	6.49502e-30	-1.94919	0.733696
248855548	chr1:248855548:T:C	1.74714e-30	-1.87363	-0.654917
248856006	chr1:248856006:C:T	1.58505e-30	-1.9575	-0.668415
248856131	chr1:248856131:C:T	1.59987e-30	-1.93674	-0.679873
248857412	chr1:248857412:C:T	5.89853e-30	-6.80511e-10	-1.31183
248857802	chr1:248857802:C:G	1.52384e-29	-0.362717	-3.54985e-10
248857815	chr1:248857815:A:G	1.82222e-29	-6.80511e-10	-0.18389
248858642	chr1:248858642:G:A	1.23736e-29	-6.80511e-10	-0.570967
248858844	chr1:248858844:A:C	1.16905e-29	-6.80511e-10	-0.62776
248859244	chr1:248859244:G:T	6.51744e-31	-2.3609	-1.15374
248859752	chr1:248859752:C:G	4.56804e-30	-1.56745	-3.54985e-10
248860368	chr1:248860368:T:C	1.45356e-30	-1.95793	-0.754583
248860580	chr1:248860580:C:G	5.49328e-31	-2.45215	-1.23344
248860762	chr1:248860762:C:T	2.21797e-30	-2.28994	-3.54985e-10
248861389	chr1:248861389:T:C	6.59228e-31	-2.27134	-1.23188
248861710	chr1:248861710:G:C	4.75183e-30	-0.215275	-1.31273
248862205	chr1:248862205:C:G	6.1924e-30	-6.80511e-10	-1.26321
248862264	chr1:248862264:T:G	3.3009e-30	-1.89234	-3.54985e-10
248862282	chr1:248862282:T:C	6.25694e-30	-6.80511e-10	-1.25284
248862326	chr1:248862326:A:T	7.51404e-30	-6.80511e-10	-1.06976
248862871	chr1:248862871:G:A	6.7533e-30	-6.80511e-10	-1.1765
248862884	chr1:248862884:G:A	1.01547e-29	-6.80511e-10	-0.768596
248863444	chr1:248863444:G:A	1.64071e-29	-6.80511e-10	-0.288822
248863561	chr1:248863561:G:C	1.11449e-29	-1.97571	1.30016
248863724	chr1:248863724:C:A	3.49712e-28	-6.80511e-10	2.77058
248863779	chr1:248863779:G:T	5.63404e-30	-6.80511e-10	-1.35771
248864040	chr1:248864040:A:C	3.24372e-29	-1.93221	2.32498
248864125	chr1:248864125:T:G	1.35959e-29	-6.80511e-10	-0.476761
248864425	chr1:248864425:T:C	7.13398e-30	-6.80511e-10	-1.12166
248865397	chr1:248865397:A:G	1.08503e-29	-0.702339	-3.54985e-10
248865787	chr1:248865787:CT:C	7.44838e-30	-6.80511e-10	-1.07854
248865811	chr1:248865811:CAA:C	1.50601e-29	-6.80511e-10	-0.374485
248865862	chr1:248865862:A:G	1.6509e-28	-6.80511e-10	2.01996
248866473	chr1:248866473:C:T	8.60153e-30	-6.80511e-10	-0.934592
248866702	chr1:248866702:T:C	9.14425e-30	-6.80511e-10	-0.873407
248866854	chr1:248866854:G:A	9.24982e-30	-2.28163	1.4197
248867286	chr1:248867286:T:C	6.20669e-30	-6.80511e-10	-1.26091
248867339	chr1:248867339:A:C	9.70265e-30	-6.80511e-10	-0.814134
248867618	chr1:248867618:C:T	9.53249e-30	-6.80511e-10	-0.831827
248867775	chr1:248867775:C:T	6.61519e-30	-6.80511e-10	-1.19716
248867856	chr1:248867856:T:C	9.35014e-30	-6.80511e-10	-0.851141
248868198	chr1:248868198:G:A	9.64251e-30	-6.80511e-10	-0.820351
248868390	chr1:248868390:C:T	6.03052e-30	-1.2897	-3.54985e-10
248868510	chr1:248868510:T:C	5.66093e-30	-6.80511e-10	-1.35294
248868672	chr1:248868672:G:A	1.10914e-29	-6.80511e-10	-0.680361
248868696	chr1:248868696:C:T	6.51199e-30	-6.80511e-10	-1.21289
248868957	chr1:248868957:A:G	9.80623e-30	-6.80511e-10	-0.803515
248869022	chr1:248869022:T:C	9.62269e-30	-6.80511e-10	-0.822408
248869256	chr1:248869256:A:T	6.9187e-30	-6.80511e-10	-1.15231
248869281	chr1:248869281:G:A	9.74546e-30	-6.80511e-10	-0.809732
248869317	chr1:248869317:G:A	9.80033e-30	-6.80511e-10	-0.804117
248869327	chr1:248869327:A:G	7.3281e-30	-6.80511e-10	-1.09482
248869331	chr1:248869331:G:A	5.03529e-29	-6.80511e-10	0.832524
248869471	chr1:248869471:A:C	5.63723e-30	-6.80511e-10	-1.35714
248869484	chr1:248869484:G:A	6.78629e-30	-2.03229	0.860666
248869563	chr1:248869563:A:G	9.86239e-30	-6.80511e-10	-0.797805
248869581	chr1:248869581:C:G	9.50065e-30	-6.80511e-10	-0.835172
248869663	chr1:248869663:G:A	1.45879e-30	-2.44129	-0.267635
248869690	chr1:248869690:C:T	9.83156e-30	-6.80511e-10	-0.800935
248869788	chr1:248869788:C:G	1.62422e-29	-6.80511e-10	-0.298923
248869904	chr1:248869904:G:A	1.5795e-29	-6.80511e-10	-0.326839
248870141	chr1:248870141:A:G	7.14658e-31	-2.30955	-1.11293
248870363	chr1:248870363:A:G	1.76371e-29	-6.80511e-10	-0.21653
248870676	chr1:248870676:T:C	8.30925e-31	-2.13966	-1.13209
248870776	chr1:248870776:T:C	1.46323e-28	-6.80511e-10	1.89928
248870861	chr1:248870861:A:G	4.86501e-31	-2.44985	-1.3572
248871457	chr1:248871457:G:C	2.08489e-30	-2.35182	-3.54985e-10
248871923	chr1:248871923:C:T	6.51257e-30	-6.80511e-10	-1.2128
248872042	chr1:248872042:C:T	6.85463e-31	-2.41602	-1.04818
248872330	chr1:248872330:G:A	9.41232e-31	-2.44752	-0.699581
248872394	chr1:248872394:T:C	6.27741e-30	-6.80511e-10	-1.24958
248872433	chr1:248872433:C:A	7.77706e-30	-6.80511e-10	-1.03535
248873508	chr1:248873508:G:A	7.96215e-30	-6.80511e-10	-1.01183
248874245	chr1:248874245:T:C	1.34564e-28	-6.80511e-10	1.81551
248874331	chr1:248874331:T:C	1.92136e-30	-2.4335	-3.54985e-10
248874367	chr1:248874367:T:C	1.46309e-29	-6.80511e-10	-0.403398
248874568	chr1:248874568:T:A	1.3962e-29	-6.80511e-10	-0.450197
248874697	chr1:248874697:A:G	1.40885e-29	-6.80511e-10	-0.441176
248874846	chr1:248874846:T:C	1.409e-29	-6.80511e-10	-0.441064
248875063	chr1:248875063:T:C	1.37514e-29	-6.80511e-10	-0.465394
248875152	chr1:248875152:T:C	5.06087e-31	-2.45044	-1.31714
248875255	chr1:248875255:C:G	1.03297e-29	-6.80511e-10	-0.751513
248875282	chr1:248875282:C:T	8.40661e-30	-6.80511e-10	-0.957514
248875318	chr1:248875318:A:G	6.04163e-30	-6.80511e-10	-1.28786
248875360	chr1:248875360:G:C	1.57197e-29	-6.80511e-10	-0.331616
248875640	chr1:248875640:G:A	1.26674e-29	-6.80511e-10	-0.547504
248875687	chr1:248875687:T:C	1.48868e-29	-6.80511e-10	-0.386057
248875761	chr1:248875761:G:A	1.52314e-29	-6.80511e-10	-0.363172
248875774	chr1:248875774:A:G	9.11029e-30	-6.80511e-10	-0.877128
248876030	chr1:248876030:C:T	1.16971e-29	-6.80511e-10	-0.627196
248876121	chr1:248876121:G:A	9.61053e-31	-2.11682	-1.00943
248876212	chr1:248876212:T:C	1.53502e-29	-6.80511e-10	-0.355402
248876215	chr1:248876215:C:T	1.15371e-29	-6.80511e-10	-0.640967
248876332	chr1:248876332:T:C	1.11695e-29	-6.80511e-10	-0.673347
248876362	chr1:248876362:C:T	1.56363e-29	-6.80511e-10	-0.336936
248876377	chr1:248876377:T:C	1.50685e-29	-6.80511e-10	-0.373926
248876385	chr1:248876385:A:G	1.51577e-29	-6.80511e-10	-0.368026
248876402	chr1:248876402:T:C	1.51409e-29	-6.80511e-10	-0.369136
248876417	chr1:248876417:C:T	1.50007e-29	-6.80511e-10	-0.378435
248876423	chr1:248876423:T:C	1.49291e-29	-6.80511e-10	-0.383219
248876440	chr1:248876440:T:C	1.49116e-29	-6.80511e-10	-0.384392
248876466	chr1:248876466:T:G	1.48135e-29	-6.80511e-10	-0.390997
248876681	chr1:248876681:G:T	9.24156e-30	-6.80511e-10	-0.862822
248877090	chr1:248877090:T:C	1.52978e-29	-6.80511e-10	-0.358823
248877188	chr1:248877188:G:A	1.45973e-29	-6.80511e-10	-0.405695
248877342	chr1:248877342:A:G	2.52063e-30	-2.16203	-3.54985e-10
248877500	chr1:248877500:TC:T	5.74795e-30	-6.80511e-10	-1.33769
248877680	chr1:248877680:C:T	2.00603e-29	1.24785	-1.33564
248877747	chr1:248877747:T:C	5.77879e-30	-6.80511e-10	-1.33234
248877988	chr1:248877988:G:T	4.11029e-28	2.38014	0.551993
248878001	chr1:248878001:G:A	9.37849e-30	-6.80511e-10	-0.848114
248878539	chr1:248878539:G:T	7.26953e-30	-6.80511e-10	-1.10284
248878983	chr1:248878983:G:A	5.89314e-30	-6.80511e-10	-1.31274
248879022	chr1:248879022:A:G	5.822e-30	-6.80511e-10	-1.32489
248879051	chr1:248879051:C:T	6.0509e-30	-6.80511e-10	-1.28633
248879155	chr1:248879155:T:C	2.3391e-30	-2.23677	-3.54985e-10
248879881	chr1:248879881:A:G	1.17809e-29	-6.80511e-10	-0.620049
248879935	chr1:248879935:T:C	3.30461e-30	-1.89122	-3.54985e-10
248880154	chr1:248880154:C:A	7.36355e-30	-6.80511e-10	-1.08999
248880161	chr1:248880161:G:C	1.4539e-29	-6.80511e-10	-0.409695
248880164	chr1:248880164:A:C	8.01459e-30	-6.80511e-10	-1.00527
248880209	chr1:248880209:GACCCTCAAAGCT:G	7.14942e-30	-6.80511e-10	-1.1195
248880229	chr1:248880229:C:T	1.48606e-28	1.91477	-3.54985e-10
248880451	chr1:248880451:A:C	5.96679e-31	-2.25681	-1.3461
248880841	chr1:248880841:T:C	6.84419e-29	2.03026	-0.890807
248881038	chr1:248881038:A:G	1.91901e-30	-1.43416	-1.00057
248881098	chr1:248881098:A:C	2.1111e-30	-2.33932	-3.54985e-10
248881128	chr1:248881128:G:A	7.73563e-30	-6.80511e-10	-1.0407
248881348	chr1:248881348:C:T	8.98978e-30	-6.80511e-10	-0.890444
248881465	chr1:248881465:T:C	6.03828e-30	-6.80511e-10	-1.28841
248881480	chr1:248881480:C:T	5.93479e-30	-6.80511e-10	-1.3057
248881557	chr1:248881557:A:G	7.65748e-30	-6.80511e-10	-1.05085
248882194	chr1:248882194:G:C	8.11466e-30	-6.80511e-10	-0.992861
248882222	chr1:248882222:T:C	5.66105e-30	-6.80511e-10	-1.35292
248882226	chr1:248882226:T:G	7.76508e-30	-6.80511e-10	-1.0369
248882289	chr1:248882289:T:G	9.01121e-31	-1.91907	-1.27158
248882418	chr1:248882418:C:T	1.38786e-30	-1.7857	-0.973067
248882804	chr1:248882804:C:T	1.24522e-29	-6.80511e-10	-0.564636
248883153	chr1:248883153:C:T	1.04578e-29	-6.80511e-10	-0.73918
248883391	chr1:248883391:G:A	2.02626e-30	-2.38034	-3.54985e-10
248883400	chr1:248883400:G:A	8.85687e-30	-6.80511e-10	-0.905339
248883416	chr1:248883416:C:G	5.80575e-30	-6.80511e-10	-1.32768
248883670	chr1:248883670:T:C	1.00613e-30	-1.79304	-1.28738
248883788	chr1:248883788:T:G	5.67347e-30	-6.80511e-10	-1.35073
248884588	chr1:248884588:G:A	6.1533e-30	-6.80511e-10	-1.26954
248885078	chr1:248885078:T:C	5.83483e-31	-2.45006	-1.17521
248885109	chr1:248885109:T:G	9.90171e-30	-6.80511e-10	-0.793826
248885262	chr1:248885262:G:A	6.06368e-30	-6.80511e-10	-1.28422
248885327	chr1:248885327:G:C	5.62745e-30	-6.80511e-10	-1.35888
248885737	chr1:248885737:C:T	5.62947e-30	-6.80511e-10	-1.35852
248885762	chr1:248885762:C:T	8.7435e-30	-6.80511e-10	-0.918222
248886015	chr1:248886015:G:A	6.36144e-30	-6.80511e-10	-1.23628
248886390	chr1:248886390:G:A	3.19881e-30	-1.92376	-3.54985e-10
248886677	chr1:248886677:G:C	5.64179e-30	-6.80511e-10	-1.35633
248887348	chr1:248887348:T:C	1.8964e-30	-2.44658	-3.54985e-10
248887859	chr1:248887859:A:G	6.27099e-31	-2.24116	-1.31203
248888163	chr1:248888163:G:T	3.18776e-30	-1.92722	-3.54985e-10
248888164	chr1:248888164:A:G	2.62099e-30	-2.12298	-3.54985e-10
248888220	chr1:248888220:T:A	9.53908e-30	-6.80511e-10	-0.831136
248888609	chr1:248888609:T:C	8.6243e-30	-6.80511e-10	-0.931949
248888782	chr1:248888782:T:C	1.50483e-29	-6.80511e-10	-0.375266
248889007	chr1:248889007:A:G	1.49402e-30	-1.94343	-0.741632
248889146	chr1:248889146:A:G	1.33772e-29	-6.80511e-10	-0.49298
248889183	chr1:248889183:G:A	5.89321e-30	-6.80511e-10	-1.31273
248889206	chr1:248889206:G:A	8.83267e-30	-6.80511e-10	-0.908076
248889420	chr1:248889420:T:C	9.23078e-30	-6.80511e-10	-0.863989
248889461	chr1:248889461:T:A	9.67581e-30	-6.80511e-10	-0.816904
248889852	chr1:248889852:G:A	8.8711e-30	-6.80511e-10	-0.903733
248890076	chr1:248890076:C:T	1.24969e-30	-2.44829	-0.415345
248890188	chr1:248890188:C:A	2.29548e-30	-1.6771	-0.578491
248890211	chr1:248890211:T:C	9.83677e-30	-6.80511e-10	-0.800405
248890268	chr1:248890268:C:T	1.27136e-29	-6.80511e-10	-0.543863
248890683	chr1:248890683:T:C	9.93071e-30	-6.80511e-10	-0.7909
248890801	chr1:248890801:A:G	7.06263e-30	-6.80511e-10	-1.13172
248890881	chr1:248890881:C:T	1.01072e-29	-6.80511e-10	-0.773287
248890902	chr1:248890902:G:T	1.87934e-29	-6.80511e-10	-0.153029
248890947	chr1:248890947:G:C	1.31465e-29	-6.80511e-10	-0.510375
248890956	chr1:248890956:C:G	6.98388e-30	-6.80511e-10	-1.14293
248891064	chr1:248891064:A:G	9.66765e-30	-6.80511e-10	-0.817748
248891115	chr1:248891115:A:G	1.00094e-29	-6.80511e-10	-0.783013
248891466	chr1:248891466:A:G	5.60158e-31	-2.37817	-1.28789
248891632	chr1:248891632:C:G	6.49377e-30	-6.80511e-10	-1.21569
248891681	chr1:248891681:T:C	6.28209e-31	-2.42505	-1.12637
248891721	chr1:248891721:A:C	1.0346e-28	-6.80511e-10	1.55265
248891737	chr1:248891737:T:C	1.02035e-28	-6.80511e-10	1.53878
248891742	chr1:248891742:T:C	5.62329e-30	-6.80511e-10	-1.35962
248891777	chr1:248891777:T:C	7.34301e-31	-2.3729	-1.02247
248892122	chr1:248892122:T:A	5.63924e-30	-6.80511e-10	-1.35678
248892482	chr1:248892482:C:T	8.74408e-30	-6.80511e-10	-0.918156
248892962	chr1:248892962:A:G	5.10208e-30	-1.45689	-3.54985e-10
248893484	chr1:248893484:G:A	5.92724e-30	-6.80511e-10	-1.30697
248893687	chr1:248893687:G:T	5.83111e-30	-6.80511e-10	-1.32333
248894122	chr1:248894122:T:G	1.88996e-30	-2.44997	-3.54985e-10
248894395	chr1:248894395:A:C	6.11615e-30	-6.80511e-10	-1.2756
248894428	chr1:248894428:G:A	7.79209e-30	-6.80511e-10	-1.03342
248894986	chr1:248894986:T:G	1.5422e-30	-1.73676	-0.916563
248895015	chr1:248895015:G:T	8.71675e-30	-6.80511e-10	-0.921287
248895982	chr1:248895982:G:A	5.72429e-30	-6.80511e-10	-1.34181
248896246	chr1:248896246:C:G	7.76229e-31	-2.14257	-1.19727
248896787	chr1:248896787:G:A	8.46603e-30	-6.80511e-10	-0.950472
248896929	chr1:248896929:C:G	1.45277e-29	-6.80511e-10	-0.410473
248896930	chr1:248896930:C:T	1.45277e-29	-6.80511e-10	-0.410473
248896933	chr1:248896933:T:C	3.00919e-30	-1.98486	-3.54985e-10
248897291	chr1:248897291:G:A	5.96856e-30	-6.80511e-10	-1.30003
248897495	chr1:248897495:C:T	7.00265e-30	-6.80511e-10	-1.14024
248897507	chr1:248897507:G:A	6.20521e-30	0.0655387	-1.32668
248897533	chr1:248897533:T:C	2.12292e-30	-1.9261	-0.407635
248897642	chr1:248897642:T:C	6.51499e-30	-6.80511e-10	-1.21243
248897794	chr1:248897794:A:G	2.54218e-30	-2.15351	-3.54985e-10
248897833	chr1:248897833:C:T	9.91362e-31	-2.14837	-0.946841
248897924	chr1:248897924:C:T	4.8324e-31	-2.45433	-1.35944
248898024	chr1:248898024:GC:G	6.02924e-30	-6.80511e-10	-1.28991
248898118	chr1:248898118:T:C	2.5768e-30	-2.0108	-0.129185
248898149	chr1:248898149:C:T	5.74189e-31	-2.29694	-1.34438
248898317	chr1:248898317:C:G	7.93959e-30	-6.80511e-10	-1.01467
248898803	chr1:248898803:C:CA	7.23429e-30	-6.80511e-10	-1.1077
248898822	chr1:248898822:TAG:T	2.20599e-30	-2.29536	-3.54985e-10
248899353	chr1:248899353:TA:T	8.08913e-30	-6.80511e-10	-0.996012
248899380	chr1:248899380:A:T	5.80532e-30	-6.80511e-10	-1.32776
248899465	chr1:248899465:G:A	9.15694e-30	-6.80511e-10	-0.872021
248899490	chr1:248899490:A:T	2.64112e-30	-2.11533	-3.54985e-10
248899685	chr1:248899685:C:T	5.5849e-31	-2.45375	-1.2153
248899769	chr1:248899769:C:G	8.96926e-30	-6.80511e-10	-0.89273
248899771	chr1:248899771:G:A	8.09402e-30	-6.80511e-10	-0.995408
248900706	chr1:248900706:A:G	2.58584e-30	-0.871888	-1.26459
248901003	chr1:248901003:A:G	1.29505e-29	-6.80511e-10	-0.5254
248901009	chr1:248901009:A:G	5.70598e-30	-6.80511e-10	-1.34502
248901845	chr1:248901845:A:C	1.56615e-29	-6.80511e-10	-0.33533
248902068	chr1:248902068:T:A	1.22708e-29	-6.80511e-10	-0.579307
248902217	chr1:248902217:T:C	5.2795e-31	-2.36551	-1.35978
248902344	chr1:248902344:A:T	5.76352e-30	-6.80511e-10	-1.33498
248902957	chr1:248902957:G:GCA	6.2373e-31	-2.45373	-1.10484
248902996	chr1:248902996:C:T	1.89169e-30	-2.44906	-3.54985e-10
248903335	chr1:248903335:G:A	7.44254e-30	-6.80511e-10	-1.07932
248903368	chr1:248903368:T:G	6.50012e-30	-6.80511e-10	-1.21471
248903427	chr1:248903427:G:A	1.46609e-29	-6.80511e-10	-0.40135
248903879	chr1:248903879:C:G	5.78603e-30	-6.80511e-10	-1.33109
248903965	chr1:248903965:G:A	8.57556e-30	-6.80511e-10	-0.937617
248903994	chr1:248903994:T:G	5.664e-30	-6.80511e-10	-1.3524
248904293	chr1:248904293:C:T	1.00759e-29	-6.80511e-10	-0.776386
248904326	chr1:248904326:A:G	1.65656e-29	-6.80511e-10	-0.279205
248904493	chr1:248904493:T:C	9.55755e-30	-6.80511e-10	-0.829201
248905384	chr1:248905384:C:T	7.36278e-30	-6.80511e-10	-1.0901
248906066	chr1:248906066:GC:G	7.51595e-30	-6.80511e-10	-1.06951
248906312	chr1:248906312:G:C	1.07856e-29	-6.80511e-10	-0.708322
248906405	chr1:248906405:T:G	8.99701e-30	-6.80511e-10	-0.88964
248906412	chr1:248906412:G:C	8.32775e-30	-6.80511e-10	-0.96694
248906719	chr1:248906719:A:G	8.31411e-31	-2.26108	-1.01009
248906819	chr1:248906819:G:A	6.11061e-30	-6.80511e-10	-1.27651
248906903	chr1:248906903:T:C	7.35032e-30	-6.80511e-10	-1.09179
248907281	chr1:248907281:A:G	1.0116e-29	-0.772417	-3.54985e-10
248907868	chr1:248907868:T:C	4.72117e-30	-2.39314	0.858663
248907914	chr1:248907914:G:A	6.87855e-30	-6.80511e-10	-1.15813
248908250	chr1:248908250:A:G	1.62517e-29	-6.80511e-10	-0.298333
248908473	chr1:248908473:T:TA	3.90617e-30	-2.18184	0.457859
248908507	chr1:248908507:T:G	5.64006e-30	-6.80511e-10	-1.35664
248908556	chr1:248908556:A:G	1.39973e-29	-6.80511e-10	-0.447667
248908571	chr1:248908571:C:G	7.15339e-30	-6.80511e-10	-1.11895
248908589	chr1:248908589:T:A	7.08337e-30	-6.80511e-10	-1.12878
248908917	chr1:248908917:A:T	8.25375e-30	-6.80511e-10	-0.975865
248908964	chr1:248908964:G:A	7.66167e-29	-6.80511e-10	1.25228
248909035	chr1:248909035:C:T	8.67217e-30	-6.80511e-10	-0.926414
248909050	chr1:248909050:A:C	5.65373e-30	-6.80511e-10	-1.35422
248909065	chr1:248909065:G:A	5.98262e-30	-6.80511e-10	-1.29767
248909250	chr1:248909250:A:G	6.02686e-30	-6.80511e-10	-1.29031
248909331	chr1:248909331:T:G	7.63782e-30	-6.80511e-10	-1.05342
248909542	chr1:248909542:A:C	6.87881e-30	-6.80511e-10	-1.15809
248909678	chr1:248909678:G:C	3.04432e-30	-1.97326	-3.54985e-10
248910458	chr1:248910458:T:C	5.64756e-30	-6.80511e-10	-1.35531
248910591	chr1:248910591:G:T	6.50993e-30	-6.80511e-10	-1.2132
248910813	chr1:248910813:C:G	6.46904e-31	-2.18829	-1.3338
248911185	chr1:248911185:T:C	7.91454e-30	-6.80511e-10	-1.01783
248911190	chr1:248911190:T:C	7.77848e-30	-6.80511e-10	-1.03517
248911223	chr1:248911223:T:C	7.07558e-31	-2.10522	-1.32724
248911402	chr1:248911402:C:T	1.8851e-30	-2.45255	-3.54985e-10
248911624	chr1:248911624:G:A	8.44008e-30	-6.80511e-10	-0.953541
248911920	chr1:248911920:G:A	7.69004e-31	-2.38806	-0.961126
248912440	chr1:248912440:A:G	6.86878e-30	-6.80511e-10	-1.15955
248912535	chr1:248912535:A:G	5.8055e-30	-6.80511e-10	-1.32773
248912708	chr1:248912708:C:T	7.0593e-31	-2.44377	-0.990999
248912864	chr1:248912864:T:C	7.90731e-31	-2.44058	-0.880748
248913708	chr1:248913708:G:A	6.92289e-31	-2.44577	-1.00851
248913799	chr1:248913799:C:T	7.04166e-30	-6.80511e-10	-1.13469
248913902	chr1:248913902:T:G	5.64142e-30	-6.80511e-10	-1.3564
248913954	chr1:248913954:C:A	1.10853e-29	-6.80511e-10	-0.68091
248914190	chr1:248914190:G:C	6.2776e-31	-2.38046	-1.17167
248914252	chr1:248914252:C:A	1.61436e-29	-6.80511e-10	-0.305007
248914573	chr1:248914573:C:T	5.07591e-31	-2.45292	-1.31169
248914820	chr1:248914820:C:T	7.07429e-30	-6.80511e-10	-1.13007
248914885	chr1:248914885:G:A	1.81225e-30	-1.4896	-1.00236
248914930	chr1:248914930:T:C	6.70814e-30	-6.80511e-10	-1.18321
248914941	chr1:248914941:A:G	1.09397e-29	-0.694136	-3.54985e-10
248914974	chr1:248914974:G:T	1.51456e-28	1.93376	-3.54985e-10
248915453	chr1:248915453:G:C	5.17091e-29	-6.80511e-10	0.8591
248915977	chr1:248915977:T:C	8.45615e-30	-6.80511e-10	-0.951639
248916508	chr1:248916508:G:A	1.11635e-30	-1.68497	-1.2915
248916725	chr1:248916725:C:T	5.73798e-30	-6.80511e-10	-1.33943
248916897	chr1:248916897:G:A	9.87135e-31	-2.15939	-0.940088
248917151	chr1:248917151:T:C	5.41334e-31	-2.34237	-1.35788
248918526	chr1:248918526:T:C	2.0551e-30	-2.36621	-3.54985e-10
248918527	chr1:248918527:G:A	6.05893e-30	-6.80511e-10	-1.285
248918561	chr1:248918561:A:G	5.72963e-30	-6.80511e-10	-1.34088
248918679	chr1:248918679:A:G	2.01436e-30	-2.38623	-3.54985e-10
248918885	chr1:248918885:T:C	5.11836e-30	-1.4537	-3.54985e-10
248919335	chr1:248919335:T:G	9.536e-30	-6.80511e-10	-0.831458
248919395	chr1:248919395:C:A	3.93239e-30	-1.71729	-3.54985e-10
248919607	chr1:248919607:G:T	1.20426e-29	-6.80511e-10	-0.598081
248919659	chr1:248919659:C:T	5.7482e-30	-6.80511e-10	-1.33765
248919738	chr1:248919738:C:T	5.76448e-30	-6.80511e-10	-1.33482
248919883	chr1:248919883:T:G	5.50003e-30	-1.38178	-3.54985e-10
248921034	chr1:248921034:A:G	6.46171e-30	-6.80511e-10	-1.22064
248921545	chr1:248921545:G:A	5.66059e-30	-6.80511e-10	-1.353
248921731	chr1:248921731:G:A	5.77148e-30	-6.80511e-10	-1.3336
248921751	chr1:248921751:T:C	8.31782e-30	-6.80511e-10	-0.968133
248922216	chr1:248922216:T:C	1.2582e-30	-2.1258	-0.731051
248922486	chr1:248922486:A:G	6.84939e-30	-6.80511e-10	-1.16237
248922612	chr1:248922612:T:C	5.20746e-29	-6.80511e-10	0.866145
248922756	chr1:248922756:C:T	8.42375e-30	-6.80511e-10	-0.955477
248922799	chr1:248922799:G:A	5.62346e-30	-6.80511e-10	-1.35959
248922876	chr1:248922876:T:C	8.73743e-30	-6.80511e-10	-0.918917
248922993	chr1:248922993:CCT:C	5.69456e-30	-6.80511e-10	-1.34702
248923436	chr1:248923436:T:G	8.44577e-30	-6.80511e-10	-0.952868
248923621	chr1:248923621:T:C	1.11262e-30	-2.20196	-0.777864
248924017	chr1:248924017:G:A	1.04717e-29	-6.80511e-10	-0.737861
248924082	chr1:248924082:G:A	5.89187e-31	-2.25762	-1.35792
248924256	chr1:248924256:A:C	5.62377e-30	-6.80511e-10	-1.35953
248924318	chr1:248924318:C:T	6.7221e-30	-6.80511e-10	-1.18113
248924368	chr1:248924368:A:AT	7.57887e-30	-6.80511e-10	-1.06117
248924644	chr1:248924644:A:G	5.07676e-29	-6.80511e-10	0.840725
248924815	chr1:248924815:C:T	7.78845e-30	-6.80511e-10	-1.03389
248924850	chr1:248924850:CTG:C	9.66175e-30	-6.80511e-10	-0.818358
248925376	chr1:248925376:T:G	8.55267e-30	-6.80511e-10	-0.94029
248925377	chr1:248925377:T:C	8.51998e-30	-6.80511e-10	-0.944119
248925392	chr1:248925392:T:C	7.46118e-30	-6.80511e-10	-1.07682
248925422	chr1:248925422:T:G	1.92532e-30	-2.43144	-3.54985e-10
248925659	chr1:248925659:G:T	1.14162e-29	-6.80511e-10	-0.651497
248925673	chr1:248925673:C:T	7.99533e-29	-6.80511e-10	1.29491
248926058	chr1:248926058:C:G	7.08104e-30	-6.80511e-10	-1.12911
248926203	chr1:248926203:C:T	6.73694e-30	-6.80511e-10	-1.17893
248926303	chr1:248926303:T:C	8.60676e-29	-6.80511e-10	1.3686
248926326	chr1:248926326:A:G	1.76345e-29	-1.99852	1.78184
248926826	chr1:248926826:A:G	5.89789e-30	-6.80511e-10	-1.31194
248927563	chr1:248927563:A:G	7.03304e-30	-6.80511e-10	-1.13591
248927602	chr1:248927602:G:A	6.99973e-29	-6.80511e-10	1.16192
248927637	chr1:248927637:A:G	1.44615e-29	-6.80511e-10	-0.415045
248927831	chr1:248927831:G:T	5.74658e-30	-6.80511e-10	-1.33793
248927864	chr1:248927864:G:T	8.05586e-29	-6.80511e-10	1.30245
248927878	chr1:248927878:G:C	6.80624e-30	-6.80511e-10	-1.16869
248928126	chr1:248928126:C:A	5.97092e-31	-2.24269	-1.35952
248928251	chr1:248928251:T:C	5.77007e-30	-6.80511e-10	-1.33385
248928328	chr1:248928328:A:G	2.13021e-30	-2.33031	-3.54985e-10
248928486	chr1:248928486:A:G	6.16294e-30	-6.80511e-10	-1.26798
248929183	chr1:248929183:C:T	7.86232e-30	-6.80511e-10	-1.02445
248930006	chr1:248930006:G:C	6.30831e-30	-6.80511e-10	-1.24467
248930066	chr1:248930066:G:A	8.65096e-30	-6.80511e-10	-0.928862
248930200	chr1:248930200:TG:T	1.3543e-29	-6.80511e-10	-0.480663
248930348	chr1:248930348:TACTC:T	2.38615e-29	-6.80511e-10	0.0857315
248930384	chr1:248930384:A:G	2.10823e-30	-2.34068	-3.54985e-10
248930661	chr1:248930661:G:A	4.34428e-29	-6.80511e-10	0.684912
248930740	chr1:248930740:A:G	5.79978e-30	-6.80511e-10	-1.32871
248930826	chr1:248930826:A:G	1.43207e-29	-6.80511e-10	-0.424826
248930931	chr1:248930931:G:A	1.70795e-29	-6.80511e-10	-0.248656
248931126	chr1:248931126:A:C	8.37e-30	-6.80511e-10	-0.961879
248932116	chr1:248932116:T:C	5.71096e-30	-6.80511e-10	-1.34414
248932374	chr1:248932374:C:G	9.12517e-29	-6.80511e-10	1.42709
248932441	chr1:248932441:T:C	5.62425e-30	-6.80511e-10	-1.35944
248934236	chr1:248934236:G:T	7.63716e-30	-6.80511e-10	-1.05351
248934257	chr1:248934257:A:C	7.53487e-31	-2.01061	-1.35897
248934304	chr1:248934304:G:C	5.63891e-30	-6.80511e-10	-1.35684
248935156	chr1:248935156:TC:T	3.95422e-29	-6.80511e-10	0.590836
248935500	chr1:248935500:A:T	8.43832e-29	-6.80511e-10	1.34884
248936080	chr1:248936080:C:G	5.71326e-30	-6.80511e-10	-1.34374
248936648	chr1:248936648:G:A	7.00972e-29	-6.80511e-10	1.16335
248936836	chr1:248936836:GC:G	8.73489e-30	-6.80511e-10	-0.919208
248937023	chr1:248937023:ATGT:A	7.04509e-29	-6.80511e-10	1.16838
248937246	chr1:248937246:A:G	3.66621e-29	-6.80511e-10	0.515209
248937430	chr1:248937430:A:T	5.62264e-30	-6.80511e-10	-1.35973
```
