## Supplementary material for "Characterization of shared and ancestry-specific signals driving complex traits using multi-ancestry fine-mapping": susiex_nc2.cs80.cs

```
CS_ID	SNP	BP	REF_ALLELE	ALT_ALLELE	REF_FRQ	BETA	SE	-LOG10P	CS_PIP	OVRL_PIP
1	chr1:247556467:G:A	247556467	A,A	G,G	1,1	inf,inf	inf,inf	30.3243,1.8515	0.772304	0.772304
1	chr1:247559286:G:A	247559286	A,A	G,G	1,1	inf,inf	inf,inf	29.7646,1.86641	0.227696	0.227696
2	chr1:247874908:G:A	247874908	A,A	G,G	1,1	inf,inf	inf,inf	10.4514,1.12773	0.896052	0.896052
```
