## Supplementary material for "Characterization of shared and ancestry-specific signals driving complex traits using multi-ancestry fine-mapping": susiex_nc2.cs80.snp

```
BP	SNP	PIP(CS1)	LogBF(CS1,Pop1)	LogBF(CS1,Pop2)	PIP(CS2)	LogBF(CS2,Pop1)	LogBF(CS2,Pop2)
247056596	chr1:247056596:C:T	1.94247e-29	-6.80511e-10	-1.25137	8.22134e-09	-6.80511e-10	-1.23998
247056613	chr1:247056613:A:G	1.08018e-29	-0.542986	-1.29522	2.19724e-09	-1.3087	-1.25081
247056629	chr1:247056629:C:T	3.15758e-29	-6.80511e-10	-0.765528	1.30273e-08	-6.80511e-10	-0.779663
247056659	chr1:247056659:T:C	1.09659e-29	-1.55682	-0.266308	5.27727e-09	-1.38865	-0.294655
247056870	chr1:247056870:A:G	9.74925e-30	-0.602297	-1.33843	1.97725e-09	-1.33489	-1.33012
247056874	chr1:247056874:G:C	1.94759e-30	-2.34784	-1.20348	7.61515e-10	-2.37776	-1.2414
247056981	chr1:247056981:C:T	6.18971e-30	-1.03693	-1.3581	1.29575e-09	-1.72791	-1.35971
247057036	chr1:247057036:G:C	6.20335e-30	-2.39283	-3.54985e-10	2.48649e-09	-2.43584	-3.54985e-10
247057169	chr1:247057169:C:T	1.75705e-29	-6.80511e-10	-1.3517	7.32824e-09	-6.80511e-10	-1.35498
247057395	chr1:247057395:T:C	1.77456e-29	-6.80511e-10	-1.34178	7.30643e-09	-6.80511e-10	-1.35796
247057617	chr1:247057617:T:A	3.329e-29	-6.80511e-10	-0.712662	1.3393e-08	-6.80511e-10	-0.751983
247057804	chr1:247057804:T:C	2.04759e-29	-6.80511e-10	-1.19867	9.33932e-09	-6.80511e-10	-1.11248
247057915	chr1:247057915:C:T	1.75259e-29	-6.80511e-10	-1.35424	7.30984e-09	-6.80511e-10	-1.35749
247058084	chr1:247058084:A:C	6.27306e-30	-2.38165	-3.54985e-10	2.68106e-09	-2.3605	-3.54985e-10
247058190	chr1:247058190:C:A	1.89572e-29	-6.80511e-10	-1.27574	7.59504e-09	-6.80511e-10	-1.31922
247058630	chr1:247058630:C:A	1.22363e-29	-1.71351	-3.54985e-10	7.51517e-09	-1.32979	-3.54985e-10
247059223	chr1:247059223:T:C	1.58912e-29	-0.217019	-1.23514	3.09026e-09	-1.04462	-1.17384
247059268	chr1:247059268:T:C	1.49196e-29	-0.351062	-1.16418	3.06277e-09	-1.15487	-1.07253
247059746	chr1:247059746:ACTGT:A	1.29651e-29	-1.65566	-3.54985e-10	4.90322e-09	-1.75682	-3.54985e-10
247060010	chr1:247060010:G:A	8.21973e-30	-2.11138	-3.54985e-10	3.30492e-09	-2.1513	-3.54985e-10
247060173	chr1:247060173:T:C	2.45826e-29	-6.80511e-10	-1.01588	1.11345e-08	-6.80511e-10	-0.936666
247060175	chr1:247060175:C:T	1.53762e-30	-2.43663	-1.35105	6.62357e-10	-2.41951	-1.33915
247060428	chr1:247060428:A:T	4.00114e-30	-1.51326	-1.31808	9.16183e-10	-2.09061	-1.34364
247060579	chr1:247060579:C:T	3.07536e-30	-1.83117	-1.26332	1.28719e-09	-1.88814	-1.20612
247060630	chr1:247060630:C:T	1.87435e-29	-6.80511e-10	-1.28707	7.60097e-09	-6.80511e-10	-1.31844
247060982	chr1:247060982:A:G	4.17739e-30	-1.46587	-1.32236	9.43823e-10	-2.05821	-1.34632
247061435	chr1:247061435:TG:T	1.87936e-29	-6.80511e-10	-1.2844	7.61633e-09	-6.80511e-10	-1.31642
247061540	chr1:247061540:T:C	1.85434e-29	-6.80511e-10	-1.2978	7.54038e-09	-6.80511e-10	-1.32644
247061649	chr1:247061649:G:A	1.4651e-29	-0.321735	-1.21167	2.92104e-09	-1.12812	-1.14666
247061667	chr1:247061667:C:T	5.83635e-30	-2.45381	-3.54985e-10	2.48994e-09	-2.43445	-3.54985e-10
247061732	chr1:247061732:T:C	1.93113e-29	-0.199769	-1.05746	3.7197e-09	-1.01877	-1.0143
247062002	chr1:247062002:A:G	2.95954e-29	-6.80511e-10	-0.830299	1.19038e-08	-6.80511e-10	-0.869854
247062030	chr1:247062030:C:T	1.14656e-29	-0.569517	-1.20905	2.18554e-09	-1.41647	-1.14838
247062055	chr1:247062055:C:T	1.54169e-30	-2.43511	-1.34993	6.64753e-10	-2.41826	-1.33679
247062347	chr1:247062347:G:T	8.54052e-30	-0.868875	-1.20422	1.70394e-09	-1.61572	-1.19805
247062424	chr1:247062424:T:C	6.15693e-30	-2.40034	-3.54985e-10	2.83126e-09	-2.30599	-3.54985e-10
247062780	chr1:247062780:G:A	8.24848e-30	-2.10789	-3.54985e-10	3.24838e-09	-2.16856	-3.54985e-10
247062940	chr1:247062940:AC:A	1.47817e-29	-1.52453	-3.54985e-10	6.18274e-09	-1.52495	-3.54985e-10
247063042	chr1:247063042:G:A	1.72299e-29	-1.58229	0.211018	8.29043e-09	-1.40594	0.174328
247063411	chr1:247063411:G:A	1.85111e-29	-6.80511e-10	-1.29955	7.53673e-09	-6.80511e-10	-1.32692
247063451	chr1:247063451:T:C	2.21066e-30	-2.41471	-1.00992	1.03933e-09	-2.38959	-0.918547
247063546	chr1:247063546:G:A	6.7046e-30	-2.31512	-3.54985e-10	2.88038e-09	-2.28879	-3.54985e-10
247063568	chr1:247063568:G:A	1.84438e-29	-0.140545	-1.16265	3.64568e-09	-0.931892	-1.12128
247063662	chr1:247063662:A:G	1.86708e-29	-6.80511e-10	-1.29096	7.57828e-09	-6.80511e-10	-1.32143
247063684	chr1:247063684:T:G	2.2822e-29	-0.0470019	-1.04319	4.2662e-09	-0.898532	-0.997458
247063692	chr1:247063692:C:T	3.95342e-30	-1.66116	-1.18218	9.16731e-10	-2.1799	-1.25376
247063883	chr1:247063883:G:A	2.51137e-29	0.0533753	-1.04788	4.57845e-09	-0.824925	-1.00043
247064152	chr1:247064152:C:T	1.86932e-29	-6.80511e-10	-1.28976	7.60478e-09	-6.80511e-10	-1.31794
247064173	chr1:247064173:T:C	5.09234e-29	-6.80511e-10	-0.287597	2.104e-08	-6.80511e-10	-0.300288
247064237	chr1:247064237:A:G	4.09271e-30	-1.4706	-1.33811	9.32244e-10	-2.06005	-1.35682
247064323	chr1:247064323:T:C	6.79527e-30	-2.30169	-3.54985e-10	4.11743e-09	-1.93148	-3.54985e-10
247064416	chr1:247064416:A:G	4.03253e-29	-6.80511e-10	-0.52094	1.78063e-08	-6.80511e-10	-0.467158
247064432	chr1:247064432:G:C	6.67832e-30	-2.31905	-3.54985e-10	2.81725e-09	-2.31095	-3.54985e-10
247064499	chr1:247064499:G:A	9.16983e-29	-6.80511e-10	0.300585	4.03156e-08	-6.80511e-10	0.350026
247064652	chr1:247064652:C:T	1.94448e-29	-6.80511e-10	-1.25034	8.15407e-09	-6.80511e-10	-1.2482
247064690	chr1:247064690:A:C	2.21934e-29	-6.80511e-10	-1.11812	9.38939e-09	-6.80511e-10	-1.10713
247064998	chr1:247064998:G:A	1.87541e-29	-6.80511e-10	-1.2865	8.05954e-09	-6.80511e-10	-1.25986
247065119	chr1:247065119:G:A	3.07548e-29	-6.80511e-10	-0.791873	1.27272e-08	-6.80511e-10	-0.802973
247065193	chr1:247065193:G:A	5.89879e-30	-2.44317	-3.54985e-10	2.64999e-09	-2.37216	-3.54985e-10
247065202	chr1:247065202:T:C	1.61784e-30	-2.42772	-1.3091	7.05517e-10	-2.41082	-1.28472
247065420	chr1:247065420:C:T	4.07151e-30	-2.37468	-0.439226	2.00112e-09	-2.26022	-0.392781
247065443	chr1:247065443:T:C	2.24236e-29	-6.80511e-10	-1.10781	8.38482e-09	-6.80511e-10	-1.22029
247065587	chr1:247065587:G:A	1.74575e-29	-6.80511e-10	-1.35815	7.30485e-09	-6.80511e-10	-1.35817
247065768	chr1:247065768:G:T	6.09489e-29	-6.80511e-10	-0.107882	2.77895e-08	-6.80511e-10	-0.0220532
247066209	chr1:247066209:C:T	9.75951e-30	-1.57367	-0.366003	5.08155e-09	-1.41276	-0.308337
247066644	chr1:247066644:G:T	1.93424e-29	-1.50471	0.249087	9.34777e-09	-1.32442	0.212842
247066664	chr1:247066664:G:A	1.96119e-29	-1.50562	0.263838	9.47627e-09	-1.32535	0.227426
247066921	chr1:247066921:A:T	4.00723e-30	-1.4844	-1.34542	9.16671e-10	-2.07408	-1.35964
247067201	chr1:247067201:C:T	5.55874e-30	-1.25117	-1.25138	1.0976e-09	-1.97142	-1.28217
247067202	chr1:247067202:A:G	4.68267e-30	-1.41395	-1.2601	9.63173e-10	-2.07614	-1.30809
247067265	chr1:247067265:A:G	4.91351e-30	-1.35398	-1.27195	9.89139e-10	-2.04238	-1.31525
247067306	chr1:247067306:G:A	3.06013e-29	-6.80511e-10	-0.796877	1.24341e-08	-6.80511e-10	-0.826267
247067350	chr1:247067350:C:T	5.46188e-30	-1.28029	-1.23983	1.08967e-09	-1.98884	-1.27199
247067582	chr1:247067582:C:T	4.88756e-30	-1.31295	-1.31827	1.01689e-09	-2.0041	-1.32587
247067609	chr1:247067609:G:A	1.78655e-29	-6.80511e-10	-1.33505	7.34796e-09	-6.80511e-10	-1.35229
247067633	chr1:247067633:G:A	4.70564e-30	-1.42556	-1.2436	9.70259e-10	-2.08213	-1.29478
247067658	chr1:247067658:C:T	3.60206e-30	-1.80031	-1.13611	1.47056e-09	-1.80299	-1.15808
247067715	chr1:247067715:G:A	6.71243e-30	-1.23463	-1.07933	1.43378e-09	-1.87619	-1.11021
247068044	chr1:247068044:C:T	6.15644e-30	-2.40042	-3.54985e-10	2.82654e-09	-2.30766	-3.54985e-10
247068049	chr1:247068049:C:T	5.11932e-30	-1.62551	-0.959384	1.0736e-09	-2.20603	-1.06966
247068284	chr1:247068284:CCAG:C	2.42761e-29	-6.80511e-10	-1.02843	9.22853e-09	-6.80511e-10	-1.12441
247069549	chr1:247069549:G:A	1.84932e-29	-1.30051	-3.54985e-10	3.84471e-09	-2.00001	-3.54985e-10
247069572	chr1:247069572:T:C	6.51745e-29	-6.80511e-10	-0.0408508	2.75154e-08	-6.80511e-10	-0.0319671
247069854	chr1:247069854:A:G	4.89922e-30	-1.38672	-1.24212	9.8631e-10	-2.06219	-1.2983
247069941	chr1:247069941:G:A	1.77708e-29	-6.80511e-10	-1.34036	7.43171e-09	-6.80511e-10	-1.34096
247069983	chr1:247069983:C:T	3.8906e-30	-1.53142	-1.32794	8.99914e-10	-2.10025	-1.35192
247070160	chr1:247070160:A:G	1.77717e-29	-6.80511e-10	-1.34031	7.43202e-09	-6.80511e-10	-1.34091
247070171	chr1:247070171:C:T	5.16375e-29	-6.80511e-10	-0.27367	2.0156e-08	-6.80511e-10	-0.343208
247070396	chr1:247070396:G:A	2.36209e-29	-1.60832	0.552537	1.13366e-08	-1.4359	0.51722
247070466	chr1:247070466:G:A	1.7441e-29	-6.80511e-10	-1.3591	7.29559e-09	-6.80511e-10	-1.35944
247070555	chr1:247070555:T:C	5.06491e-30	-1.90972	-0.685857	2.02649e-09	-1.92008	-0.720329
247070743	chr1:247070743:G:A	4.67705e-30	-1.55967	-1.11558	9.97131e-10	-2.1983	-1.15128
247070955	chr1:247070955:A:T	2.38092e-29	-6.80511e-10	-1.04784	8.79073e-09	-6.80511e-10	-1.17301
247071142	chr1:247071142:A:G	1.75286e-29	-6.80511e-10	-1.35409	7.29294e-09	-6.80511e-10	-1.35981
247071250	chr1:247071250:G:C	1.89939e-29	-6.80511e-10	-1.2738	7.81425e-09	-6.80511e-10	-1.29076
247071279	chr1:247071279:A:T	4.83566e-30	-1.41368	-1.22822	9.88384e-10	-2.07578	-1.28261
247071452	chr1:247071452:A:G	5.93989e-30	-2.43623	-3.54985e-10	3.70372e-09	-2.03737	-3.54985e-10
247071559	chr1:247071559:G:A	3.99868e-30	-1.47444	-1.35751	9.27745e-10	-2.06722	-1.35449
247071781	chr1:247071781:C:T	4.93209e-30	-1.38931	-1.23285	9.99965e-10	-2.06064	-1.2861
247072014	chr1:247072014:C:T	1.64926e-30	-2.41215	-1.30544	7.26032e-10	-2.38674	-1.28013
247072103	chr1:247072103:C:T	2.24261e-29	-1.49939	0.391702	1.09383e-08	-1.31197	0.357525
247072159	chr1:247072159:T:C	4.96744e-30	-1.93074	-0.684276	1.99019e-09	-1.9389	-0.719585
247072202	chr1:247072202:G:A	1.77749e-29	-6.80511e-10	-1.34013	7.43614e-09	-6.80511e-10	-1.34036
247072374	chr1:247072374:CAA:C	5.08193e-30	-1.35568	-1.23655	1.04338e-09	-2.03535	-1.2689
247072506	chr1:247072506:C:T	3.97305e-30	-1.54305	-1.29533	2.17027e-09	-1.3201	-1.25177
247072542	chr1:247072542:T:C	8.38546e-30	-1.0108	-1.08062	1.73003e-09	-1.72309	-1.07548
247072556	chr1:247072556:G:A	1.7831e-29	-6.80511e-10	-1.33698	7.45943e-09	-6.80511e-10	-1.33723
247072694	chr1:247072694:G:A	1.76609e-29	-6.80511e-10	-1.34657	7.30737e-09	-6.80511e-10	-1.35783
247072736	chr1:247072736:G:A	1.76576e-29	-6.80511e-10	-1.34675	7.30769e-09	-6.80511e-10	-1.35778
247072879	chr1:247072879:C:T	5.40304e-30	-1.5209	-1.01006	1.1385e-09	-2.14768	-1.06933
247073096	chr1:247073096:G:A	4.96665e-30	-1.36191	-1.25326	1.02301e-09	-2.04077	-1.28319
247073166	chr1:247073166:C:T	1.75996e-29	-6.80511e-10	-1.35004	7.33116e-09	-6.80511e-10	-1.35458
247073173	chr1:247073173:T:C	1.78454e-29	-6.80511e-10	-1.33617	7.4655e-09	-6.80511e-10	-1.33642
247073230	chr1:247073230:T:C	1.78901e-29	-6.80511e-10	-1.33367	7.48408e-09	-6.80511e-10	-1.33393
247073261	chr1:247073261:T:C	5.83154e-30	-1.20441	-1.25023	1.13583e-09	-1.93894	-1.28041
247073646	chr1:247073646:T:C	1.75349e-29	-6.80511e-10	-1.35373	7.33808e-09	-6.80511e-10	-1.35363
247074230	chr1:247074230:T:C	1.88186e-29	-6.80511e-10	-1.28307	7.75004e-09	-6.80511e-10	-1.29901
247074809	chr1:247074809:ACCT:A	4.72222e-30	-1.9918	-0.673839	1.88788e-09	-2.00112	-0.71014
247074845	chr1:247074845:C:T	5.37567e-30	-1.17732	-1.35871	1.06397e-09	-1.92509	-1.35961
247074898	chr1:247074898:A:G	2.37349e-29	-6.80511e-10	-1.05097	8.76952e-09	-6.80511e-10	-1.17543
247075143	chr1:247075143:A:T	1.76204e-29	-6.80511e-10	-1.34886	7.37408e-09	-6.80511e-10	-1.34874
247075513	chr1:247075513:T:C	1.38898e-29	-0.35539	-1.23138	2.4933e-09	-1.259	-1.1741
247075613	chr1:247075613:A:G	2.31931e-29	-6.80511e-10	-1.07406	8.56097e-09	-6.80511e-10	-1.1995
247075630	chr1:247075630:T:C	2.05951e-29	-6.80511e-10	-1.19286	8.16567e-09	-6.80511e-10	-1.24677
247075768	chr1:247075768:T:C	4.58564e-30	-1.3938	-1.30119	9.81002e-10	-2.0234	-1.34249
247075937	chr1:247075937:G:A	1.13347e-29	-1.79005	-3.54985e-10	3.18677e-09	-2.1877	-3.54985e-10
247076160	chr1:247076160:C:T	1.99866e-29	-6.80511e-10	-1.22286	7.97024e-09	-6.80511e-10	-1.271
247076254	chr1:247076254:T:C	3.78699e-30	-1.57517	-1.31118	2.05577e-09	-1.35364	-1.27242
247076280	chr1:247076280:G:A	1.74654e-29	-6.80511e-10	-1.3577	7.29569e-09	-6.80511e-10	-1.35943
247076731	chr1:247076731:G:A	6.50024e-30	-0.997982	-1.3481	1.23063e-09	-1.79591	-1.34328
247076775	chr1:247076775:C:T	2.37395e-29	-6.80511e-10	-1.05078	8.77082e-09	-6.80511e-10	-1.17528
247076914	chr1:247076914:G:A	2.01316e-29	-6.80511e-10	-1.21563	8.01672e-09	-6.80511e-10	-1.26518
247077400	chr1:247077400:G:A	4.42996e-30	-1.9526	-0.776926	1.77985e-09	-1.95969	-0.810496
247077436	chr1:247077436:C:G	2.46158e-29	-6.80511e-10	-1.01453	9.02136e-09	-6.80511e-10	-1.14712
247077561	chr1:247077561:T:C	2.56495e-29	0.0120497	-0.985444	4.98722e-09	-0.857997	-0.881837
247077562	chr1:247077562:G:A	2.31254e-29	-6.80511e-10	-1.07699	8.54426e-09	-6.80511e-10	-1.20145
247077583	chr1:247077583:G:A	6.20307e-30	-2.39287	-3.54985e-10	2.86768e-09	-2.29321	-3.54985e-10
247077627	chr1:247077627:A:G	1.84041e-29	-6.80511e-10	-1.30535	7.73803e-09	-6.80511e-10	-1.30057
247077857	chr1:247077857:C:A	7.77874e-30	-0.807748	-1.35878	1.36352e-09	-1.67712	-1.35952
247078021	chr1:247078021:T:C	3.88416e-29	0.410814	-0.969242	7.06912e-09	-0.526685	-0.864291
247078284	chr1:247078284:A:C	1.88961e-29	-6.80511e-10	-1.27896	8.08543e-09	-6.80511e-10	-1.25665
247078334	chr1:247078334:C:T	1.03969e-28	0.998804	-0.572634	1.64498e-08	-0.0570156	-0.489386
247078362	chr1:247078362:A:G	1.9912e-29	-6.80511e-10	-1.2266	7.943e-09	-6.80511e-10	-1.27442
247078366	chr1:247078366:A:G	3.99167e-30	-1.54006	-1.29365	9.49279e-10	-2.05302	-1.34574
247078440	chr1:247078440:C:G	2.02301e-29	-6.80511e-10	-1.21075	8.30268e-09	-6.80511e-10	-1.23013
247078548	chr1:247078548:G:C	4.15941e-30	-2.42825	-0.364297	1.61868e-09	-2.38458	-0.480526
247078730	chr1:247078730:C:T	3.79425e-30	-2.30004	-0.584393	1.62689e-09	-2.28544	-0.574606
247078960	chr1:247078960:C:G	1.83929e-29	-6.80511e-10	-1.30596	7.73324e-09	-6.80511e-10	-1.30119
247079001	chr1:247079001:C:T	2.29311e-29	-6.80511e-10	-1.08542	8.58244e-09	-6.80511e-10	-1.19699
247079009	chr1:247079009:G:A	2.37943e-29	-6.80511e-10	-1.04847	8.83353e-09	-6.80511e-10	-1.16816
247079209	chr1:247079209:C:A	6.89898e-29	-6.80511e-10	0.0160402	2.7244e-08	-6.80511e-10	-0.0418799
247079534	chr1:247079534:G:A	6.12081e-30	-1.26955	-1.13667	1.15101e-09	-2.00152	-1.20455
247079823	chr1:247079823:A:C	2.12315e-30	-2.40274	-1.06227	9.52458e-10	-2.31534	-1.08008
247080044	chr1:247080044:G:T	1.78745e-29	-6.80511e-10	-1.33454	7.60695e-09	-6.80511e-10	-1.31765
247080107	chr1:247080107:C:G	4.38101e-30	-1.44413	-1.29651	1.00471e-09	-2.01393	-1.32808
247080446	chr1:247080446:C:T	6.75449e-30	-2.30771	-3.54985e-10	3.31933e-09	-2.14695	-3.54985e-10
247080860	chr1:247080860:T:G	2.24409e-29	-6.80511e-10	-1.10703	9.16814e-09	-6.80511e-10	-1.13098
247080978	chr1:247080978:T:C	1.85787e-30	-2.37306	-1.22542	7.28708e-10	-2.39067	-1.27253
247081017	chr1:247081017:C:A	2.78253e-30	-2.35656	-0.838	1.1881e-09	-2.25286	-0.9215
247081019	chr1:247081019:G:A	3.34234e-30	-2.40417	-0.607083	1.48743e-09	-2.33038	-0.619286
247081160	chr1:247081160:G:A	5.59701e-30	-2.21222	-0.283469	2.69885e-09	-2.06788	-0.286012
247081360	chr1:247081360:T:A	6.8908e-30	-2.28773	-3.54985e-10	3.27062e-09	-2.16173	-3.54985e-10
247081386	chr1:247081386:G:A	5.69818e-30	-2.07191	-0.405862	2.83207e-09	-1.89701	-0.40869
247081425	chr1:247081425:AT:A	1.84127e-29	-6.80511e-10	-1.30488	7.72142e-09	-6.80511e-10	-1.30271
247081639	chr1:247081639:T:A	5.33187e-30	-2.12328	-0.420939	2.62063e-09	-1.95988	-0.423421
247081830	chr1:247081830:G:A	5.19462e-30	-2.10163	-0.468669	2.5639e-09	-1.93376	-0.471419
247082227	chr1:247082227:A:G	4.29562e-30	-2.07558	-0.684747	1.8343e-09	-1.9704	-0.769653
247082411	chr1:247082411:A:C	2.75742e-30	-2.3035	-0.900127	1.26494e-09	-2.18842	-0.923269
247082466	chr1:247082466:C:T	6.35092e-30	-2.36932	-3.54985e-10	2.73859e-09	-2.33927	-3.54985e-10
247082629	chr1:247082629:A:C	5.29768e-30	-2.10205	-0.448601	2.61573e-09	-1.93429	-0.450878
247082699	chr1:247082699:C:A	5.27287e-30	-2.09857	-0.456774	2.60415e-09	-1.93006	-0.459544
247082711	chr1:247082711:G:T	7.85099e-29	-6.80511e-10	0.145306	3.08068e-08	-6.80511e-10	0.0810228
247082912	chr1:247082912:T:C	3.86073e-29	-6.80511e-10	-0.564478	1.8254e-08	-6.80511e-10	-0.442326
247082958	chr1:247082958:A:AT	6.31808e-30	-2.3745	-3.54985e-10	2.722e-09	-2.34535	-3.54985e-10
247083172	chr1:247083172:G:C	3.25119e-29	-6.80511e-10	-0.736312	1.35397e-08	-6.80511e-10	-0.741088
247083189	chr1:247083189:G:A	5.19809e-30	-2.1237	-0.445926	2.55326e-09	-1.96063	-0.448711
247083531	chr1:247083531:G:T	1.14943e-29	-1.51952	-0.256539	5.7582e-09	-1.31883	-0.277256
247083591	chr1:247083591:T:TA	5.28751e-30	-2.11844	-0.434131	2.59989e-09	-1.95431	-0.436933
247083724	chr1:247083724:C:T	2.0132e-29	-6.80511e-10	-1.21561	7.72103e-09	-6.80511e-10	-1.30277
247083732	chr1:247083732:C:G	3.91449e-30	-2.30007	-0.553161	1.79413e-09	-2.17771	-0.584481
247083764	chr1:247083764:A:C	5.20097e-30	-2.12109	-0.44798	2.55592e-09	-1.95754	-0.450762
247083820	chr1:247083820:G:A	5.19974e-30	-2.11419	-0.45512	2.55905e-09	-1.94919	-0.457887
247083876	chr1:247083876:C:T	3.69276e-30	-2.07735	-0.834192	1.59344e-09	-1.97202	-0.908802
247084098	chr1:247084098:A:G	4.24033e-30	-2.14494	-0.628339	2.08471e-09	-1.98445	-0.627633
247084211	chr1:247084211:C:T	5.06465e-30	-2.10994	-0.485697	2.4866e-09	-1.94831	-0.487485
247084276	chr1:247084276:A:C	1.76842e-29	-6.80511e-10	-1.34525	7.4582e-09	-6.80511e-10	-1.3374
247084389	chr1:247084389:C:T	5.20442e-30	-2.06977	-0.49864	2.61814e-09	-1.88226	-0.501992
247084527	chr1:247084527:G:T	5.01968e-30	-2.10545	-0.499106	2.4767e-09	-1.93811	-0.501679
247084616	chr1:247084616:T:A	1.88099e-29	-6.80511e-10	-1.28353	7.99304e-09	-6.80511e-10	-1.26814
247084919	chr1:247084919:C:G	1.82521e-29	-6.80511e-10	-1.31364	7.63503e-09	-6.80511e-10	-1.31397
247084947	chr1:247084947:T:C	4.10843e-30	-2.32732	-0.477554	1.86499e-09	-2.21251	-0.510942
247085061	chr1:247085061:G:T	4.81652e-30	-2.11699	-0.528872	2.36733e-09	-1.95236	-0.532588
247085246	chr1:247085246:C:T	3.28374e-29	-6.80511e-10	-0.726351	1.36768e-08	-6.80511e-10	-0.731015
247085302	chr1:247085302:C:G	6.35544e-30	-2.36861	-3.54985e-10	2.74046e-09	-2.33859	-3.54985e-10
247085358	chr1:247085358:C:T	1.98043e-29	-6.80511e-10	-1.23202	7.64743e-09	-6.80511e-10	-1.31234
247085463	chr1:247085463:T:C	2.55482e-30	-2.39981	-0.88013	9.66408e-10	-2.45352	-0.927365
247085626	chr1:247085626:G:A	6.43336e-30	-2.35642	-3.54985e-10	2.77665e-09	-2.32547	-3.54985e-10
247085654	chr1:247085654:A:C	7.11958e-30	-2.40131	0.146241	2.61986e-09	-2.45343	0.0698445
247085753	chr1:247085753:TCCACACAGGAGGG:T	1.60657e-30	-2.43509	-1.30872	6.58537e-10	-2.45452	-1.30993
247085760	chr1:247085760:AGGAGG:A	4.31198e-30	-2.45215	-0.304369	1.82348e-09	-2.36686	-0.379103
247085780	chr1:247085780:ACACAGG:A	3.7123e-30	-2.4502	-0.456066	1.57643e-09	-2.37112	-0.520431
247086001	chr1:247086001:A:G	3.2271e-30	-2.44216	-0.604178	1.27465e-09	-2.44219	-0.661855
247086043	chr1:247086043:A:G	2.04634e-30	-2.36574	-1.13612	9.76367e-10	-2.25455	-1.11608
247086088	chr1:247086088:A:G	2.17984e-30	-2.1357	-1.30297	7.63568e-10	-2.33965	-1.27681
247086275	chr1:247086275:CTG:C	1.86701e-29	-6.80511e-10	-1.291	7.80323e-09	-6.80511e-10	-1.29217
247086291	chr1:247086291:C:T	2.17616e-29	-6.80511e-10	-1.13777	8.71776e-09	-6.80511e-10	-1.18135
247086487	chr1:247086487:G:C	3.28671e-30	-2.45454	-0.573495	1.35955e-09	-2.40639	-0.633172
247086522	chr1:247086522:A:G	3.37827e-30	-2.45133	-0.549226	1.3627e-09	-2.42719	-0.610056
247086650	chr1:247086650:G:A	3.12865e-29	-6.80511e-10	-0.774733	1.4008e-08	-6.80511e-10	-0.707086
247086793	chr1:247086793:T:C	8.62749e-30	-2.06297	-3.54985e-10	3.23551e-09	-2.17253	-3.54985e-10
247086798	chr1:247086798:A:G	1.77365e-30	-2.31648	-1.3284	6.43654e-10	-2.42916	-1.35815
247086961	chr1:247086961:C:T	2.43082e-29	-6.80511e-10	-1.0271	1.02026e-08	-6.80511e-10	-1.02407
247086963	chr1:247086963:A:G	3.45885e-30	-2.4545	-0.522486	1.43206e-09	-2.40308	-0.58452
247087062	chr1:247087062:C:T	5.19807e-30	-2.365	-0.204635	2.61887e-09	-2.33473	-0.0492376
247087310	chr1:247087310:GC:G	3.23871e-30	-2.45344	-0.589305	1.32201e-09	-2.41947	-0.648094
247087332	chr1:247087332:T:G	3.28384e-30	-2.45378	-0.575122	1.34233e-09	-2.41733	-0.634978
247087624	chr1:247087624:C:G	4.59726e-29	-6.80511e-10	-0.389873	1.84793e-08	-6.80511e-10	-0.430062
247087626	chr1:247087626:A:G	1.0961e-29	-1.20209	-0.621484	5.6561e-09	-0.97749	-0.636488
247087833	chr1:247087833:C:T	1.66002e-30	-2.35723	-1.35386	6.34766e-10	-2.44542	-1.35579
247087898	chr1:247087898:G:T	2.50586e-29	-6.80511e-10	-0.996701	1.05191e-08	-6.80511e-10	-0.993516
247087934	chr1:247087934:C:T	2.36987e-29	-6.80511e-10	-1.0525	1.15746e-08	-6.80511e-10	-0.897899
247088021	chr1:247088021:C:A	2.31659e-29	-6.80511e-10	-1.07524	9.64432e-09	-6.80511e-10	-1.08034
247088095	chr1:247088095:A:G	5.48668e-29	-6.80511e-10	-0.213009	2.38197e-08	-6.80511e-10	-0.176199
247088120	chr1:247088120:T:C	2.89538e-30	-1.84609	-1.30871	1.03871e-09	-2.00274	-1.30599
247088151	chr1:247088151:A:G	4.99402e-30	-1.40055	-1.20912	1.77379e-09	-1.5836	-1.19
247088180	chr1:247088180:A:G	2.22367e-30	-2.27126	-1.1475	9.06357e-10	-2.4007	-1.04433
247088433	chr1:247088433:G:A	1.11219e-29	-1.39062	-0.418387	5.58031e-09	-1.18893	-0.438536
247088467	chr1:247088467:G:A	6.96387e-30	-2.27718	-3.54985e-10	2.97031e-09	-2.25805	-3.54985e-10
247088898	chr1:247088898:A:G	2.59469e-30	-2.39863	-0.865818	1.18456e-09	-2.1623	-1.01503
247088992	chr1:247088992:TC:T	4.45656e-30	-2.21334	-0.510201	1.93722e-09	-2.12268	-0.562783
247089114	chr1:247089114:T:C	2.37652e-29	-6.80511e-10	-1.0497	8.9461e-09	-6.80511e-10	-1.15549
247089198	chr1:247089198:G:C	4.81618e-29	-6.80511e-10	-0.343352	1.93674e-08	-6.80511e-10	-0.383123
247089381	chr1:247089381:T:C	8.27639e-30	-2.38639	0.281883	3.35723e-09	-2.18703	0.0514301
247089382	chr1:247089382:G:A	2.17118e-29	-6.80511e-10	-1.14006	9.43147e-09	-6.80511e-10	-1.10266
247089420	chr1:247089420:G:T	1.74298e-29	-6.80511e-10	-1.35974	7.29547e-09	-6.80511e-10	-1.35946
247089441	chr1:247089441:A:G	2.36161e-29	-6.80511e-10	-1.05599	8.9011e-09	-6.80511e-10	-1.16054
247089523	chr1:247089523:C:T	1.75995e-29	-6.80511e-10	-1.35005	7.36221e-09	-6.80511e-10	-1.35035
247089534	chr1:247089534:C:T	2.94764e-29	-2.19735	1.36302	1.30771e-08	-1.9196	1.14375
247089545	chr1:247089545:A:G	2.17318e-29	-6.80511e-10	-1.13914	9.15492e-09	-6.80511e-10	-1.13242
247089772	chr1:247089772:G:A	1.132e-29	-2.25453	0.463187	5.59307e-09	-2.00458	0.379396
247089831	chr1:247089831:G:A	2.7736e-29	-6.80511e-10	-0.895189	1.16339e-08	-6.80511e-10	-0.892791
247089890	chr1:247089890:C:T	2.16346e-29	-1.92675	0.783127	1.03773e-08	-1.60185	0.594762
247089972	chr1:247089972:C:T	6.27905e-30	-2.3807	-3.54985e-10	2.69851e-09	-2.35401	-3.54985e-10
247090123	chr1:247090123:TC:T	1.75995e-29	-6.80511e-10	-1.35005	7.36221e-09	-6.80511e-10	-1.35035
247090153	chr1:247090153:C:T	9.99709e-30	-1.91562	-3.54985e-10	3.62748e-09	-2.05817	-3.54985e-10
247090173	chr1:247090173:C:T	3.012e-29	-2.16378	1.35105	1.31914e-08	-1.90207	1.13492
247090183	chr1:247090183:A:G	3.01692e-29	-2.15974	1.34864	1.32342e-08	-1.89652	1.13261
247090191	chr1:247090191:T:C	2.81352e-29	-2.15295	1.27205	1.24146e-08	-1.88763	1.05979
247090209	chr1:247090209:C:A	2.35104e-29	-6.80511e-10	-1.06048	8.86953e-09	-6.80511e-10	-1.16409
247090264	chr1:247090264:A:G	2.33198e-29	-2.14923	1.08061	1.0179e-08	-1.88355	0.857164
247090281	chr1:247090281:G:A	3.00821e-29	-2.11241	1.29842	1.34298e-08	-1.83238	1.08314
247090383	chr1:247090383:C:T	3.10877e-29	-2.12652	1.34541	1.38184e-08	-1.85149	1.13078
247090560	chr1:247090560:C:G	3.91875e-29	-6.80511e-10	-0.54956	1.64975e-08	-6.80511e-10	-0.543501
247090597	chr1:247090597:C:T	2.61559e-29	-2.11636	1.16252	1.18204e-08	-1.83874	0.961862
247090601	chr1:247090601:T:C	2.47963e-29	-2.11899	1.11177	1.12069e-08	-1.84217	0.911992
247090811	chr1:247090811:C:T	3.75273e-29	-6.80511e-10	-0.59285	1.74129e-08	-6.80511e-10	-0.489504
247091725	chr1:247091725:G:T	1.75505e-29	-6.80511e-10	-1.35284	7.41389e-09	-6.80511e-10	-1.34336
247092640	chr1:247092640:T:C	2.20193e-29	-2.22882	1.10283	1.05513e-08	-1.99412	1.00366
247092732	chr1:247092732:T:C	5.92289e-30	-2.43909	-3.54985e-10	2.4762e-09	-2.43999	-3.54985e-10
247092937	chr1:247092937:C:T	3.26361e-30	-2.28665	-0.748432	1.61209e-09	-2.23305	-0.636131
247093132	chr1:247093132:T:C	2.19602e-29	-6.80511e-10	-1.12869	9.10046e-09	-6.80511e-10	-1.13839
247093166	chr1:247093166:T:A	3.98404e-29	-6.80511e-10	-0.533037	1.87126e-08	-6.80511e-10	-0.417514
247093507	chr1:247093507:G:A	6.09111e-30	-2.41109	-3.54985e-10	2.73627e-09	-2.34012	-3.54985e-10
247093790	chr1:247093790:A:T	2.11436e-30	-2.44972	-1.01945	9.35638e-10	-2.42479	-0.988447
247093841	chr1:247093841:G:A	3.01052e-30	-2.11022	-1.00559	1.15597e-09	-2.25611	-0.945662
247093870	chr1:247093870:T:C	3.9602e-29	-6.80511e-10	-0.53904	1.80181e-08	-6.80511e-10	-0.455336
247093931	chr1:247093931:ACGT:A	2.09785e-29	-6.80511e-10	-1.17442	8.70288e-09	-6.80511e-10	-1.18306
247094025	chr1:247094025:A:T	1.16897e-29	-2.22249	0.46328	5.01285e-09	-1.99739	0.262687
247094302	chr1:247094302:G:A	1.85155e-29	-6.80511e-10	-1.29931	7.75829e-09	-6.80511e-10	-1.29795
247094338	chr1:247094338:T:C	1.75131e-30	-2.44553	-1.21203	7.4123e-10	-2.45397	-1.19219
247094379	chr1:247094379:C:T	2.31839e-29	-6.80511e-10	-1.07446	9.77557e-09	-6.80511e-10	-1.06683
247094589	chr1:247094589:C:G	2.08696e-30	-2.23579	-1.24642	9.43533e-10	-2.15758	-1.24726
247094691	chr1:247094691:C:T	2.08465e-29	-6.80511e-10	-1.18073	8.39319e-09	-6.80511e-10	-1.21929
247095856	chr1:247095856:G:A	2.1842e-29	-6.80511e-10	-1.13408	9.88487e-09	-6.80511e-10	-1.05571
247096051	chr1:247096051:A:C	3.07732e-29	-6.80511e-10	-0.791276	1.29069e-08	-6.80511e-10	-0.78895
247096131	chr1:247096131:G:GC	6.76236e-30	-2.39499	0.088441	2.38421e-09	-2.45439	-0.0234582
247096269	chr1:247096269:A:G	1.61714e-30	-2.43573	-1.30152	6.38276e-10	-2.45106	-1.34464
247096382	chr1:247096382:G:A	1.5865e-30	-2.44375	-1.31264	6.85387e-10	-2.36636	-1.35812
247096396	chr1:247096396:A:G	6.31336e-30	-2.37525	-3.54985e-10	2.71643e-09	-2.34739	-3.54985e-10
247096397	chr1:247096397:G:A	2.24941e-30	-2.20837	-1.19888	1.0574e-09	-2.05191	-1.23899
247096403	chr1:247096403:G:C	2.32896e-29	-6.80511e-10	-1.06991	9.67479e-09	-6.80511e-10	-1.07719
247096472	chr1:247096472:G:A	3.29538e-29	-6.80511e-10	-0.722813	1.51588e-08	-6.80511e-10	-0.628131
247096556	chr1:247096556:A:T	1.64164e-30	-2.43919	-1.28303	6.46081e-10	-2.44925	-1.33429
247096593	chr1:247096593:G:A	2.07454e-30	-2.16141	-1.32677	7.74612e-10	-2.27215	-1.32995
247096823	chr1:247096823:T:A	3.16872e-29	-6.80511e-10	-0.762006	1.3407e-08	-6.80511e-10	-0.750934
247096870	chr1:247096870:G:C	4.29219e-30	-2.38845	-0.372674	1.51834e-09	-2.45368	-0.475415
247096895	chr1:247096895:A:AGG	6.2935e-30	-2.3784	-3.54985e-10	2.70664e-09	-2.35101	-3.54985e-10
247097060	chr1:247097060:A:T	1.39274e-29	-1.39434	-0.189716	7.10129e-09	-1.19874	-0.187698
247097072	chr1:247097072:G:C	1.74859e-29	-6.80511e-10	-1.35652	7.31893e-09	-6.80511e-10	-1.35625
247097079	chr1:247097079:T:C	7.49812e-30	-2.20327	-3.54985e-10	2.44049e-09	-2.45452	-3.54985e-10
247097232	chr1:247097232:T:A	1.15795e-29	-1.43999	-0.328693	5.63081e-09	-1.20336	-0.415105
247097408	chr1:247097408:G:A	3.71413e-29	-6.80511e-10	-0.60319	1.63142e-08	-6.80511e-10	-0.554678
247097619	chr1:247097619:A:G	3.35621e-29	-6.80511e-10	-0.704522	1.40812e-08	-6.80511e-10	-0.701873
247097678	chr1:247097678:G:T	2.51395e-29	-6.80511e-10	-0.993477	1.10324e-08	-6.80511e-10	-0.94588
247097914	chr1:247097914:C:T	1.8064e-29	-6.80511e-10	-1.324	7.58816e-09	-6.80511e-10	-1.32012
247098035	chr1:247098035:A:T	3.13655e-29	-6.80511e-10	-0.772209	1.32178e-08	-6.80511e-10	-0.765152
247098289	chr1:247098289:T:C	1.83537e-29	-6.80511e-10	-1.30809	7.67525e-09	-6.80511e-10	-1.30871
247098312	chr1:247098312:G:A	1.89426e-30	-2.26789	-1.3112	7.01038e-10	-2.41085	-1.29106
247098360	chr1:247098360:A:G	4.90318e-29	-6.80511e-10	-0.325449	1.9362e-08	-6.80511e-10	-0.383401
247098702	chr1:247098702:C:T	1.78378e-29	-6.80511e-10	-1.3366	7.57099e-09	-6.80511e-10	-1.32239
247098938	chr1:247098938:G:A	1.89428e-29	-6.80511e-10	-1.2765	7.91582e-09	-6.80511e-10	-1.27785
247099323	chr1:247099323:G:A	2.15184e-30	-2.36448	-1.08711	9.08896e-10	-2.35245	-1.08979
247099416	chr1:247099416:C:CA	3.3343e-30	-2.41147	-0.602188	1.31891e-09	-2.45448	-0.615432
247099593	chr1:247099593:G:A	3.39122e-29	-6.80511e-10	-0.694144	1.42324e-08	-6.80511e-10	-0.691193
247099640	chr1:247099640:C:T	1.46766e-29	-1.53166	-3.54985e-10	4.95781e-09	-1.74575	-3.54985e-10
247099641	chr1:247099641:G:A	1.66574e-30	-2.35555	-1.35209	7.09408e-10	-2.33701	-1.35303
247099675	chr1:247099675:T:C	7.90314e-30	-2.15066	-3.54985e-10	2.7049e-09	-2.35165	-3.54985e-10
247099742	chr1:247099742:T:C	1.88258e-30	-2.25324	-1.33204	8.37305e-10	-2.21728	-1.307
247099853	chr1:247099853:T:C	1.56679e-30	-2.40906	-1.35982	6.99969e-10	-2.34479	-1.35864
247100009	chr1:247100009:G:C	2.36054e-29	-6.80511e-10	-1.05644	9.61485e-09	-6.80511e-10	-1.0834
247100078	chr1:247100078:G:A	3.18805e-29	-6.80511e-10	-0.755923	1.33778e-08	-6.80511e-10	-0.753116
247100131	chr1:247100131:T:C	2.98335e-30	-2.41575	-0.709125	1.18845e-09	-2.41671	-0.757349
247100281	chr1:247100281:G:A	1.87475e-29	-6.80511e-10	-1.28686	7.885e-09	-6.80511e-10	-1.28175
247100289	chr1:247100289:TTA:T	1.87369e-29	-6.80511e-10	-1.28742	7.88039e-09	-6.80511e-10	-1.28234
247100295	chr1:247100295:T:C	3.38803e-29	-6.80511e-10	-0.695084	1.42198e-08	-6.80511e-10	-0.692076
247100337	chr1:247100337:C:G	4.3784e-29	-6.80511e-10	-0.438651	1.73339e-08	-6.80511e-10	-0.494046
247100391	chr1:247100391:C:T	1.74281e-29	-6.80511e-10	-1.35983	7.29953e-09	-6.80511e-10	-1.3589
247100671	chr1:247100671:T:C	6.69511e-30	-2.31654	-3.54985e-10	3.28295e-09	-2.15797	-3.54985e-10
247101560	chr1:247101560:C:G	3.27652e-30	-2.43269	-0.598446	1.30037e-09	-2.43335	-0.650721
247101695	chr1:247101695:C:G	1.86599e-29	-6.80511e-10	-1.29154	7.80037e-09	-6.80511e-10	-1.29254
247101800	chr1:247101800:C:A	1.91295e-29	-6.80511e-10	-1.26669	7.48502e-09	-6.80511e-10	-1.33381
247101992	chr1:247101992:G:A	3.5705e-29	-6.80511e-10	-0.642628	1.36274e-08	-6.80511e-10	-0.734629
247102916	chr1:247102916:T:C	2.24149e-29	-6.80511e-10	-1.10819	9.34887e-09	-6.80511e-10	-1.11146
247102921	chr1:247102921:CAT:C	1.53955e-30	-2.42778	-1.35865	6.93251e-10	-2.3584	-1.35467
247103106	chr1:247103106:A:G	3.39399e-29	-6.80511e-10	-0.693327	1.42464e-08	-6.80511e-10	-0.690205
247103298	chr1:247103298:G:C	3.37899e-29	-6.80511e-10	-0.697757	1.41809e-08	-6.80511e-10	-0.694814
247103354	chr1:247103354:C:G	2.74547e-30	-2.27792	-0.930046	1.42191e-09	-2.17176	-0.822951
247103362	chr1:247103362:G:A	1.59759e-30	-2.42665	-1.32277	6.53608e-10	-2.43425	-1.3377
247103369	chr1:247103369:C:T	5.6498e-29	-6.80511e-10	-0.183713	2.24215e-08	-6.80511e-10	-0.236694
247103570	chr1:247103570:G:A	2.20028e-30	-2.27388	-1.15545	9.87654e-10	-2.25989	-1.09925
247103575	chr1:247103575:A:G	2.76355e-30	-2.26942	-0.931985	1.28643e-09	-2.24256	-0.852281
247103670	chr1:247103670:T:C	1.80121e-29	-6.80511e-10	-1.32687	7.52935e-09	-6.80511e-10	-1.3279
247103956	chr1:247103956:G:A	3.26099e-29	-6.80511e-10	-0.733303	1.36472e-08	-6.80511e-10	-0.733177
247103967	chr1:247103967:C:T	3.63014e-29	-0.626061	-3.54985e-10	1.35061e-08	-0.74357	-3.54985e-10
247103972	chr1:247103972:C:A	3.21092e-30	-2.44576	-0.605604	1.6229e-09	-2.39835	-0.464146
247104186	chr1:247104186:A:G	2.122e-29	-6.80511e-10	-1.16298	8.81745e-09	-6.80511e-10	-1.16998
247104229	chr1:247104229:G:A	2.3478e-29	-6.80511e-10	-1.06185	9.85743e-09	-6.80511e-10	-1.05849
247104307	chr1:247104307:A:G	5.92462e-29	-6.80511e-10	-0.136217	2.42515e-08	-6.80511e-10	-0.158233
247104384	chr1:247104384:G:A	1.57385e-29	-1.46181	-3.54985e-10	5.28676e-09	-1.68151	-3.54985e-10
247104959	chr1:247104959:A:G	2.53593e-29	-6.80511e-10	-0.984773	1.0296e-08	-6.80511e-10	-1.01496
247105000	chr1:247105000:T:C	3.01911e-30	-2.40647	-0.706489	1.58743e-09	-2.31879	-0.565809
247105412	chr1:247105412:A:G	4.8454e-29	-6.80511e-10	-0.337303	2.14199e-08	-6.80511e-10	-0.282391
247105538	chr1:247105538:G:A	2.98339e-29	-6.80511e-10	-0.822273	1.28717e-08	-6.80511e-10	-0.791679
247105875	chr1:247105875:G:A	1.91735e-29	-6.80511e-10	-1.26439	8.00088e-09	-6.80511e-10	-1.26716
247105913	chr1:247105913:G:A	1.90741e-29	-6.80511e-10	-1.26959	7.8635e-09	-6.80511e-10	-1.28448
247105925	chr1:247105925:A:G	2.78944e-30	-1.92566	-1.26642	1.01707e-09	-2.10218	-1.2276
247106039	chr1:247106039:G:A	7.82456e-30	-2.16065	-3.54985e-10	2.45819e-09	-2.44729	-3.54985e-10
247106080	chr1:247106080:A:G	3.12674e-30	-1.81069	-1.26723	1.11707e-09	-2.0084	-1.2276
247106163	chr1:247106163:G:A	1.9149e-29	-6.80511e-10	-1.26567	7.99079e-09	-6.80511e-10	-1.26842
247106232	chr1:247106232:A:C	3.51732e-29	-6.80511e-10	-0.657634	1.41421e-08	-6.80511e-10	-0.697557
247106518	chr1:247106518:G:A	9.04649e-29	-6.80511e-10	0.287043	3.56083e-08	-6.80511e-10	0.225866
247107481	chr1:247107481:C:T	3.93639e-29	-6.80511e-10	-0.545068	1.73076e-08	-6.80511e-10	-0.495566
247107612	chr1:247107612:A:G	1.60843e-30	-2.45453	-1.28813	6.59787e-10	-2.44167	-1.32088
247107627	chr1:247107627:C:A	2.26835e-29	-6.80511e-10	-1.09628	1.04905e-08	-6.80511e-10	-0.99624
247108020	chr1:247108020:C:T	3.37425e-29	-6.80511e-10	-0.699161	1.34212e-08	-6.80511e-10	-0.74988
247108170	chr1:247108170:C:A	1.7726e-29	-6.80511e-10	-1.34288	7.51292e-09	-6.80511e-10	-1.33009
247108389	chr1:247108389:G:A	1.9149e-29	-6.80511e-10	-1.26567	7.99079e-09	-6.80511e-10	-1.26842
247108391	chr1:247108391:C:T	2.32269e-30	-2.02061	-1.35459	6.87623e-10	-2.36253	-1.3587
247108394	chr1:247108394:G:A	1.77594e-29	-6.80511e-10	-1.341	7.45025e-09	-6.80511e-10	-1.33846
247108438	chr1:247108438:A:AG	1.85421e-30	-2.37829	-1.22217	7.91538e-10	-2.39591	-1.18458
247108478	chr1:247108478:T:TCGTCAGA	5.70592e-29	-6.80511e-10	-0.173829	2.34149e-08	-6.80511e-10	-0.193338
247108616	chr1:247108616:G:A	1.77281e-30	-2.30013	-1.34522	7.72596e-10	-2.24497	-1.35974
247108996	chr1:247108996:C:T	2.1408e-30	-2.11898	-1.33776	9.24958e-10	-2.08698	-1.33774
247109110	chr1:247109110:G:T	5.56584e-30	-2.44018	-0.061086	2.34065e-09	-2.44784	-0.0484441
247109208	chr1:247109208:A:G	1.91635e-29	-6.80511e-10	-1.26491	7.99674e-09	-6.80511e-10	-1.26768
247110378	chr1:247110378:A:C	1.89333e-29	-6.80511e-10	-1.277	7.80753e-09	-6.80511e-10	-1.29162
247110435	chr1:247110435:T:C	2.00397e-30	-2.30515	-1.21764	8.83588e-10	-2.26837	-1.20211
247110502	chr1:247110502:T:G	2.05423e-30	-2.37455	-1.12346	7.60985e-10	-2.45186	-1.16799
247110546	chr1:247110546:C:T	6.9335e-30	-2.37053	0.0889798	2.74431e-09	-2.274	-0.0631821
247110600	chr1:247110600:T:C	5.69249e-29	-6.80511e-10	-0.176186	2.33643e-08	-6.80511e-10	-0.195504
247110714	chr1:247110714:A:G	5.73854e-30	-2.42175	-0.0489626	2.43072e-09	-2.44874	-0.00978839
247110913	chr1:247110913:G:T	2.44476e-30	-2.43319	-0.890783	9.89452e-10	-2.45067	-0.906643
247111182	chr1:247111182:C:G	2.33102e-30	-2.38083	-0.99078	1.06977e-09	-2.38513	-0.894135
247111537	chr1:247111537:T:G	3.72271e-29	-6.80511e-10	-0.600882	1.63559e-08	-6.80511e-10	-0.552123
247111597	chr1:247111597:A:G	1.52706e-30	-2.45376	-1.34081	6.71379e-10	-2.43008	-1.31505
247111916	chr1:247111916:C:G	1.93593e-30	-2.39335	-1.16398	7.53622e-10	-2.45252	-1.17706
247112370	chr1:247112370:G:A	1.74903e-29	-6.80511e-10	-1.35627	7.29484e-09	-6.80511e-10	-1.35955
247112737	chr1:247112737:T:C	5.37925e-30	-2.23998	-0.295391	1.71926e-09	-2.33859	-0.466227
247113028	chr1:247113028:C:G	1.07136e-29	-1.6559	-0.190507	5.08864e-09	-1.65482	-0.0648862
247113092	chr1:247113092:A:G	1.54826e-30	-2.4374	-1.34339	6.79867e-10	-2.40703	-1.32554
247113103	chr1:247113103:C:T	1.76548e-29	-6.80511e-10	-1.34691	7.37155e-09	-6.80511e-10	-1.34908
247113187	chr1:247113187:C:T	5.84498e-30	-2.45233	-3.54985e-10	2.449e-09	-2.45103	-3.54985e-10
247113221	chr1:247113221:C:T	2.84968e-29	-6.80511e-10	-0.868128	1.13785e-08	-6.80511e-10	-0.91499
247113551	chr1:247113551:G:C	1.93992e-29	-6.80511e-10	-1.25269	8.10026e-09	-6.80511e-10	-1.25482
247113729	chr1:247113729:G:A	6.4889e-30	-2.34783	-3.54985e-10	2.46381e-09	-2.445	-3.54985e-10
247113931	chr1:247113931:A:G	1.71029e-29	-2.45025	1.07158	8.46524e-09	-2.41131	1.20056
247114426	chr1:247114426:A:G	1.72653e-29	-2.4509	1.08168	9.14503e-09	-2.3423	1.20879
247114515	chr1:247114515:G:A	4.5453e-29	-6.80511e-10	-0.401239	2.18753e-08	-6.80511e-10	-0.261356
247114823	chr1:247114823:A:T	1.05494e-29	-2.44173	0.579885	5.11378e-09	-2.32182	0.607044
247114926	chr1:247114926:T:A	3.27279e-30	-1.86865	-1.16362	1.32046e-09	-1.85444	-1.21429
247115143	chr1:247115143:G:A	1.96256e-30	-2.384	-1.15967	1.0629e-09	-2.11962	-1.16609
247115289	chr1:247115289:G:A	1.10323e-29	-2.43428	0.617188	4.78553e-09	-2.43954	0.658428
247115348	chr1:247115348:G:A	5.20459e-29	-6.80511e-10	-0.265793	2.29634e-08	-6.80511e-10	-0.212812
247115600	chr1:247115600:C:T	6.54055e-30	-2.3399	-3.54985e-10	2.46995e-09	-2.44251	-3.54985e-10
247115623	chr1:247115623:G:T	1.29362e-28	-6.80511e-10	0.6447	5.75978e-08	-6.80511e-10	0.706772
247115699	chr1:247115699:C:T	5.83476e-30	-2.45409	-3.54985e-10	2.63363e-09	-2.37835	-3.54985e-10
247115846	chr1:247115846:G:A	2.8076e-28	-6.80511e-10	1.41958	1.122e-07	-6.80511e-10	1.37357
247119103	chr1:247119103:T:C	4.29002e-29	-6.80511e-10	-0.459043	1.87314e-08	-6.80511e-10	-0.416509
247119148	chr1:247119148:G:T	9.84669e-29	-6.80511e-10	0.371802	4.40867e-08	-6.80511e-10	0.439445
247119149	chr1:247119149:G:T	2.17692e-29	-6.80511e-10	-1.13742	8.88846e-09	-6.80511e-10	-1.16196
247119173	chr1:247119173:C:T	1.38591e-29	-1.58898	-3.54985e-10	5.76225e-09	-1.59538	-3.54985e-10
247119225	chr1:247119225:G:A	6.62576e-30	-2.32695	-3.54985e-10	2.484e-09	-2.43684	-3.54985e-10
247119227	chr1:247119227:G:A	1.92763e-29	-6.80511e-10	-1.25904	8.01067e-09	-6.80511e-10	-1.26594
247119738	chr1:247119738:A:G	9.68384e-29	-6.80511e-10	0.355125	4.3275e-08	-6.80511e-10	0.420862
247119739	chr1:247119739:C:A	2.1982e-29	-6.80511e-10	-1.1277	9.04264e-09	-6.80511e-10	-1.14476
247119894	chr1:247119894:G:C	1.75403e-30	-2.39507	-1.26094	8.55351e-10	-2.2927	-1.21025
247119953	chr1:247119953:GC:G	2.37403e-30	-2.36083	-0.992501	9.37624e-10	-2.44519	-0.965928
247120017	chr1:247120017:C:T	4.29312e-29	-6.80511e-10	-0.458321	2.06179e-08	-6.80511e-10	-0.320551
247120018	chr1:247120018:A:G	2.35884e-30	-2.37831	-0.981438	8.94099e-10	-2.42046	-1.03819
247120194	chr1:247120194:A:G	1.81407e-29	-6.80511e-10	-1.31976	7.83352e-09	-6.80511e-10	-1.2883
247120738	chr1:247120738:C:T	9.54286e-29	-6.80511e-10	0.34046	4.26349e-08	-6.80511e-10	0.405961
247120782	chr1:247120782:C:T	1.76444e-29	-6.80511e-10	-1.3475	7.3969e-09	-6.80511e-10	-1.34565
247120947	chr1:247120947:A:G	8.18497e-30	-2.11562	-3.54985e-10	2.59493e-09	-2.39315	-3.54985e-10
247120966	chr1:247120966:T:C	4.16734e-30	-2.43712	-0.35352	1.53503e-09	-2.44665	-0.471511
247120987	chr1:247120987:G:A	6.25139e-30	-2.38511	-3.54985e-10	2.44332e-09	-2.45335	-3.54985e-10
247121266	chr1:247121266:G:GT	1.7157e-30	-2.34353	-1.33457	8.04034e-10	-2.2091	-1.35573
247121272	chr1:247121272:TCATATAGAACC:T	1.69964e-30	-2.35326	-1.33425	7.92284e-10	-2.22395	-1.3556
247121719	chr1:247121719:A:G	1.6279e-30	-2.38932	-1.34131	6.95399e-10	-2.35031	-1.35967
247121726	chr1:247121726:AG:A	1.27652e-29	-1.6712	-3.54985e-10	4.12085e-09	-1.93065	-3.54985e-10
247121738	chr1:247121738:C:G	2.60339e-30	-2.1372	-1.12391	8.77135e-10	-2.28253	-1.19528
247121922	chr1:247121922:A:G	3.9049e-30	-2.42274	-0.43295	1.41582e-09	-2.45265	-0.546357
247121937	chr1:247121937:T:C	5.75267e-29	-6.80511e-10	-0.165669	2.23551e-08	-6.80511e-10	-0.239656
247121984	chr1:247121984:C:T	3.6846e-29	-6.80511e-10	-0.611172	1.74504e-08	-6.80511e-10	-0.487352
247122563	chr1:247122563:T:C	2.27652e-29	-6.80511e-10	-1.09268	9.21586e-09	-6.80511e-10	-1.12579
247122933	chr1:247122933:C:T	2.01105e-29	-6.80511e-10	-1.21668	8.16223e-09	-6.80511e-10	-1.2472
247123116	chr1:247123116:CATAAG:C	7.34463e-29	-6.80511e-10	0.0786363	2.8311e-08	-6.80511e-10	-0.00346196
247123343	chr1:247123343:T:C	4.82812e-30	-2.37525	-0.268209	1.75095e-09	-2.41311	-0.37345
247123474	chr1:247123474:C:T	9.6426e-29	-6.80511e-10	0.350857	3.86942e-08	-6.80511e-10	0.308977
247123946	chr1:247123946:T:C	7.84145e-29	-6.80511e-10	0.14409	3.19672e-08	-6.80511e-10	0.117998
247123967	chr1:247123967:T:C	2.64223e-30	-2.42271	-0.823581	1.03638e-09	-2.44567	-0.865309
247124312	chr1:247124312:TCCTG:T	1.39026e-28	-6.80511e-10	0.716746	6.2044e-08	-6.80511e-10	0.781131
247124331	chr1:247124331:G:A	1.50193e-30	-2.45143	-1.35973	6.42456e-10	-2.42955	-1.35962
247124798	chr1:247124798:T:G	1.52613e-28	-6.80511e-10	0.809986	6.75506e-08	-6.80511e-10	0.866164
247124863	chr1:247124863:T:C	6.64245e-29	-6.80511e-10	-0.0218526	2.56678e-08	-6.80511e-10	-0.101473
247124886	chr1:247124886:C:T	6.52757e-30	-2.34188	-3.54985e-10	2.71684e-09	-2.34724	-3.54985e-10
247124949	chr1:247124949:C:T	3.26916e-30	-1.7232	-1.31019	1.36125e-09	-1.70847	-1.32984
247124954	chr1:247124954:T:C	1.83048e-29	-6.80511e-10	-1.31076	7.73581e-09	-6.80511e-10	-1.30085
247125019	chr1:247125019:C:T	1.54224e-30	-2.44129	-1.34339	6.66373e-10	-2.40632	-1.34629
247125246	chr1:247125246:T:C	7.31128e-29	-6.80511e-10	0.0740849	2.81675e-08	-6.80511e-10	-0.00854379
247125357	chr1:247125357:G:A	2.369e-29	-6.80511e-10	-1.05287	9.80223e-09	-6.80511e-10	-1.0641
247125581	chr1:247125581:G:A	3.61549e-29	-6.80511e-10	-0.630106	1.52122e-08	-6.80511e-10	-0.624613
247125617	chr1:247125617:A:G	1.94208e-28	-6.80511e-10	1.05101	8.49855e-08	-6.80511e-10	1.09577
247125764	chr1:247125764:T:C	1.50461e-30	-2.44997	-1.35942	6.4512e-10	-2.42578	-1.35925
247126035	chr1:247126035:G:A	6.2694e-30	-2.38224	-3.54985e-10	2.44824e-09	-2.45134	-3.54985e-10
247126128	chr1:247126128:C:T	1.63174e-30	-2.43378	-1.2945	6.63558e-10	-2.4514	-1.30546
247126143	chr1:247126143:C:T	2.59975e-29	-6.80511e-10	-0.959918	1.06312e-08	-6.80511e-10	-0.982922
247126179	chr1:247126179:A:T	2.77912e-29	-6.80511e-10	-0.8932	1.13466e-08	-6.80511e-10	-0.917795
247126422	chr1:247126422:G:A	1.39357e-29	-1.58347	-3.54985e-10	4.76579e-09	-1.78525	-3.54985e-10
247127706	chr1:247127706:C:T	2.44478e-28	-6.80511e-10	1.2812	1.04182e-07	-6.80511e-10	1.29942
247127952	chr1:247127952:T:TA	3.15599e-29	-6.80511e-10	-0.766032	1.27367e-08	-6.80511e-10	-0.802226
247128179	chr1:247128179:C:A	1.94561e-29	-6.80511e-10	-1.24976	8.04053e-09	-6.80511e-10	-1.26222
247128843	chr1:247128843:T:G	3.41532e-30	-1.6301	-1.35955	1.72911e-09	-1.43929	-1.35982
247129984	chr1:247129984:TACTTCCCCGAGC:T	1.93662e-29	-6.80511e-10	-1.25439	8.13714e-09	-6.80511e-10	-1.25027
247130255	chr1:247130255:T:A	1.97544e-29	-6.80511e-10	-1.23454	8.28379e-09	-6.80511e-10	-1.23241
247130454	chr1:247130454:G:A	2.52546e-29	-6.80511e-10	-0.988911	1.01446e-08	-6.80511e-10	-1.02977
247130467	chr1:247130467:C:A	7.6906e-30	-2.17792	-3.54985e-10	3.54554e-09	-2.08102	-3.54985e-10
247130692	chr1:247130692:G:A	1.83183e-29	-6.80511e-10	-1.31002	7.68637e-09	-6.80511e-10	-1.30726
247130816	chr1:247130816:G:A	1.90371e-30	-2.32694	-1.24717	7.11345e-10	-2.41989	-1.26742
247130921	chr1:247130921:G:A	1.79432e-29	-6.80511e-10	-1.3307	7.57551e-09	-6.80511e-10	-1.32179
247131099	chr1:247131099:A:C	2.67622e-29	-6.80511e-10	-0.930928	1.31032e-08	-6.80511e-10	-0.773858
247131194	chr1:247131194:G:A	1.8475e-29	-6.80511e-10	-1.3015	7.69352e-09	-6.80511e-10	-1.30633
247131311	chr1:247131311:G:A	5.36755e-29	-6.80511e-10	-0.234962	2.49472e-08	-6.80511e-10	-0.129949
247131552	chr1:247131552:G:A	1.53177e-30	-2.43377	-1.35773	6.31932e-10	-2.44593	-1.35976
247131876	chr1:247131876:T:C	1.81986e-30	-2.35824	-1.26092	6.92021e-10	-2.43519	-1.27966
247132338	chr1:247132338:C:G	2.49956e-29	-6.80511e-10	-0.999219	1.00985e-08	-6.80511e-10	-1.03432
247132383	chr1:247132383:C:T	1.99832e-30	-2.43058	-1.09503	8.25973e-10	-2.45302	-1.08489
247132476	chr1:247132476:C:G	1.86265e-30	-2.36308	-1.23284	7.08281e-10	-2.43729	-1.25433
247132490	chr1:247132490:C:A	1.93234e-29	-6.80511e-10	-1.2566	8.07248e-09	-6.80511e-10	-1.25825
247132843	chr1:247132843:CCTT:C	5.91998e-30	-2.43958	-3.54985e-10	2.45335e-09	-2.44926	-3.54985e-10
247133385	chr1:247133385:G:A	1.70292e-30	-2.43822	-1.24735	7.08524e-10	-2.45447	-1.23681
247133461	chr1:247133461:A:G	1.81101e-29	-6.80511e-10	-1.32145	7.65516e-09	-6.80511e-10	-1.31133
247133716	chr1:247133716:C:T	1.98697e-30	-2.45018	-1.08113	8.87953e-10	-2.44516	-1.02039
247133746	chr1:247133746:C:T	3.11214e-29	-6.80511e-10	-0.780023	1.34403e-08	-6.80511e-10	-0.748455
247133937	chr1:247133937:G:A	1.99288e-30	-2.4231	-1.10524	8.19293e-10	-2.45075	-1.09528
247134200	chr1:247134200:T:C	2.3905e-30	-2.45441	-0.892011	1.06077e-09	-2.45281	-0.834911
247134372	chr1:247134372:A:T	2.02321e-30	-2.42359	-1.08964	8.3225e-10	-2.45094	-1.07939
247134705	chr1:247134705:T:C	2.92335e-29	-6.80511e-10	-0.842603	1.28765e-08	-6.80511e-10	-0.791306
247135458	chr1:247135458:C:T	1.82336e-29	-6.80511e-10	-1.31465	7.84971e-09	-6.80511e-10	-1.28624
247135673	chr1:247135673:G:A	1.91115e-30	-2.4527	-1.11751	8.44806e-10	-2.45454	-1.06082
247136313	chr1:247136313:A:C	1.79956e-29	-6.80511e-10	-1.32779	7.5778e-09	-6.80511e-10	-1.32149
247136754	chr1:247136754:T:C	1.92105e-30	-2.45111	-1.11394	8.55046e-10	-2.44651	-1.05681
247136866	chr1:247136866:G:C	1.75095e-30	-2.43299	-1.22477	7.22908e-10	-2.45366	-1.21752
247136906	chr1:247136906:C:T	1.99123e-30	-2.45196	-1.0772	8.88896e-10	-2.44783	-1.01665
247137366	chr1:247137366:A:G	1.78802e-30	-2.45405	-1.18276	7.87581e-10	-2.4545	-1.131
247137411	chr1:247137411:A:G	4.21978e-30	-1.83403	-0.944107	1.70532e-09	-1.79804	-1.01491
247137458	chr1:247137458:A:G	1.68581e-30	-2.45058	-1.24509	7.44935e-10	-2.45189	-1.18928
247137560	chr1:247137560:A:G	1.89122e-30	-2.45116	-1.12954	8.41243e-10	-2.44731	-1.07228
247138165	chr1:247138165:T:C	1.68012e-30	-2.44154	-1.25751	7.23811e-10	-2.44686	-1.22308
247138360	chr1:247138360:C:A	2.77035e-29	-6.80511e-10	-0.896361	1.12186e-08	-6.80511e-10	-0.92914
247138526	chr1:247138526:G:A	5.99942e-30	-2.42626	-3.54985e-10	2.44196e-09	-2.45391	-3.54985e-10
247138642	chr1:247138642:C:T	5.98399e-30	-2.42883	-3.54985e-10	2.44305e-09	-2.45347	-3.54985e-10
247138691	chr1:247138691:G:C	5.94271e-30	-2.43575	-3.54985e-10	2.44839e-09	-2.45128	-3.54985e-10
247138700	chr1:247138700:T:C	7.02414e-30	-2.26857	-3.54985e-10	2.7941e-09	-2.3192	-3.54985e-10
247139066	chr1:247139066:C:T	1.31315e-29	-1.64291	-3.54985e-10	4.21736e-09	-1.9075	-3.54985e-10
247139144	chr1:247139144:C:T	1.78082e-30	-2.44205	-1.19879	7.73033e-10	-2.44797	-1.15617
247139193	chr1:247139193:C:A	1.68325e-30	-2.41992	-1.27727	6.8886e-10	-2.45001	-1.26942
247139411	chr1:247139411:C:T	2.50549e-29	-6.80511e-10	-0.99685	1.00695e-08	-6.80511e-10	-1.0372
247139465	chr1:247139465:G:A	5.96645e-30	-2.43177	-3.54985e-10	2.44489e-09	-2.45271	-3.54985e-10
247139476	chr1:247139476:A:G	6.93153e-30	-2.28184	-3.54985e-10	3.495e-09	-2.09538	-3.54985e-10
247139663	chr1:247139663:TC:T	1.78095e-29	-6.80511e-10	-1.33819	7.44412e-09	-6.80511e-10	-1.33929
247139714	chr1:247139714:G:A	1.59198e-30	-2.43207	-1.32087	6.60109e-10	-2.45392	-1.30814
247139961	chr1:247139961:G:A	1.73752e-30	-2.45439	-1.21108	7.57595e-10	-2.45453	-1.16979
247140197	chr1:247140197:T:A	1.83333e-29	-6.80511e-10	-1.3092	7.65646e-09	-6.80511e-10	-1.31116
247140979	chr1:247140979:C:A	2.18189e-29	-6.80511e-10	-1.13514	8.91762e-09	-6.80511e-10	-1.15868
247141385	chr1:247141385:C:A	1.54388e-30	-2.43916	-1.34446	6.34997e-10	-2.44913	-1.35171
247141407	chr1:247141407:T:G	1.83573e-29	-6.80511e-10	-1.30789	7.6451e-09	-6.80511e-10	-1.31265
247141878	chr1:247141878:T:C	1.89795e-30	-2.40211	-1.17504	7.72066e-10	-2.4421	-1.1633
247142112	chr1:247142112:T:C	1.69871e-30	-2.41104	-1.27701	6.91464e-10	-2.44657	-1.26908
247142571	chr1:247142571:C:T	2.62556e-30	-2.45399	-0.798631	1.06544e-09	-2.4543	-0.829024
247142691	chr1:247142691:C:T	1.53206e-30	-2.43913	-1.35217	6.31375e-10	-2.44911	-1.35746
247142900	chr1:247142900:A:G	5.62117e-29	-6.80511e-10	-0.188793	2.61164e-08	-6.80511e-10	-0.0841477
247142948	chr1:247142948:GTGTT:G	1.49836e-30	-2.45405	-1.3595	6.65699e-10	-2.39759	-1.35604
247143057	chr1:247143057:T:C	1.65171e-27	-6.80511e-10	3.19165	6.92821e-07	-6.80511e-10	3.19406
247143429	chr1:247143429:A:G	1.94496e-29	-6.80511e-10	-1.25009	8.3785e-09	-6.80511e-10	-1.22104
247143531	chr1:247143531:A:G	1.56154e-30	-2.43235	-1.33989	6.48233e-10	-2.42039	-1.35983
247143615	chr1:247143615:T:C	1.61344e-30	-2.38175	-1.3578	6.75927e-10	-2.37955	-1.35883
247143759	chr1:247143759:G:A	1.5111e-30	-2.45454	-1.35054	6.32168e-10	-2.45316	-1.35216
247144051	chr1:247144051:C:T	1.60073e-30	-2.38772	-1.35973	6.74154e-10	-2.38558	-1.35543
247144074	chr1:247144074:TC:T	2.94077e-29	-6.80511e-10	-0.836661	1.4626e-08	-6.80511e-10	-0.663913
247144431	chr1:247144431:T:G	1.88137e-30	-2.42158	-1.16434	7.7437e-10	-2.45015	-1.15227
247144851	chr1:247144851:A:G	6.4143e-29	-6.80511e-10	-0.0568042	2.81943e-08	-6.80511e-10	-0.00759393
247145025	chr1:247145025:C:T	2.24573e-29	-6.80511e-10	-1.1063	9.14419e-09	-6.80511e-10	-1.13359
247145389	chr1:247145389:T:C	1.60986e-30	-2.38359	-1.35819	6.77111e-10	-2.37785	-1.35878
247145402	chr1:247145402:C:T	1.57026e-30	-2.43557	-1.33111	6.43267e-10	-2.44682	-1.34108
247145555	chr1:247145555:T:C	5.89523e-30	-2.44377	-3.54985e-10	2.60631e-09	-2.38878	-3.54985e-10
247145650	chr1:247145650:C:T	1.52442e-30	-2.45155	-1.34475	6.31335e-10	-2.45447	-1.35216
247145729	chr1:247145729:A:G	1.7725e-30	-2.36214	-1.28339	9.60473e-10	-2.13034	-1.2567
247145744	chr1:247145744:T:G	1.75419e-29	-6.80511e-10	-1.35333	7.36588e-09	-6.80511e-10	-1.34985
247145902	chr1:247145902:C:T	1.66774e-30	-2.43844	-1.26801	6.93075e-10	-2.45453	-1.2588
247146112	chr1:247146112:C:T	6.30166e-30	-2.3771	-3.54985e-10	2.83735e-09	-2.30384	-3.54985e-10
247146385	chr1:247146385:G:A	1.70941e-30	-2.41468	-1.2671	6.98204e-10	-2.44813	-1.25783
247146551	chr1:247146551:A:G	7.44291e-30	-2.21066	-3.54985e-10	3.09453e-09	-2.21708	-3.54985e-10
247146666	chr1:247146666:T:C	2.5299e-29	-6.80511e-10	-0.987154	1.02148e-08	-6.80511e-10	-1.02288
247146673	chr1:247146673:TA:T	2.51411e-29	-6.80511e-10	-0.993416	1.01541e-08	-6.80511e-10	-1.02883
247147505	chr1:247147505:G:A	1.64217e-30	-2.3709	-1.351	6.8779e-10	-2.36431	-1.35668
247147663	chr1:247147663:C:G	1.55874e-30	-2.41421	-1.35984	6.41702e-10	-2.43202	-1.35833
247147747	chr1:247147747:T:A	1.88281e-29	-6.80511e-10	-1.28257	7.97308e-09	-6.80511e-10	-1.27064
247147968	chr1:247147968:A:C	1.74377e-29	-6.80511e-10	-1.35928	7.30623e-09	-6.80511e-10	-1.35798
247148146	chr1:247148146:G:A	1.52749e-30	-2.43535	-1.35894	7.28601e-10	-2.31881	-1.34453
247148556	chr1:247148556:T:C	1.52941e-30	-2.43325	-1.35978	6.32642e-10	-2.44548	-1.35908
247148627	chr1:247148627:T:C	1.52931e-30	-2.43338	-1.35972	6.3352e-10	-2.44549	-1.35769
247148953	chr1:247148953:G:C	1.80529e-29	-6.80511e-10	-1.32461	7.52413e-09	-6.80511e-10	-1.3286
247149173	chr1:247149173:T:C	1.54669e-30	-2.42201	-1.35979	6.37493e-10	-2.43789	-1.35904
247149453	chr1:247149453:T:C	1.52822e-30	-2.43409	-1.35973	6.32141e-10	-2.44612	-1.35923
247149657	chr1:247149657:T:C	1.8213e-29	-6.80511e-10	-1.31578	7.58864e-09	-6.80511e-10	-1.32006
247149756	chr1:247149756:G:A	5.95294e-30	-2.43403	-3.54985e-10	2.44681e-09	-2.45193	-3.54985e-10
247150089	chr1:247150089:A:G	2.4935e-29	-6.80511e-10	-1.00165	1.04831e-08	-6.80511e-10	-0.996945
247150160	chr1:247150160:C:T	1.54545e-30	-2.42401	-1.3586	6.36195e-10	-2.43913	-1.35984
247150193	chr1:247150193:T:C	1.88477e-29	-6.80511e-10	-1.28153	7.98233e-09	-6.80511e-10	-1.26948
247150278	chr1:247150278:C:T	1.66455e-30	-2.42284	-1.28553	6.89802e-10	-2.45178	-1.26629
247150286	chr1:247150286:T:C	6.41124e-30	-2.35987	-3.54985e-10	2.70548e-09	-2.35143	-3.54985e-10
247150389	chr1:247150389:A:G	1.77394e-29	-6.80511e-10	-1.34213	7.50231e-09	-6.80511e-10	-1.3315
247150402	chr1:247150402:A:G	2.74426e-29	-6.80511e-10	-0.905821	1.1063e-08	-6.80511e-10	-0.943103
247150680	chr1:247150680:T:C	1.80112e-29	-6.80511e-10	-1.32692	7.50906e-09	-6.80511e-10	-1.3306
247150771	chr1:247150771:TATGA:T	1.89204e-29	-6.80511e-10	-1.27768	8.01498e-09	-6.80511e-10	-1.2654
247150887	chr1:247150887:TAAC:T	2.12937e-30	-2.10231	-1.35978	7.97076e-10	-2.21399	-1.35952
247151034	chr1:247151034:G:A	2.52567e-29	-6.80511e-10	-0.988829	1.01986e-08	-6.80511e-10	-1.02447
247151226	chr1:247151226:TC:T	7.80173e-30	-2.16357	-3.54985e-10	3.18854e-09	-2.18715	-3.54985e-10
247151244	chr1:247151244:T:C	7.66842e-30	-2.18081	-3.54985e-10	3.13881e-09	-2.20287	-3.54985e-10
247151255	chr1:247151255:G:A	1.63615e-30	-2.36841	-1.35717	6.67616e-10	-2.3913	-1.35945
247151261	chr1:247151261:T:C	6.8812e-30	-2.28913	-3.54985e-10	2.83112e-09	-2.30604	-3.54985e-10
247151410	chr1:247151410:C:T	1.75096e-29	-6.80511e-10	-1.35517	7.37303e-09	-6.80511e-10	-1.34888
247151835	chr1:247151835:CAACATGCAG:C	1.51558e-30	-2.45227	-1.34985	6.31753e-10	-2.45449	-1.35148
247152144	chr1:247152144:T:C	1.74281e-29	-6.80511e-10	-1.35984	7.29471e-09	-6.80511e-10	-1.35956
247152305	chr1:247152305:CA:C	1.63733e-30	-2.45031	-1.27454	6.79211e-10	-2.45453	-1.27901
247152447	chr1:247152447:T:C	5.13972e-29	-6.80511e-10	-0.278335	2.2626e-08	-6.80511e-10	-0.227615
247152709	chr1:247152709:T:C	1.85461e-29	-6.80511e-10	-1.29766	7.83847e-09	-6.80511e-10	-1.28767
247152918	chr1:247152918:G:A	1.90788e-30	-2.21442	-1.35751	1.07393e-09	-1.91591	-1.35947
247152968	chr1:247152968:C:T	1.81751e-30	-2.29313	-1.32732	7.04425e-10	-2.39683	-1.30026
247153077	chr1:247153077:A:G	1.90364e-29	-6.80511e-10	-1.27157	7.83689e-09	-6.80511e-10	-1.28787
247153330	chr1:247153330:T:C	1.73876e-30	-2.34082	-1.32392	9.17585e-10	-2.12746	-1.30526
247153489	chr1:247153489:G:A	2.46834e-29	-6.80511e-10	-1.01179	9.9757e-09	-6.80511e-10	-1.04656
247153796	chr1:247153796:CAGGATTATATCTT:C	1.81265e-30	-2.44575	-1.17737	7.771e-10	-2.45257	-1.14633
247154188	chr1:247154188:T:C	1.85052e-30	-2.43469	-1.16776	7.52118e-10	-2.44741	-1.18416
247154331	chr1:247154331:C:G	7.90751e-30	-1.54243	-0.607678	3.74474e-09	-1.51473	-0.511635
247154642	chr1:247154642:G:GACTT	1.7998e-30	-2.44423	-1.18601	7.37887e-10	-2.45252	-1.19816
247154882	chr1:247154882:T:C	2.61413e-29	-6.80511e-10	-0.9544	1.06671e-08	-6.80511e-10	-0.979545
247154935	chr1:247154935:TCAA:T	1.50235e-30	-2.4522	-1.35869	6.33631e-10	-2.44386	-1.35914
247155185	chr1:247155185:C:T	1.83908e-29	-6.80511e-10	-1.30607	7.7092e-09	-6.80511e-10	-1.3043
247155252	chr1:247155252:AAT:A	2.71605e-29	-6.80511e-10	-0.916154	1.09072e-08	-6.80511e-10	-0.957289
247155360	chr1:247155360:A:T	2.04189e-30	-2.19832	-1.30572	9.56768e-10	-2.05814	-1.33276
247155384	chr1:247155384:C:T	1.71592e-30	-2.44408	-1.2339	7.03877e-10	-2.45247	-1.2454
247155386	chr1:247155386:TTAAA:T	5.0555e-29	-6.80511e-10	-0.294856	2.35219e-08	-6.80511e-10	-0.18878
247155627	chr1:247155627:T:C	1.74547e-30	-2.44974	-1.21115	7.18614e-10	-2.45437	-1.22277
247155633	chr1:247155633:G:A	1.65983e-28	-6.80511e-10	0.89397	7.43552e-08	-6.80511e-10	0.962141
247155678	chr1:247155678:G:A	3.30649e-30	-2.28193	-0.740105	1.48432e-09	-2.20658	-0.745177
247155809	chr1:247155809:T:C	1.78903e-30	-2.43853	-1.19771	7.31464e-10	-2.44963	-1.20979
247156187	chr1:247156187:G:A	2.03694e-30	-2.27158	-1.23489	1.09429e-09	-2.06808	-1.18853
247156464	chr1:247156464:A:T	2.52343e-29	-6.80511e-10	-0.989715	1.03898e-08	-6.80511e-10	-1.00589
247156472	chr1:247156472:GA:G	1.90391e-30	-2.44789	-1.12611	7.8179e-10	-2.4539	-1.13898
247156500	chr1:247156500:A:G	6.70936e-30	-2.31442	-3.54985e-10	2.54074e-09	-2.41426	-3.54985e-10
247156528	chr1:247156528:G:A	1.96362e-30	-2.44195	-1.10118	8.03052e-10	-2.45141	-1.11464
247156956	chr1:247156956:A:G	1.97326e-30	-2.4363	-1.10193	8.01439e-10	-2.44834	-1.11971
247157566	chr1:247157566:G:A	1.93437e-30	-2.4451	-1.11303	7.92615e-10	-2.45287	-1.12626
247157919	chr1:247157919:C:T	2.44029e-29	-6.80511e-10	-1.02322	1.00596e-08	-6.80511e-10	-1.03818
247158044	chr1:247158044:A:G	1.92938e-30	-2.44774	-1.11298	7.918e-10	-2.45387	-1.12629
247158182	chr1:247158182:G:A	3.14794e-29	-6.80511e-10	-0.768584	1.33034e-08	-6.80511e-10	-0.758693
247158521	chr1:247158521:C:T	3.9524e-30	-2.36059	-0.483007	1.53527e-09	-2.41741	-0.500601
247158643	chr1:247158643:C:T	1.69371e-30	-2.45298	-1.23802	7.0451e-10	-2.45413	-1.24283
247158699	chr1:247158699:A:G	1.7549e-30	-2.32036	-1.33515	7.89834e-10	-2.28586	-1.29678
247158782	chr1:247158782:A:G	4.92696e-29	-6.80511e-10	-0.320611	2.28752e-08	-6.80511e-10	-0.216661
247158996	chr1:247158996:G:T	1.79092e-30	-2.35237	-1.28282	8.20494e-10	-2.32274	-1.22182
247159133	chr1:247159133:G:A	2.8122e-29	-6.80511e-10	-0.881368	1.12848e-08	-6.80511e-10	-0.923258
247159276	chr1:247159276:C:T	1.96031e-30	-2.44131	-1.1035	8.01478e-10	-2.45111	-1.1169
247159378	chr1:247159378:G:A	1.74285e-29	-6.80511e-10	-1.35981	7.29374e-09	-6.80511e-10	-1.3597
247159665	chr1:247159665:G:C	2.03059e-30	-2.29869	-1.2109	1.08204e-09	-2.10726	-1.16061
247159893	chr1:247159893:T:C	1.98869e-30	-2.44637	-1.08407	8.1487e-10	-2.45337	-1.09807
247159942	chr1:247159942:G:T	2.53528e-30	-1.93309	-1.35453	1.5999e-09	-1.53575	-1.34102
247159958	chr1:247159958:C:A	1.64512e-30	-2.43779	-1.28231	6.56319e-10	-2.44829	-1.31953
247159988	chr1:247159988:T:G	6.04533e-30	-2.41863	-3.54985e-10	2.44047e-09	-2.45452	-3.54985e-10
247160049	chr1:247160049:C:T	2.29537e-29	-6.80511e-10	-1.08444	9.29734e-09	-6.80511e-10	-1.11698
247160255	chr1:247160255:A:G	1.96921e-30	-2.44221	-1.09808	8.0529e-10	-2.45156	-1.11171
247160871	chr1:247160871:AAG:A	5.86754e-30	-2.44848	-3.54985e-10	2.47235e-09	-2.44155	-3.54985e-10
247161015	chr1:247161015:C:T	6.41358e-30	-2.3595	-3.54985e-10	3.05738e-09	-2.22916	-3.54985e-10
247161725	chr1:247161725:T:C	1.9495e-30	-2.45033	-1.10002	8.0158e-10	-2.45447	-1.11342
247161782	chr1:247161782:C:T	2.15912e-30	-2.14513	-1.30309	7.32444e-10	-2.31047	-1.34761
247162105	chr1:247162105:T:G	1.92939e-30	-2.44595	-1.11477	7.8795e-10	-2.4532	-1.13184
247162260	chr1:247162260:G:A	2.35776e-30	-2.19352	-1.16668	1.04955e-09	-2.08083	-1.21752
247162630	chr1:247162630:AAAAAGC:A	2.28048e-29	-6.80511e-10	-1.09095	9.40992e-09	-6.80511e-10	-1.10495
247162687	chr1:247162687:A:G	3.85297e-30	-2.38878	-0.480297	1.51362e-09	-2.4342	-0.498005
247163619	chr1:247163619:G:A	1.87102e-29	-6.80511e-10	-1.28885	8.02328e-09	-6.80511e-10	-1.26436
247163713	chr1:247163713:A:G	1.83517e-30	-2.44551	-1.16528	7.52577e-10	-2.45306	-1.1779
247163835	chr1:247163835:T:C	1.7859e-30	-2.4476	-1.1904	7.34224e-10	-2.45385	-1.2018
247164089	chr1:247164089:C:T	6.00777e-30	-2.42487	-3.54985e-10	2.44142e-09	-2.45413	-3.54985e-10
247164281	chr1:247164281:A:G	1.8133e-30	-2.44876	-1.17401	7.45437e-10	-2.45415	-1.18635
247164673	chr1:247164673:T:C	4.96816e-29	-6.80511e-10	-0.312284	2.1768e-08	-6.80511e-10	-0.266273
247164681	chr1:247164681:A:G	1.84688e-30	-2.44042	-1.164	7.5526e-10	-2.45074	-1.17667
247165067	chr1:247165067:T:C	1.65827e-30	-2.44531	-1.26683	6.54686e-10	-2.45444	-1.31588
247165095	chr1:247165095:T:C	6.62929e-30	-2.32642	-3.54985e-10	3.02242e-09	-2.24065	-3.54985e-10
247165488	chr1:247165488:G:A	1.79942e-29	-6.80511e-10	-1.32787	7.51548e-09	-6.80511e-10	-1.32975
247165711	chr1:247165711:C:T	2.62245e-28	-6.80511e-10	1.35136	1.18473e-07	-6.80511e-10	1.42797
247165995	chr1:247165995:T:C	2.72348e-29	-6.80511e-10	-0.913423	1.09506e-08	-6.80511e-10	-0.953321
247166497	chr1:247166497:T:G	2.5542e-29	-6.80511e-10	-0.977592	1.05182e-08	-6.80511e-10	-0.993607
247166501	chr1:247166501:T:C	1.78255e-29	-1.33729	-3.54985e-10	7.76385e-09	-1.29723	-3.54985e-10
247166961	chr1:247166961:T:C	2.42905e-27	-6.80511e-10	3.57734	1.0439e-06	-6.80511e-10	3.60401
247167340	chr1:247167340:C:T	1.50578e-30	-2.44952	-1.35909	6.36836e-10	-2.43852	-1.35944
247167344	chr1:247167344:AG:A	1.50612e-30	-2.44929	-1.35909	6.3711e-10	-2.4381	-1.35943
247167401	chr1:247167401:TG:T	2.73129e-29	-6.80511e-10	-0.910558	1.09827e-08	-6.80511e-10	-0.95039
247167463	chr1:247167463:G:A	6.09387e-29	-6.80511e-10	-0.10805	2.71181e-08	-6.80511e-10	-0.0465109
247167567	chr1:247167567:A:G	5.91919e-30	-2.43972	-3.54985e-10	2.58859e-09	-2.3956	-3.54985e-10
247167626	chr1:247167626:T:C	8.30634e-30	-1.36208	-0.738822	3.9552e-09	-1.32023	-0.651448
247168357	chr1:247168357:T:C	1.50869e-30	-2.45218	-1.3545	6.37398e-10	-2.4436	-1.35348
247168692	chr1:247168692:T:A	2.03759e-29	-6.80511e-10	-1.20356	8.79937e-09	-6.80511e-10	-1.17203
247168804	chr1:247168804:A:G	1.7908e-29	-6.80511e-10	-1.33267	7.52947e-09	-6.80511e-10	-1.32789
247169036	chr1:247169036:A:G	4.34464e-29	-6.80511e-10	-0.446392	2.00319e-08	-6.80511e-10	-0.349386
247169089	chr1:247169089:C:T	4.70048e-29	-6.80511e-10	-0.367669	2.17965e-08	-6.80511e-10	-0.264964
247169329	chr1:247169329:A:G	3.1386e-29	-6.80511e-10	-0.771556	1.23495e-08	-6.80511e-10	-0.833093
247170383	chr1:247170383:CTGGAAATTT:C	1.7796e-30	-2.34957	-1.29196	7.57368e-10	-2.31849	-1.30613
247170427	chr1:247170427:G:A	2.48445e-30	-2.25826	-1.04961	9.50255e-10	-2.29245	-1.10529
247170489	chr1:247170489:G:GT	3.08035e-29	-6.80511e-10	-0.79029	1.22739e-08	-6.80511e-10	-0.839239
247172154	chr1:247172154:G:C	5.58334e-29	-6.80511e-10	-0.195546	2.19825e-08	-6.80511e-10	-0.256465
247172313	chr1:247172313:G:A	2.20217e-29	-6.80511e-10	-1.12589	8.6722e-09	-6.80511e-10	-1.18659
247172752	chr1:247172752:C:A	2.37244e-30	-2.36537	-0.988632	7.98885e-10	-2.44021	-1.13104
247172891	chr1:247172891:G:A	2.40769e-30	-2.37537	-0.963884	8.18975e-10	-2.43527	-1.11115
247173424	chr1:247173424:A:G	2.63651e-30	-2.26352	-0.984945	8.03072e-10	-2.44244	-1.12359
247173513	chr1:247173513:G:A	9.59746e-28	-6.80511e-10	2.64875	4.11219e-07	-6.80511e-10	2.67241
247173723	chr1:247173723:T:A	2.79379e-29	-6.80511e-10	-0.887934	1.13056e-08	-6.80511e-10	-0.921418
247174135	chr1:247174135:T:C	2.12737e-29	-6.80511e-10	-1.16045	8.48337e-09	-6.80511e-10	-1.20861
247174142	chr1:247174142:A:C	2.42961e-29	-6.80511e-10	-1.0276	9.55296e-09	-6.80511e-10	-1.08986
247174185	chr1:247174185:A:G	1.91992e-29	-1.26305	-3.54985e-10	1.11711e-08	-0.933387	-3.54985e-10
247174267	chr1:247174267:TTTG:T	4.56176e-29	-6.80511e-10	-0.397625	2.37259e-08	-6.80511e-10	-0.180145
247174543	chr1:247174543:A:C	2.88557e-29	-6.80511e-10	-0.85561	1.05802e-08	-6.80511e-10	-0.987726
247174609	chr1:247174609:A:C	2.07969e-30	-2.32098	-1.16472	7.05321e-10	-2.45097	-1.24484
247174810	chr1:247174810:G:A	3.32126e-28	-6.80511e-10	1.5876	1.52533e-07	-6.80511e-10	1.68067
247174817	chr1:247174817:A:G	4.73666e-28	-6.80511e-10	1.94258	2.11562e-07	-6.80511e-10	2.0078
247174848	chr1:247174848:G:C	6.47121e-30	-1.72487	-0.625688	1.66774e-09	-2.07109	-0.764157
247174885	chr1:247174885:T:G	3.27957e-30	-1.90395	-1.12625	9.60386e-10	-2.18249	-1.20464
247175048	chr1:247175048:A:G	5.83266e-30	-2.45445	-3.54985e-10	2.47724e-09	-2.43957	-3.54985e-10
247175060	chr1:247175060:A:G	1.83966e-29	-6.80511e-10	-1.30575	7.60111e-09	-6.80511e-10	-1.31842
247175125	chr1:247175125:A:G	3.13294e-30	-1.8923	-1.18364	8.85065e-10	-2.2005	-1.26831
247175140	chr1:247175140:A:C	2.27107e-28	-6.80511e-10	1.2075	9.7094e-08	-6.80511e-10	1.22897
247175306	chr1:247175306:TG:T	1.78819e-30	-2.31043	-1.32628	6.4363e-10	-2.43447	-1.35287
247175310	chr1:247175310:G:A	1.8213e-30	-2.30864	-1.30973	6.49489e-10	-2.43376	-1.34452
247175410	chr1:247175410:T:G	6.68364e-29	-6.80511e-10	-0.0156709	3.17255e-08	-6.80511e-10	0.110407
247175602	chr1:247175602:A:G	1.78695e-29	-6.80511e-10	-1.33482	7.70998e-09	-6.80511e-10	-1.3042
247175634	chr1:247175634:T:C	2.46566e-29	-6.80511e-10	-1.01287	1.02959e-08	-6.80511e-10	-1.01497
247175668	chr1:247175668:G:T	2.03715e-29	-6.80511e-10	-1.20378	8.29452e-09	-6.80511e-10	-1.23112
247175762	chr1:247175762:A:G	1.86175e-30	-2.247	-1.34941	6.88727e-10	-2.36025	-1.35937
247175837	chr1:247175837:C:G	2.33262e-30	-2.23016	-1.14076	7.96283e-10	-2.34668	-1.22783
247175868	chr1:247175868:G:A	1.90889e-30	-2.213	-1.3584	7.13847e-10	-2.33389	-1.34991
247176398	chr1:247176398:G:A	2.02075e-30	-2.23666	-1.27779	7.19249e-10	-2.3475	-1.32876
247176466	chr1:247176466:G:A	1.77507e-30	-2.32895	-1.31513	7.46419e-10	-2.41101	-1.22817
247176544	chr1:247176544:C:T	2.6671e-30	-1.97196	-1.26496	8.27737e-10	-2.22233	-1.31344
247176547	chr1:247176547:C:T	2.55292e-30	-2.01729	-1.26339	7.99686e-10	-2.25454	-1.31571
247176582	chr1:247176582:T:C	2.02095e-30	-2.24528	-1.26907	8.22616e-10	-2.35448	-1.1875
247176622	chr1:247176622:G:T	1.88466e-30	-2.28032	-1.30386	6.91842e-10	-2.37555	-1.33956
247176660	chr1:247176660:C:G	2.90726e-30	-2.21644	-0.934263	1.30792e-09	-2.10173	-0.976546
247176680	chr1:247176680:T:C	1.80793e-29	-6.80511e-10	-1.32315	7.64182e-09	-6.80511e-10	-1.31308
247176690	chr1:247176690:C:T	2.73254e-29	-6.80511e-10	-0.910101	1.07843e-08	-6.80511e-10	-0.968625
247176831	chr1:247176831:GC:G	2.19749e-29	-6.80511e-10	-1.12802	9.05238e-09	-6.80511e-10	-1.14369
247176933	chr1:247176933:C:T	2.05727e-30	-2.26134	-1.2352	7.24946e-10	-2.37249	-1.29588
247176961	chr1:247176961:C:G	7.51639e-30	-2.20083	-3.54985e-10	3.96174e-09	-1.97003	-3.54985e-10
247176987	chr1:247176987:A:G	1.75987e-30	-2.29311	-1.35957	1.24197e-09	-1.7791	-1.35092
247177107	chr1:247177107:A:G	2.36458e-30	-2.00463	-1.35269	1.39483e-09	-1.65545	-1.35849
247177342	chr1:247177342:T:C	2.11074e-30	-2.13027	-1.34061	7.56298e-10	-2.26823	-1.35781
247177454	chr1:247177454:G:T	1.92484e-30	-2.24791	-1.31517	7.01651e-10	-2.35472	-1.34631
247177892	chr1:247177892:C:T	2.35793e-30	-2.03553	-1.3246	8.95203e-10	-2.24303	-1.21439
247177906	chr1:247177906:A:G	1.5463e-27	-6.80511e-10	3.1257	6.18423e-07	-6.80511e-10	3.08046
247178107	chr1:247178107:T:G	2.17807e-30	-2.1357	-1.30378	7.80121e-10	-2.25627	-1.33875
247178157	chr1:247178157:A:G	2.09032e-30	-2.21005	-1.27055	7.5119e-10	-2.31541	-1.31739
247178254	chr1:247178254:A:G	1.94041e-30	-2.23561	-1.31941	7.05914e-10	-2.34633	-1.34865
247178437	chr1:247178437:C:T	2.03124e-30	-2.198	-1.31127	7.24918e-10	-2.32422	-1.34419
247179251	chr1:247179251:G:A	2.18884e-29	-6.80511e-10	-1.13196	9.36218e-09	-6.80511e-10	-1.11003
247179276	chr1:247179276:A:G	1.83175e-29	-6.80511e-10	-1.31006	7.6072e-09	-6.80511e-10	-1.31762
247179820	chr1:247179820:A:G	3.63407e-30	-1.72528	-1.20228	1.04881e-09	-2.02053	-1.27853
247179898	chr1:247179898:A:G	3.18159e-29	-0.757953	-3.54985e-10	2.16743e-08	-0.270587	-3.54985e-10
247179947	chr1:247179947:G:A	2.11038e-29	-6.80511e-10	-1.16846	8.97495e-09	-6.80511e-10	-1.15228
247179974	chr1:247179974:A:G	2.3181e-29	-6.80511e-10	-1.07459	9.64138e-09	-6.80511e-10	-1.08065
247180046	chr1:247180046:T:C	2.78521e-30	-2.3036	-0.889998	8.92688e-10	-2.42707	-1.03317
247180065	chr1:247180065:A:G	2.26427e-29	-6.80511e-10	-1.09808	9.18596e-09	-6.80511e-10	-1.12904
247180162	chr1:247180162:G:A	3.11253e-29	-6.80511e-10	-0.779899	1.11034e-08	-6.80511e-10	-0.939457
247180310	chr1:247180310:G:C	2.25223e-29	-6.80511e-10	-1.10341	9.21146e-09	-6.80511e-10	-1.12626
247180332	chr1:247180332:C:T	5.08058e-29	-6.80511e-10	-0.289908	1.93069e-08	-6.80511e-10	-0.386252
247180487	chr1:247180487:G:A	1.86932e-29	-6.80511e-10	-1.28976	7.81388e-09	-6.80511e-10	-1.29081
247180659	chr1:247180659:G:A	2.44449e-29	-6.80511e-10	-1.0215	9.7158e-09	-6.80511e-10	-1.07296
247180692	chr1:247180692:T:C	1.75752e-30	-2.32305	-1.33096	9.14185e-10	-2.10314	-1.33329
247180733	chr1:247180733:A:C	4.80646e-29	-6.80511e-10	-0.345372	2.11853e-08	-6.80511e-10	-0.293405
247180857	chr1:247180857:T:A	4.77867e-29	-0.806563	0.455393	3.34726e-08	-0.364569	0.528585
247180902	chr1:247180902:A:T	3.93514e-30	-2.15995	-0.688019	2.06127e-09	-1.9591	-0.664293
247181159	chr1:247181159:T:C	4.03189e-29	-6.80511e-10	-0.521098	1.52883e-08	-6.80511e-10	-0.619625
247181448	chr1:247181448:T:C	2.35105e-30	-2.02137	-1.34169	1.09296e-09	-1.90375	-1.35407
247181673	chr1:247181673:A:G	1.75323e-29	-6.80511e-10	-1.35387	7.65791e-09	-6.80511e-10	-1.31097
247181822	chr1:247181822:C:A	1.88446e-30	-2.36128	-1.223	9.16349e-10	-2.21553	-1.21854
247181904	chr1:247181904:G:A	2.34877e-28	-6.80511e-10	1.24114	8.62823e-08	-6.80511e-10	1.11091
247181912	chr1:247181912:A:G	1.77059e-29	-6.80511e-10	-1.34402	7.41757e-09	-6.80511e-10	-1.34286
247181943	chr1:247181943:G:A	8.49378e-30	-0.893889	-1.1847	7.47681e-09	-0.210117	-1.12479
247182048	chr1:247182048:C:A	1.0861e-29	-0.984529	-0.848212	7.62784e-09	-0.324118	-0.990791
247182090	chr1:247182090:T:C	9.70771e-30	-0.743398	-1.2016	8.74778e-09	-0.0367323	-1.14118
247182091	chr1:247182091:G:A	9.21465e-30	-0.85699	-1.14013	8.20366e-09	-0.174089	-1.06804
247182101	chr1:247182101:G:A	1.13515e-29	-0.959254	-0.829315	7.95032e-09	-0.298787	-0.974713
247182163	chr1:247182163:A:G	1.03289e-29	-0.683453	-1.19952	9.40711e-09	0.033777	-1.13902
247182317	chr1:247182317:C:CGT	2.32191e-29	-6.80511e-10	-1.07294	9.79631e-09	-6.80511e-10	-1.06471
247182383	chr1:247182383:C:T	2.51207e-28	-6.80511e-10	1.30836	9.19446e-08	-6.80511e-10	1.17447
247182384	chr1:247182384:G:A	6.10579e-30	-1.96949	-0.439191	2.34497e-09	-2.40868	-0.0857604
247182821	chr1:247182821:T:C	2.87365e-30	-1.80295	-1.35938	1.57726e-09	-1.53398	-1.35705
247182887	chr1:247182887:C:T	2.80388e-30	-2.00193	-1.18499	1.51224e-09	-1.6989	-1.23422
247182910	chr1:247182910:G:A	1.04246e-29	-0.514613	-1.35914	1.72761e-09	-1.4436	-1.35638
247182983	chr1:247182983:A:G	1.38531e-29	-1.96658	0.37717	3.53627e-09	-2.38368	0.300037
247183194	chr1:247183194:G:A	2.90876e-29	-6.80511e-10	-0.847607	1.18053e-08	-6.80511e-10	-0.878168
247183245	chr1:247183245:C:T	1.51382e-29	-1.85191	0.351214	5.37869e-09	-1.80822	0.143947
247183333	chr1:247183333:C:T	1.79937e-29	-6.80511e-10	-1.3279	7.48477e-09	-6.80511e-10	-1.33384
247183372	chr1:247183372:A:G	1.71991e-30	-2.31987	-1.35578	8.30229e-10	-2.175	-1.35777
247183453	chr1:247183453:GA:G	2.25167e-30	-2.07897	-1.32727	6.71592e-10	-2.4353	-1.30951
247183498	chr1:247183498:C:T	3.15511e-29	-6.80511e-10	-0.766311	1.2625e-08	-6.80511e-10	-0.811036
247183504	chr1:247183504:T:C	7.84288e-30	-0.80488	-1.35343	1.36611e-09	-1.68264	-1.3521
247183743	chr1:247183743:G:A	5.15026e-30	-1.61181	-0.967059	3.03375e-09	-1.19691	-1.04
247183950	chr1:247183950:C:G	2.68919e-29	-1.80819	0.882093	9.9957e-09	-1.76298	0.718418
247184229	chr1:247184229:GAA:G	2.72344e-29	-6.80511e-10	-0.913436	1.10698e-08	-6.80511e-10	-0.942493
247184233	chr1:247184233:A:T	2.72855e-29	-6.80511e-10	-0.911563	1.10899e-08	-6.80511e-10	-0.940682
247184234	chr1:247184234:GGACC:G	2.72855e-29	-6.80511e-10	-0.911563	1.10899e-08	-6.80511e-10	-0.940682
247184413	chr1:247184413:C:G	1.28306e-29	-0.41861	-1.24747	2.45973e-09	-1.19538	-1.25128
247184526	chr1:247184526:C:T	6.62902e-30	-1.00504	-1.32142	1.22217e-09	-1.84171	-1.30438
247184645	chr1:247184645:T:C	1.79543e-29	-6.80511e-10	-1.33009	7.50618e-09	-6.80511e-10	-1.33099
247184669	chr1:247184669:G:A	4.74569e-30	-1.59112	-1.06956	1.04185e-09	-2.14575	-1.15996
247184887	chr1:247184887:C:T	1.0517e-29	-0.511487	-1.35344	1.68708e-09	-1.4639	-1.35981
247185284	chr1:247185284:G:A	6.42223e-30	-2.1795	-0.178652	1.93685e-09	-2.44783	-0.237816
247185306	chr1:247185306:G:A	3.62362e-29	-6.80511e-10	-0.627861	1.50204e-08	-6.80511e-10	-0.637305
247185319	chr1:247185319:G:C	3.73263e-30	-1.57976	-1.32104	8.63085e-10	-2.16155	-1.3324
247185762	chr1:247185762:C:T	2.62259e-30	-2.0093	-1.24446	1.11794e-09	-1.99203	-1.2432
247185776	chr1:247185776:A:T	2.85388e-30	-1.88275	-1.28649	9.81038e-10	-2.05191	-1.31395
247185804	chr1:247185804:G:C	1.12498e-29	-0.440675	-1.35689	2.08536e-09	-1.25725	-1.35452
247186306	chr1:247186306:T:G	8.30918e-30	-0.747679	-1.35288	1.64264e-09	-1.49449	-1.35592
247186350	chr1:247186350:G:A	1.36679e-28	-1.80916	2.50888	3.91866e-08	-1.97644	2.29807
247186375	chr1:247186375:A:G	9.43597e-30	-0.615249	-1.35814	1.85317e-09	-1.37357	-1.35625
247186647	chr1:247186647:C:T	9.07283e-30	-0.653753	-1.35888	1.78548e-09	-1.40977	-1.35726
247186889	chr1:247186889:T:C	9.35122e-30	-0.627448	-1.35496	1.83281e-09	-1.38883	-1.35203
247187049	chr1:247187049:G:A	9.47895e-30	-0.612569	-1.35628	1.8532e-09	-1.37631	-1.35349
247187056	chr1:247187056:A:G	3.91494e-30	-1.61717	-1.23595	2.02e-09	-1.41262	-1.23099
247187398	chr1:247187398:A:T	2.41053e-30	-2.08227	-1.2558	1.03413e-09	-2.05768	-1.25547
247187643	chr1:247187643:T:C	2.07198e-29	-6.80511e-10	-1.18683	8.58441e-09	-6.80511e-10	-1.19676
247187812	chr1:247187812:G:A	1.76907e-29	-6.80511e-10	-1.34488	7.33121e-09	-6.80511e-10	-1.35457
247187957	chr1:247187957:T:C	2.47645e-29	-1.00851	-3.54985e-10	2.11824e-08	-0.293543	-3.54985e-10
247187981	chr1:247187981:T:C	5.16055e-30	-1.33884	-1.23803	1.02211e-09	-2.06648	-1.25837
247188127	chr1:247188127:A:G	5.40206e-30	-1.28696	-1.24418	1.04958e-09	-2.03432	-1.264
247188172	chr1:247188172:G:A	1.091e-29	-0.477274	-1.35097	2.07353e-09	-1.27163	-1.34584
247188288	chr1:247188288:CA:C	3.64394e-30	-1.68862	-1.23623	1.86358e-09	-1.493	-1.23122
247188341	chr1:247188341:C:A	9.99205e-30	-0.563739	-1.35239	1.93523e-09	-1.33885	-1.34763
247188377	chr1:247188377:T:C	9.5669e-30	-0.605992	-1.35362	1.86668e-09	-1.37333	-1.34922
247188426	chr1:247188426:G:A	5.99149e-30	-2.42758	-3.54985e-10	3.15144e-09	-2.19885	-3.54985e-10
247188582	chr1:247188582:A:T	4.19138e-29	-6.80511e-10	-0.482304	1.54319e-08	-6.80511e-10	-0.610278
247188831	chr1:247188831:C:T	9.89916e-30	-0.574028	-1.35144	1.92059e-09	-1.34766	-1.34642
247189048	chr1:247189048:T:C	1.75646e-29	-6.80511e-10	-1.35203	7.30492e-09	-6.80511e-10	-1.35816
247189076	chr1:247189076:C:T	5.0696e-30	-1.36036	-1.2343	1.01331e-09	-2.0785	-1.25499
247189138	chr1:247189138:G:A	5.04801e-30	-1.35212	-1.2468	1.01156e-09	-2.06873	-1.26649
247189252	chr1:247189252:AAAGT:A	1.74315e-29	-6.80511e-10	-1.35964	7.30235e-09	-6.80511e-10	-1.35852
247189319	chr1:247189319:T:C	2.15073e-30	-2.19289	-1.25922	7.20258e-10	-2.45336	-1.2215
247189541	chr1:247189541:CAA:C	4.25258e-29	-6.80511e-10	-0.467808	1.56567e-08	-6.80511e-10	-0.595815
247189673	chr1:247189673:A:AAAT	8.71885e-30	-0.699158	-1.35327	1.7356e-09	-1.44573	-1.34963
247189878	chr1:247189878:A:G	5.20536e-30	-1.32329	-1.24494	1.02394e-09	-2.05842	-1.26464
247190028	chr1:247190028:T:C	5.1361e-30	-1.32384	-1.25778	1.01426e-09	-2.05631	-1.27624
247190285	chr1:247190285:C:T	5.96988e-30	-2.43119	-3.54985e-10	3.19086e-09	-2.18642	-3.54985e-10
247190481	chr1:247190481:T:C	9.54449e-30	-0.604314	-1.35764	1.86296e-09	-1.36918	-1.35537
247191279	chr1:247191279:A:C	8.48562e-30	-0.723726	-1.35582	1.68702e-09	-1.46496	-1.35879
247191579	chr1:247191579:G:A	1.74313e-29	-6.80511e-10	-1.35965	7.32365e-09	-6.80511e-10	-1.3556
247191727	chr1:247191727:A:G	1.00748e-29	-0.554335	-1.35355	1.88793e-09	-1.36065	-1.35058
247191886	chr1:247191886:C:T	1.11489e-29	-0.465395	-1.34118	2.05269e-09	-1.29252	-1.33504
247191893	chr1:247191893:A:T	2.16204e-29	-6.80511e-10	-1.14428	8.6417e-09	-6.80511e-10	-1.19011
247192226	chr1:247192226:G:A	1.11336e-29	-0.452143	-1.35581	2.03675e-09	-1.2826	-1.35276
247192558	chr1:247192558:A:C	3.57023e-30	-1.70611	-1.23918	1.8215e-09	-1.51282	-1.23423
247192716	chr1:247192716:C:T	1.09584e-29	-0.474587	-1.34923	2.07081e-09	-1.27546	-1.34332
247192807	chr1:247192807:G:A	1.71089e-28	0.692935	0.231332	6.20484e-08	0.468717	0.312485
247193290	chr1:247193290:A:G	2.91531e-28	-6.80511e-10	1.45723	1.05343e-07	-6.80511e-10	1.31051
247193532	chr1:247193532:A:G	1.74301e-29	-6.80511e-10	-1.35972	7.29555e-09	-6.80511e-10	-1.35945
247194375	chr1:247194375:A:T	8.40872e-30	-2.08865	-3.54985e-10	3.60881e-09	-2.06333	-3.54985e-10
247194579	chr1:247194579:A:G	1.7575e-29	-6.80511e-10	-1.35144	7.30591e-09	-6.80511e-10	-1.35803
247194740	chr1:247194740:T:C	3.48923e-30	-2.17212	-0.796114	1.48402e-09	-2.45345	-0.498506
247194773	chr1:247194773:C:T	3.27074e-29	0.603136	-1.33345	1.07205e-08	0.383177	-1.35773
247194946	chr1:247194946:T:C	2.37952e-30	-2.1232	-1.22782	1.02283e-09	-2.09561	-1.22853
247195162	chr1:247195162:C:T	5.84863e-30	-2.45171	-3.54985e-10	2.44504e-09	-2.45265	-3.54985e-10
247195316	chr1:247195316:T:C	6.79831e-30	-0.941522	-1.35972	1.44721e-09	-1.61732	-1.35975
247195479	chr1:247195479:T:G	5.31414e-30	-1.31541	-1.23213	1.0347e-09	-2.05964	-1.25296
247195738	chr1:247195738:G:A	3.72966e-28	-6.80511e-10	1.70357	1.33725e-07	-6.80511e-10	1.54907
247195763	chr1:247195763:C:T	8.25846e-30	-0.749603	-1.35708	1.66619e-09	-1.48207	-1.3541
247195835	chr1:247195835:C:T	1.7434e-29	-6.80511e-10	-1.3595	7.32831e-09	-6.80511e-10	-1.35497
247196266	chr1:247196266:C:T	5.22418e-30	-1.33825	-1.22637	1.02731e-09	-2.07216	-1.24761
247196498	chr1:247196498:T:C	5.06774e-30	-1.35384	-1.24119	1.00382e-09	-2.08157	-1.26133
247196525	chr1:247196525:G:A	1.22687e-29	-0.362914	-1.34796	2.27777e-09	-1.19125	-1.33226
247197021	chr1:247197021:T:C	7.90045e-30	-2.151	-3.54985e-10	2.54344e-09	-2.4132	-3.54985e-10
247197066	chr1:247197066:T:C	2.42138e-30	-1.9853	-1.34828	1.05064e-09	-1.95089	-1.34642
247197236	chr1:247197236:A:G	7.40449e-30	-2.21583	-3.54985e-10	2.82839e-09	-2.307	-3.54985e-10
247197339	chr1:247197339:A:T	2.54241e-29	-6.80511e-10	-0.982221	1.07578e-08	-6.80511e-10	-0.971079
247197867	chr1:247197867:A:G	1.08312e-29	-0.475663	-1.35983	1.67402e-09	-1.47859	-1.3529
247197931	chr1:247197931:T:C	2.95158e-30	-2.03267	-1.10291	1.2724e-09	-2.00239	-1.10342
247198087	chr1:247198087:G:A	1.19527e-29	-0.440619	-1.29634	2.21373e-09	-1.26463	-1.2874
247198454	chr1:247198454:C:T	4.11204e-30	-1.55934	-1.24466	8.99376e-10	-2.18752	-1.26525
247198480	chr1:247198480:G:A	5.68693e-28	-6.80511e-10	2.12542	2.57246e-07	-6.80511e-10	2.20332
247198519	chr1:247198519:C:G	2.19156e-29	-6.80511e-10	-1.13072	1.03463e-08	-6.80511e-10	-1.01008
247198575	chr1:247198575:G:T	8.33258e-29	0.376637	-0.171798	3.13735e-08	0.127804	-0.0285546
247198683	chr1:247198683:A:T	2.84842e-29	-6.80511e-10	-0.868571	1.24448e-08	-6.80511e-10	-0.82541
247198913	chr1:247198913:A:G	2.31878e-29	-1.07429	-3.54985e-10	9.01912e-09	-1.14737	-3.54985e-10
247198980	chr1:247198980:C:T	2.02542e-29	0.145497	-1.35505	7.24197e-09	-0.0383207	-1.3285
247198985	chr1:247198985:G:A	4.43673e-30	-2.25558	-0.47242	2.0918e-09	-2.45239	-0.156296
247199027	chr1:247199027:A:G	9.16195e-30	-0.646192	-1.35667	1.57658e-09	-1.53211	-1.35934
247199304	chr1:247199304:C:T	4.10872e-29	-6.80511e-10	-0.502221	1.51742e-08	-6.80511e-10	-0.627119
247199331	chr1:247199331:T:C	2.7814e-29	-6.80511e-10	-0.892379	1.15812e-08	-6.80511e-10	-0.897328
247199687	chr1:247199687:A:AAAAT	4.41886e-30	-1.40521	-1.32683	9.38488e-10	-2.07495	-1.33525
247199829	chr1:247199829:A:G	5.60232e-30	-1.21079	-1.28395	1.07898e-09	-1.9707	-1.29999
247199834	chr1:247199834:T:C	5.09738e-28	-2.26946	4.28544	1.57687e-07	-2.32494	4.03884
247199858	chr1:247199858:C:T	1.03291e-28	0.35495	0.0646823	2.60584e-08	0.0337096	-0.120083
247199874	chr1:247199874:A:G	1.76172e-29	-6.80511e-10	-1.34904	7.31511e-09	-6.80511e-10	-1.35677
247199888	chr1:247199888:G:A	4.00193e-30	-1.60411	-1.22703	8.83813e-10	-2.22075	-1.24947
247199994	chr1:247199994:A:C	6.2927e-30	-2.37853	-3.54985e-10	2.73191e-09	-2.34171	-3.54985e-10
247200095	chr1:247200095:T:C	3.67821e-29	-6.80511e-10	-0.612906	1.3367e-08	-6.80511e-10	-0.753923
247200287	chr1:247200287:T:G	3.47662e-29	-6.80511e-10	-0.669273	1.27181e-08	-6.80511e-10	-0.803685
247200531	chr1:247200531:T:A	5.33972e-30	-1.26253	-1.28021	1.04963e-09	-2.00034	-1.29794
247200559	chr1:247200559:G:A	1.14225e-27	-6.80511e-10	2.82284	3.99325e-07	-6.80511e-10	2.64306
247200561	chr1:247200561:A:T	3.28724e-29	-6.80511e-10	-0.725285	1.20856e-08	-6.80511e-10	-0.8547
247200705	chr1:247200705:A:G	2.94564e-29	-6.80511e-10	-0.835008	1.0345e-08	-6.80511e-10	-1.01021
247201027	chr1:247201027:A:C	3.58784e-30	-1.68618	-1.25418	8.2756e-10	-2.26201	-1.27397
247201042	chr1:247201042:A:G	3.77023e-30	-1.63878	-1.25201	8.49394e-10	-2.23804	-1.2719
247201258	chr1:247201258:T:C	4.01407e-30	-1.56145	-1.26666	8.73576e-10	-2.19656	-1.28531
247201344	chr1:247201344:T:C	3.25165e-29	-6.80511e-10	-0.73617	1.19686e-08	-6.80511e-10	-0.864428
247201759	chr1:247201759:T:C	4.11942e-29	-6.80511e-10	-0.49962	1.52335e-08	-6.80511e-10	-0.623216
247201850	chr1:247201850:T:C	4.0209e-29	-6.80511e-10	-0.523828	1.45291e-08	-6.80511e-10	-0.670558
247201938	chr1:247201938:T:C	4.51725e-29	-6.80511e-10	-0.407429	1.65574e-08	-6.80511e-10	-0.539881
247201983	chr1:247201983:GGA:G	2.18365e-28	-6.80511e-10	1.16825	7.08163e-08	-6.80511e-10	0.913377
247202128	chr1:247202128:A:G	2.17407e-29	0.0484677	-1.1872	3.10894e-09	-0.960018	-1.25241
247202236	chr1:247202236:C:A	1.95621e-29	-6.80511e-10	-1.24432	9.3294e-09	-6.80511e-10	-1.11354
247202339	chr1:247202339:T:C	4.28317e-30	-1.42554	-1.33768	9.09715e-10	-2.10034	-1.341
247202404	chr1:247202404:G:A	1.28641e-29	-1.66348	-3.54985e-10	5.84128e-09	-1.58176	-3.54985e-10
247202697	chr1:247202697:G:T	1.96291e-30	-2.18396	-1.35953	9.1921e-10	-2.07157	-1.35938
247202741	chr1:247202741:C:T	5.97447e-29	-6.80511e-10	-0.127839	2.43783e-08	-6.80511e-10	-0.153017
247202822	chr1:247202822:T:C	3.01873e-29	-6.80511e-10	-0.810497	1.11494e-08	-6.80511e-10	-0.93533
247202840	chr1:247202840:C:T	4.33008e-30	-1.55529	-1.19704	9.5122e-10	-2.18456	-1.21217
247202931	chr1:247202931:C:T	3.80121e-29	-6.80511e-10	-0.580014	1.41226e-08	-6.80511e-10	-0.698939
247203133	chr1:247203133:C:A	3.54843e-30	-1.99808	-0.953333	9.60441e-10	-2.33609	-1.05099
247203199	chr1:247203199:G:A	8.07202e-29	-6.80511e-10	0.17307	3.25767e-08	-6.80511e-10	0.136884
247203481	chr1:247203481:G:A	3.67788e-29	-6.80511e-10	-0.612998	1.33022e-08	-6.80511e-10	-0.75878
247203515	chr1:247203515:A:G	5.90899e-30	-2.44144	-3.54985e-10	2.80425e-09	-2.31558	-3.54985e-10
247203711	chr1:247203711:C:G	4.95421e-29	-6.80511e-10	-0.315096	2.02828e-08	-6.80511e-10	-0.33694
247203803	chr1:247203803:T:C	4.07458e-30	-1.68319	-1.12996	9.30401e-10	-2.25775	-1.1611
247203829	chr1:247203829:G:A	1.43412e-28	-6.80511e-10	0.747804	5.33761e-08	-6.80511e-10	0.63065
247203887	chr1:247203887:C:T	2.29509e-30	-2.06898	-1.31817	1.10133e-09	-1.93401	-1.31618
247204014	chr1:247204014:C:T	1.74338e-29	-6.80511e-10	-1.35951	7.29286e-09	-6.80511e-10	-1.35982
247204079	chr1:247204079:T:C	3.74617e-29	-6.80511e-10	-0.594598	1.36091e-08	-6.80511e-10	-0.735976
247204233	chr1:247204233:C:T	6.43598e-30	-2.35601	-3.54985e-10	2.70182e-09	-2.35279	-3.54985e-10
247204409	chr1:247204409:CCTT:C	9.45437e-30	-0.625454	-1.34599	1.55507e-09	-1.54618	-1.35902
247204812	chr1:247204812:A:C	2.45164e-28	-6.80511e-10	1.28401	7.74374e-08	-6.80511e-10	1.00276
247205105	chr1:247205105:G:A	5.96284e-30	-2.43237	-3.54985e-10	2.46322e-09	-2.44524	-3.54985e-10
247205363	chr1:247205363:T:G	2.76453e-29	-6.80511e-10	-0.898464	1.05691e-08	-6.80511e-10	-0.988782
247205486	chr1:247205486:G:A	1.9722e-29	-6.80511e-10	-1.23618	9.38192e-09	-6.80511e-10	-1.10793
247205496	chr1:247205496:T:C	1.99149e-29	-1.50232	0.275877	4.19662e-09	-2.13671	0.22428
247205584	chr1:247205584:C:T	2.57524e-30	-1.99093	-1.28105	6.90688e-10	-2.42213	-1.29464
247205585	chr1:247205585:A:G	1.79065e-30	-2.43566	-1.19968	7.29169e-10	-2.45436	-1.2082
247205591	chr1:247205591:A:G	3.31577e-29	-1.2716	0.554957	5.99796e-09	-1.99836	0.443069
247205837	chr1:247205837:C:T	4.71082e-29	-6.80511e-10	-0.365471	1.9089e-08	-6.80511e-10	-0.397599
247205930	chr1:247205930:C:T	8.65142e-30	-0.825656	-1.23454	1.47342e-09	-1.67953	-1.27959
247206001	chr1:247206001:AAAAAT:A	2.7189e-28	-6.80511e-10	1.38748	9.74784e-08	-6.80511e-10	1.23292
247206054	chr1:247206054:C:T	2.65687e-29	-1.45366	0.515478	5.12003e-09	-2.11041	0.396859
247206782	chr1:247206782:ACC:A	2.54032e-28	-6.80511e-10	1.31954	9.20559e-08	-6.80511e-10	1.17568
247206797	chr1:247206797:C:T	2.27535e-29	-6.80511e-10	-1.0932	9.98784e-09	-6.80511e-10	-1.04534
247206842	chr1:247206842:CTTTTT:C	2.26408e-30	-2.09739	-1.30336	1.08281e-09	-1.9658	-1.30136
247206857	chr1:247206857:T:A	1.83732e-29	-6.80511e-10	-1.30703	7.80317e-09	-6.80511e-10	-1.29218
247206895	chr1:247206895:T:C	3.1534e-29	-1.43824	0.671387	6.1786e-09	-2.09897	0.573344
247206923	chr1:247206923:C:T	4.8425e-30	-1.87321	-0.767283	1.57175e-09	-2.42545	-0.46907
247207009	chr1:247207009:G:A	6.19093e-30	-1.04247	-1.35236	1.17768e-09	-1.82336	-1.35981
247207555	chr1:247207555:C:CAGCT	1.6776e-29	-1.0716	-0.32637	8.78103e-09	-0.723935	-0.450183
247207745	chr1:247207745:A:G	1.84105e-29	-6.80511e-10	-1.305	7.89878e-09	-6.80511e-10	-1.28
247208350	chr1:247208350:T:C	6.58727e-30	-0.986102	-1.34668	1.21982e-09	-1.78877	-1.35924
247208605	chr1:247208605:C:A	6.9138e-28	-6.80511e-10	2.32077	2.8097e-07	-6.80511e-10	2.29153
247208616	chr1:247208616:T:C	2.28466e-30	-2.25458	-1.13713	7.89588e-10	-2.37373	-1.20922
247208707	chr1:247208707:T:A	6.60562e-30	-0.984777	-1.34522	1.22176e-09	-1.78752	-1.3589
247208780	chr1:247208780:C:G	2.26421e-29	-6.80511e-10	-1.09811	9.84307e-09	-6.80511e-10	-1.05994
247208861	chr1:247208861:G:T	7.09219e-30	-1.83721	-0.421713	1.68665e-09	-2.32922	-0.494751
247209282	chr1:247209282:C:T	1.87525e-29	-6.80511e-10	-1.28659	8.03344e-09	-6.80511e-10	-1.2631
247209432	chr1:247209432:T:C	6.39728e-28	-6.80511e-10	2.24312	2.53828e-07	-6.80511e-10	2.18995
247209573	chr1:247209573:G:A	2.08626e-29	-2.27804	1.09808	7.38848e-09	-2.30759	0.960798
247209725	chr1:247209725:A:T	2.15375e-29	-6.80511e-10	-1.14812	8.98093e-09	-6.80511e-10	-1.15161
247209829	chr1:247209829:G:GA	6.89163e-30	-0.94624	-1.34137	1.26153e-09	-1.75935	-1.35504
247210218	chr1:247210218:T:C	4.09697e-28	-6.80511e-10	1.7975	1.63261e-07	-6.80511e-10	1.74864
247210269	chr1:247210269:C:A	9.76936e-30	-0.582259	-1.35641	1.73392e-09	-1.45875	-1.33758
247210292	chr1:247210292:T:C	2.99618e-29	-6.80511e-10	-0.817994	1.27127e-08	-6.80511e-10	-0.804108
247210329	chr1:247210329:C:T	8.49399e-28	-6.80511e-10	2.52661	2.66622e-07	-6.80511e-10	2.23912
247210592	chr1:247210592:T:C	2.06742e-30	-2.27321	-1.21841	7.29337e-10	-2.45259	-1.20974
247210941	chr1:247210941:C:A	3.68202e-29	-2.30433	1.69246	1.37322e-08	-2.28478	1.55781
247210994	chr1:247210994:C:T	8.35328e-30	-2.09526	-3.54985e-10	2.46717e-09	-2.44364	-3.54985e-10
247211343	chr1:247211343:GTAA:G	8.27091e-29	-2.36252	2.55993	2.97535e-08	-2.36993	2.41616
247211629	chr1:247211629:G:A	1.75322e-29	-6.80511e-10	-1.35388	7.29345e-09	-6.80511e-10	-1.35974
247211748	chr1:247211748:A:G	9.43227e-30	-0.616651	-1.35713	1.56519e-09	-1.54009	-1.35862
247211840	chr1:247211840:T:C	5.57534e-29	-2.39389	2.19691	2.01573e-08	-2.40509	2.06195
247211857	chr1:247211857:A:T	1.63281e-29	-2.4053	0.980264	5.61415e-09	-2.41652	0.795098
247211860	chr1:247211860:C:A	5.53544e-29	-2.40107	2.19691	2.0029e-08	-2.41148	2.06195
247212060	chr1:247212060:T:C	7.08355e-29	-2.39307	2.43551	2.54942e-08	-2.40412	2.29586
247212233	chr1:247212233:G:A	1.74469e-29	-6.80511e-10	-1.35876	7.36772e-09	-6.80511e-10	-1.3496
247212340	chr1:247212340:T:G	2.06253e-29	-6.80511e-10	-1.1914	8.69023e-09	-6.80511e-10	-1.18451
247212557	chr1:247212557:A:T	1.8687e-29	-6.80511e-10	-1.29009	7.81185e-09	-6.80511e-10	-1.29107
247212558	chr1:247212558:T:C	1.06408e-29	-0.498496	-1.35473	1.73645e-09	-1.45366	-1.34121
247213036	chr1:247213036:G:T	6.97922e-29	-2.39511	2.42271	2.5134e-08	-2.40579	2.2833
247213211	chr1:247213211:T:C	7.08338e-29	-2.39441	2.43683	2.54993e-08	-2.40522	2.29716
247213648	chr1:247213648:G:T	9.75072e-30	-1.49582	-0.44476	2.46782e-09	-2.03728	-0.406101
247213683	chr1:247213683:A:G	1.78161e-29	-6.80511e-10	-1.33782	7.5033e-09	-6.80511e-10	-1.33137
247213713	chr1:247213713:T:C	5.31109e-29	-2.39003	2.14449	1.9212e-08	-2.4017	2.01052
247213758	chr1:247213758:T:C	3.75121e-29	-1.3773	0.784049	7.26911e-09	-1.94218	0.579102
247213806	chr1:247213806:A:C	1.745e-29	-6.80511e-10	-1.35858	7.37328e-09	-6.80511e-10	-1.34885
247214198	chr1:247214198:T:G	5.84551e-30	-2.45224	-3.54985e-10	2.92998e-09	-2.27172	-3.54985e-10
247214239	chr1:247214239:A:T	5.13245e-30	-1.71559	-0.866748	1.46099e-09	-2.40012	-0.567474
247214591	chr1:247214591:T:C	1.19199e-28	-6.80511e-10	0.562877	4.73518e-08	-6.80511e-10	0.510891
247214973	chr1:247214973:G:A	5.64488e-30	-1.54408	-0.94309	1.59693e-09	-1.98171	-0.89692
247215186	chr1:247215186:C:T	1.97825e-30	-2.20374	-1.33197	9.2104e-10	-2.10889	-1.32008
247215853	chr1:247215853:CTCTG:C	1.33353e-29	-0.286907	-1.34059	2.09283e-09	-1.29055	-1.31764
247215996	chr1:247215996:A:C	1.63416e-29	-2.39313	0.968928	5.61499e-09	-2.40549	0.784221
247216105	chr1:247216105:A:G	1.08764e-29	-0.479244	-1.35208	1.76336e-09	-1.44309	-1.3364
247216125	chr1:247216125:TC:T	7.28247e-29	-2.36622	2.43635	2.61773e-08	-2.37851	2.29669
247216250	chr1:247216250:C:T	1.74363e-29	-6.80511e-10	-1.35936	7.35168e-09	-6.80511e-10	-1.35178
247216605	chr1:247216605:A:T	1.88187e-28	-0.927181	1.9467	8.77849e-08	-0.565339	1.69352
247216759	chr1:247216759:A:G	1.65415e-29	-2.38744	0.975391	5.67721e-09	-2.40066	0.790409
247216936	chr1:247216936:T:G	1.01793e-29	-0.537734	-1.35983	1.67137e-09	-1.47795	-1.35511
247217123	chr1:247217123:T:C	5.60934e-29	-2.38581	2.19491	2.02639e-08	-2.39746	2.05959
247217139	chr1:247217139:T:C	2.26005e-28	-0.653041	1.85568	1.10781e-07	-0.223243	1.58408
247217308	chr1:247217308:A:T	4.63821e-30	-2.1981	-0.485487	1.30965e-09	-2.43735	-0.639607
247217396	chr1:247217396:A:C	1.04649e-29	-0.527047	-1.34284	1.67561e-09	-1.47496	-1.35558
247217486	chr1:247217486:G:C	3.80934e-29	-1.38154	0.803664	7.38332e-09	-1.94544	0.597948
247217616	chr1:247217616:T:C	9.94582e-30	-0.562568	-1.3582	1.63496e-09	-1.49754	-1.35755
247217887	chr1:247217887:A:T	6.79535e-29	-6.80511e-10	0.000905246	2.40447e-08	-6.80511e-10	-0.166799
247218196	chr1:247218196:A:G	2.60409e-30	-2.08159	-1.17925	1.26046e-09	-1.95913	-1.15611
247218222	chr1:247218222:C:T	3.47488e-30	-2.29564	-0.676713	1.07843e-09	-2.4545	-0.816707
247218311	chr1:247218311:T:C	1.08083e-29	-0.477816	-1.35979	1.73747e-09	-1.4397	-1.35458
247218501	chr1:247218501:C:T	1.80328e-29	-6.80511e-10	-1.32573	7.44612e-09	-6.80511e-10	-1.33902
247219843	chr1:247219843:T:G	1.25844e-28	-6.80511e-10	0.617121	5.00017e-08	-6.80511e-10	0.565344
247219844	chr1:247219844:C:T	1.22365e-28	-6.80511e-10	0.589092	4.86377e-08	-6.80511e-10	0.537687
247219845	chr1:247219845:A:G	1.22365e-28	-6.80511e-10	0.589092	4.86377e-08	-6.80511e-10	0.537687
247220138	chr1:247220138:G:A	1.75836e-29	-6.80511e-10	-1.35095	7.49372e-09	-6.80511e-10	-1.33265
247220171	chr1:247220171:G:A	5.83285e-30	-2.45441	-3.54985e-10	2.8326e-09	-2.30552	-3.54985e-10
247220364	chr1:247220364:C:T	1.75794e-29	-6.80511e-10	-1.35119	7.41974e-09	-6.80511e-10	-1.34257
247220432	chr1:247220432:C:T	2.17534e-29	-6.80511e-10	-1.13815	9.0492e-09	-6.80511e-10	-1.14404
247220766	chr1:247220766:A:G	2.13984e-29	-6.80511e-10	-1.1546	8.57768e-09	-6.80511e-10	-1.19755
247220786	chr1:247220786:C:T	1.8404e-29	-6.80511e-10	-1.30535	7.47651e-09	-6.80511e-10	-1.33495
247221601	chr1:247221601:A:G	2.34779e-29	-6.80511e-10	-1.06186	9.91563e-09	-6.80511e-10	-1.0526
247222080	chr1:247222080:CCAGCTATATAT:C	2.53624e-30	-2.38128	-0.905956	1.152e-09	-2.38276	-0.822457
247222575	chr1:247222575:A:G	4.01788e-30	-2.25398	-0.573184	1.78612e-09	-2.11501	-0.651656
247222655	chr1:247222655:T:C	6.18552e-29	-2.37194	2.27882	2.23817e-08	-2.38278	2.14431
247222894	chr1:247222894:T:C	4.38177e-30	-2.15099	-0.589479	1.18964e-09	-2.43368	-0.739383
247223255	chr1:247223255:A:G	2.85402e-30	-1.80938	-1.35982	1.49901e-09	-1.58207	-1.35984
247223360	chr1:247223360:C:T	2.48779e-29	-6.80511e-10	-1.00394	1.04957e-08	-6.80511e-10	-0.995743
247223579	chr1:247223579:C:T	2.03417e-29	-6.80511e-10	-1.20525	8.5616e-09	-6.80511e-10	-1.19943
247223804	chr1:247223804:G:C	2.03116e-30	-2.32786	-1.18146	8.87366e-10	-2.33452	-1.13169
247223916	chr1:247223916:G:A	1.07634e-28	-6.80511e-10	0.460822	4.48628e-08	-6.80511e-10	0.456896
247224528	chr1:247224528:A:G	6.07492e-30	-2.41375	-3.54985e-10	2.67108e-09	-2.36423	-3.54985e-10
247224904	chr1:247224904:G:T	3.61359e-30	-2.24967	-0.683543	1.07246e-09	-2.45209	-0.824675
247224936	chr1:247224936:T:C	6.36043e-29	-2.32854	2.2633	2.27554e-08	-2.34817	2.12626
247225109	chr1:247225109:T:C	1.28458e-29	-0.330166	-1.33474	1.85713e-09	-1.37307	-1.35461
247225347	chr1:247225347:T:C	2.5037e-29	-6.80511e-10	-0.997565	1.05844e-08	-6.80511e-10	-0.987331
247225635	chr1:247225635:C:G	1.74585e-29	-6.80511e-10	-1.35809	7.29788e-09	-6.80511e-10	-1.35913
247225735	chr1:247225735:T:G	2.8823e-28	-6.80511e-10	1.44584	1.2005e-07	-6.80511e-10	1.4412
247225818	chr1:247225818:G:A	1.33704e-29	-0.290136	-1.33474	1.91096e-09	-1.3445	-1.35461
247225930	chr1:247225930:TTTTG:T	7.11943e-30	-2.01891	-0.236178	2.95885e-09	-2.44888	0.186971
247226037	chr1:247226037:G:A	6.50626e-29	-6.80511e-10	-0.0425694	2.24571e-08	-6.80511e-10	-0.235105
247226236	chr1:247226236:G:A	8.29656e-29	-2.31669	2.5172	2.95812e-08	-2.33645	2.37688
247226388	chr1:247226388:C:A	3.20896e-28	-6.80511e-10	1.5532	1.33833e-07	-6.80511e-10	1.54988
247226572	chr1:247226572:T:A	2.25393e-30	-2.27173	-1.13351	9.93356e-10	-2.27895	-1.07443
247226671	chr1:247226671:C:T	4.42963e-29	-6.80511e-10	-0.427017	1.61296e-08	-6.80511e-10	-0.566055
247226918	chr1:247226918:G:A	2.53471e-29	-6.80511e-10	-0.985255	1.06944e-08	-6.80511e-10	-0.976994
247227072	chr1:247227072:T:C	5.83866e-30	-2.45342	-3.54985e-10	2.88795e-09	-2.28617	-3.54985e-10
247227560	chr1:247227560:G:A	1.74443e-29	-6.80511e-10	-1.35891	7.2989e-09	-6.80511e-10	-1.35899
247227686	chr1:247227686:A:G	6.27877e-30	-2.38074	-3.54985e-10	2.64917e-09	-2.37247	-3.54985e-10
247227950	chr1:247227950:C:T	6.92621e-29	-6.80511e-10	0.0199788	2.38495e-08	-6.80511e-10	-0.174947
247228284	chr1:247228284:C:T	2.9047e-30	-1.79176	-1.35983	1.52877e-09	-1.56246	-1.35979
247228373	chr1:247228373:C:T	2.48337e-28	-6.80511e-10	1.29687	1.03585e-07	-6.80511e-10	1.29368
247228385	chr1:247228385:A:G	8.85291e-29	-2.35362	2.61904	3.16764e-08	-2.36967	2.47853
247228699	chr1:247228699:C:T	1.74422e-29	-6.80511e-10	-1.35903	7.36062e-09	-6.80511e-10	-1.35057
247229023	chr1:247229023:T:C	1.74809e-29	-6.80511e-10	-1.35681	7.29402e-09	-6.80511e-10	-1.35966
247229217	chr1:247229217:C:G	5.22187e-29	-6.80511e-10	-0.262479	2.2208e-08	-6.80511e-10	-0.246261
247229612	chr1:247229612:G:A	6.32063e-30	-2.3741	-3.54985e-10	2.5894e-09	-2.39528	-3.54985e-10
247229840	chr1:247229840:T:C	5.68466e-30	-1.14827	-1.33188	2.78801e-09	-1.07517	-1.24621
247230353	chr1:247230353:T:C	5.35638e-30	-1.57315	-0.966484	1.33036e-09	-2.12466	-0.936606
247230604	chr1:247230604:A:G	7.01765e-29	-6.80511e-10	0.0330942	2.46771e-08	-6.80511e-10	-0.140837
247230713	chr1:247230713:AG:A	1.33655e-29	-0.271275	-1.35397	1.91556e-09	-1.33695	-1.35975
247230902	chr1:247230902:T:C	1.98936e-29	-6.80511e-10	-1.22752	8.22536e-09	-6.80511e-10	-1.23949
247231340	chr1:247231340:G:GC	7.66061e-30	-2.18183	-3.54985e-10	2.90847e-09	-2.27909	-3.54985e-10
247231348	chr1:247231348:T:C	5.03052e-30	-1.26837	-1.33402	3.18786e-09	-0.856683	-1.33068
247231489	chr1:247231489:A:G	1.74363e-29	-6.80511e-10	-1.35936	7.30318e-09	-6.80511e-10	-1.3584
247231629	chr1:247231629:A:G	1.55977e-28	-6.80511e-10	0.831792	6.2728e-08	-6.80511e-10	0.792095
247232542	chr1:247232542:C:A	2.14615e-29	-6.80511e-10	-1.15166	8.45483e-09	-6.80511e-10	-1.21197
247232639	chr1:247232639:G:A	5.60976e-29	-2.39794	2.20712	2.02728e-08	-2.4093	2.07187
247232733	chr1:247232733:G:A	1.89195e-29	-1.27772	-3.54985e-10	4.85887e-09	-1.76591	-3.54985e-10
247232935	chr1:247232935:C:T	3.52414e-30	-1.60172	-1.35656	2.15466e-09	-1.22144	-1.35764
247233129	chr1:247233129:A:G	3.23511e-29	-6.80511e-10	-0.741271	1.16269e-08	-6.80511e-10	-0.893391
247233419	chr1:247233419:G:T	2.38311e-29	-6.80511e-10	-1.04693	9.30348e-09	-6.80511e-10	-1.11632
247233596	chr1:247233596:A:G	2.37096e-29	-6.80511e-10	-1.05204	9.25466e-09	-6.80511e-10	-1.12158
247233782	chr1:247233782:A:C	3.24894e-30	-1.67989	-1.3597	1.73915e-09	-1.43353	-1.35978
247234322	chr1:247234322:A:G	3.17529e-30	-1.70345	-1.35907	1.69966e-09	-1.45662	-1.35966
247234370	chr1:247234370:T:C	1.45874e-29	-0.178039	-1.35972	2.05081e-09	-1.27376	-1.35471
247234889	chr1:247234889:C:T	6.41934e-29	-2.40472	2.3487	2.32458e-08	-2.41489	2.2143
247235000	chr1:247235000:G:A	1.74392e-29	-6.80511e-10	-1.3592	7.29385e-09	-6.80511e-10	-1.35968
247235263	chr1:247235263:A:T	7.04181e-29	-2.39403	2.43056	2.54137e-08	-2.4043	2.29287
247235771	chr1:247235771:G:A	7.25137e-29	-6.80511e-10	0.0658571	2.5628e-08	-6.80511e-10	-0.103029
247235898	chr1:247235898:A:G	1.24025e-29	-1.90213	0.202104	2.83615e-09	-2.38276	0.0784977
247236148	chr1:247236148:C:T	6.69102e-29	-2.40809	2.39352	2.42292e-08	-2.4192	2.26005
247236251	chr1:247236251:C:T	1.76389e-29	-6.80511e-10	-1.34781	7.36206e-09	-6.80511e-10	-1.35037
247236455	chr1:247236455:A:G	5.97674e-30	-2.40193	-0.0281161	2.17583e-09	-2.40178	-0.167523
247236541	chr1:247236541:TG:T	5.90417e-30	-2.24487	-0.197387	1.85745e-09	-2.4538	-0.273704
247236689	chr1:247236689:A:C	2.62863e-30	-2.44961	-0.80184	1.37514e-09	-2.39011	-0.638052
247237868	chr1:247237868:T:C	6.4183e-30	-2.35877	-3.54985e-10	2.45543e-09	-2.44841	-3.54985e-10
247238082	chr1:247238082:CCT:C	2.29455e-29	-6.80511e-10	-1.0848	9.57011e-09	-6.80511e-10	-1.08807
247238598	chr1:247238598:T:C	9.38338e-30	-1.97898	-3.54985e-10	4.28261e-09	-1.89215	-3.54985e-10
247239083	chr1:247239083:C:T	3.47208e-30	-1.61355	-1.35962	2.07501e-09	-1.25751	-1.35923
247239139	chr1:247239139:T:C	1.63535e-28	-6.80511e-10	0.879111	5.60192e-08	-6.80511e-10	0.678982
247239496	chr1:247239496:C:T	2.90241e-30	-2.03353	-1.11885	8.42153e-10	-2.38263	-1.13587
247239549	chr1:247239549:G:A	2.30152e-30	-2.02723	-1.35712	1.0233e-09	-1.97155	-1.35213
247239698	chr1:247239698:C:T	3.1949e-30	-1.93597	-1.12039	8.71216e-10	-2.33945	-1.14513
247240109	chr1:247240109:T:A	6.79717e-29	-6.80511e-10	0.00117217	2.69463e-08	-6.80511e-10	-0.0528651
247240221	chr1:247240221:C:T	1.75498e-29	-6.80511e-10	-1.35288	7.34405e-09	-6.80511e-10	-1.35282
247240223	chr1:247240223:C:T	3.06287e-30	-1.98413	-1.11444	8.64578e-10	-2.36081	-1.13142
247240554	chr1:247240554:AC:A	7.43782e-29	-6.80511e-10	0.0912439	2.93231e-08	-6.80511e-10	0.0316629
247240555	chr1:247240555:C:A	5.4292e-30	-2.45267	-0.0734563	4.19004e-09	-2.22434	0.310341
247240621	chr1:247240621:C:A	2.38156e-29	-6.80511e-10	-1.04758	1.0132e-08	-6.80511e-10	-1.03101
247240966	chr1:247240966:A:G	2.7565e-30	-2.04706	-1.15689	8.01178e-10	-2.38855	-1.17984
247241130	chr1:247241130:T:C	4.28802e-29	-6.80511e-10	-0.459509	1.70478e-08	-6.80511e-10	-0.510693
247241155	chr1:247241155:T:C	6.45545e-30	-2.18126	-0.171733	2.73333e-09	-2.15484	-0.186353
247241551	chr1:247241551:T:A	2.97708e-30	-1.99207	-1.1349	8.37207e-10	-2.36531	-1.15909
247241609	chr1:247241609:G:A	1.41493e-29	-2.15803	0.589775	7.04441e-09	-1.98418	0.589698
247241921	chr1:247241921:TC:T	2.9838e-29	-6.80511e-10	-0.822138	1.20755e-08	-6.80511e-10	-0.855532
247242049	chr1:247242049:T:C	2.72527e-30	-2.07075	-1.1446	8.10045e-10	-2.39722	-1.16016
247242075	chr1:247242075:A:T	2.59925e-30	-2.07089	-1.19181	7.74853e-10	-2.39719	-1.2046
247242588	chr1:247242588:T:C	7.25984e-29	-6.80511e-10	0.0670247	2.84668e-08	-6.80511e-10	0.00202503
247242645	chr1:247242645:G:A	1.62794e-28	-6.80511e-10	0.874569	5.58482e-08	-6.80511e-10	0.675925
247243129	chr1:247243129:A:G	5.87597e-30	-1.64346	-0.803589	2.64757e-09	-1.50438	-0.868693
247243288	chr1:247243288:T:C	2.13698e-29	-6.80511e-10	-1.15594	8.74685e-09	-6.80511e-10	-1.17802
247243474	chr1:247243474:A:T	1.35026e-28	-6.80511e-10	0.68755	4.62191e-08	-6.80511e-10	0.486681
247243967	chr1:247243967:A:G	3.1919e-27	-6.80511e-10	3.85045	1.11456e-06	-6.80511e-10	3.6695
247244310	chr1:247244310:G:T	1.13588e-29	-0.563539	-1.22439	2.51406e-09	-1.20293	-1.22188
247244354	chr1:247244354:C:T	3.76615e-29	-6.80511e-10	-0.58928	1.52504e-08	-6.80511e-10	-0.622107
247244527	chr1:247244527:T:C	6.80546e-28	0.225444	2.07953	6.58757e-08	-1.06088	1.90193
247244836	chr1:247244836:T:C	1.61859e-28	-6.80511e-10	0.868804	6.51447e-08	-6.80511e-10	0.829899
247244866	chr1:247244866:T:C	4.18302e-29	0.862267	-1.34657	3.76024e-09	-0.706476	-1.31575
247245178	chr1:247245178:T:C	2.44351e-30	-2.23608	-1.0884	1.19059e-09	-2.14642	-1.02585
247245179	chr1:247245179:G:A	2.05367e-30	-2.40158	-1.09671	1.40068e-09	-2.15139	-0.858357
247245261	chr1:247245261:C:T	1.74306e-29	-6.80511e-10	-1.35969	7.32957e-09	-6.80511e-10	-1.3548
247245275	chr1:247245275:G:A	2.89324e-30	-1.86058	-1.29496	1.38742e-09	-1.69686	-1.32241
247245529	chr1:247245529:TCA:T	2.0531e-30	-2.40104	-1.09752	1.40307e-09	-2.14839	-0.85966
247245542	chr1:247245542:A:G	7.02579e-30	-2.34697	0.0786425	2.77259e-09	-2.35674	0.0298133
247245719	chr1:247245719:C:G	2.38994e-28	-6.80511e-10	1.25852	1.05396e-07	-6.80511e-10	1.31101
247245850	chr1:247245850:G:A	4.13518e-29	-6.80511e-10	-0.495802	1.65947e-08	-6.80511e-10	-0.537628
247245881	chr1:247245881:C:T	1.74284e-29	-6.80511e-10	-1.35982	7.29486e-09	-6.80511e-10	-1.35954
247246431	chr1:247246431:G:A	1.87375e-30	-2.26588	-1.3241	1.01331e-09	-2.03871	-1.29478
247246804	chr1:247246804:C:T	2.17296e-30	-2.39079	-1.05104	1.47725e-09	-2.16078	-0.795752
247247381	chr1:247247381:A:C	9.83377e-29	-6.80511e-10	0.370489	3.95701e-08	-6.80511e-10	0.331361
247247489	chr1:247247489:T:C	3.99553e-29	0.82043	-1.35059	3.91821e-09	-0.658535	-1.32254
247247651	chr1:247247651:A:G	2.11961e-29	-6.80511e-10	-1.1641	8.77796e-09	-6.80511e-10	-1.17447
247247752	chr1:247247752:T:C	5.7054e-30	-1.25192	-1.22458	9.96924e-10	-2.10851	-1.24129
247247794	chr1:247247794:TCTAA:T	1.73941e-30	-2.33098	-1.33339	7.41628e-10	-2.31245	-1.33317
247248159	chr1:247248159:C:T	2.10483e-28	-6.80511e-10	1.13148	8.44613e-08	-6.80511e-10	1.08958
247248322	chr1:247248322:T:C	1.19601e-28	-6.80511e-10	0.566242	4.97466e-08	-6.80511e-10	0.560229
247248339	chr1:247248339:A:T	5.81195e-29	1.11826	-1.27368	4.88625e-09	-0.449684	-1.3106
247248345	chr1:247248345:G:T	3.33747e-30	-1.7883	-1.22441	2.59915e-09	-1.2272	-1.16433
247248469	chr1:247248469:C:A	1.19603e-28	-6.80511e-10	0.566257	4.97473e-08	-6.80511e-10	0.560244
247248656	chr1:247248656:A:G	3.95232e-29	0.81635	-1.35738	3.92813e-09	-0.640028	-1.33852
247248685	chr1:247248685:A:T	4.0909e-29	-6.80511e-10	-0.506568	1.71008e-08	-6.80511e-10	-0.50759
247248847	chr1:247248847:T:C	4.59632e-29	-6.80511e-10	-0.390078	1.84525e-08	-6.80511e-10	-0.431512
247248865	chr1:247248865:G:A	4.76055e-29	-6.80511e-10	-0.354971	1.91018e-08	-6.80511e-10	-0.396931
247248879	chr1:247248879:T:C	2.06293e-29	-2.22	1.02879	7.20511e-09	-2.19151	0.819587
247248933	chr1:247248933:C:T	3.01275e-29	-0.812479	-3.54985e-10	7.4569e-09	-1.33757	-3.54985e-10
247249043	chr1:247249043:G:C	2.29749e-29	-6.80511e-10	-1.08352	9.29384e-09	-6.80511e-10	-1.11736
247249045	chr1:247249045:TG:T	2.06832e-30	-2.4543	-1.03688	1.94134e-09	-1.911	-0.772337
247249068	chr1:247249068:G:A	3.3348e-30	-1.67374	-1.33977	1.91781e-09	-1.36336	-1.33217
247249095	chr1:247249095:C:T	1.82626e-29	-6.80511e-10	-1.31306	7.65968e-09	-6.80511e-10	-1.31074
247249597	chr1:247249597:G:A	2.52798e-30	-2.26857	-1.02193	1.20784e-09	-2.18904	-0.968842
247249744	chr1:247249744:G:A	7.02022e-29	1.37425	-1.34079	5.20015e-09	-0.340504	-1.35752
247249782	chr1:247249782:C:T	1.32715e-29	-0.329991	-1.30231	1.64002e-09	-1.55683	-1.29518
247250000	chr1:247250000:T:C	8.21509e-30	-2.11195	-3.54985e-10	6.05677e-09	-1.54554	-3.54985e-10
247250158	chr1:247250158:T:C	3.68081e-30	-1.5824	-1.33239	2.90267e-09	-0.964484	-1.3166
247250254	chr1:247250254:G:A	5.99853e-29	1.19829	-1.32211	4.60194e-09	-0.471436	-1.3488
247250280	chr1:247250280:A:C	1.93324e-30	-2.33358	-1.22514	8.96655e-10	-2.2742	-1.1816
247250285	chr1:247250285:C:T	2.05293e-30	-2.15689	-1.34175	9.68093e-10	-2.05375	-1.32539
247250393	chr1:247250393:C:T	2.1347e-30	-2.14562	-1.31397	1.0153e-09	-2.0423	-1.28923
247250402	chr1:247250402:C:A	2.19835e-30	-2.11729	-1.31293	1.04984e-09	-2.01001	-1.28807
247251215	chr1:247251215:A:G	6.60908e-30	-2.32947	-3.54985e-10	2.98134e-09	-2.25434	-3.54985e-10
247251420	chr1:247251420:A:C	9.20058e-29	-6.80511e-10	0.303933	3.82973e-08	-6.80511e-10	0.298668
247251454	chr1:247251454:T:C	1.30287e-29	-0.307721	-1.34304	1.59722e-09	-1.53907	-1.33938
247251595	chr1:247251595:C:CAATTTT	3.87441e-29	-6.80511e-10	-0.560941	1.65124e-08	-6.80511e-10	-0.542603
247251727	chr1:247251727:C:T	2.08217e-30	-2.14315	-1.34136	9.83294e-10	-2.03864	-1.32492
247252577	chr1:247252577:T:C	2.91978e-30	-2.32888	-0.817531	1.858e-09	-2.2458	-0.481414
247252718	chr1:247252718:C:T	1.66553e-30	-2.39646	-1.31132	8.30509e-10	-2.25784	-1.27459
247252944	chr1:247252944:G:A	5.24895e-29	-6.80511e-10	-0.257305	2.24268e-08	-6.80511e-10	-0.236456
247253165	chr1:247253165:T:C	1.88511e-29	-6.80511e-10	-1.28135	8.04685e-09	-6.80511e-10	-1.26143
247253209	chr1:247253209:G:A	2.22906e-29	-6.80511e-10	-1.11375	8.86044e-09	-6.80511e-10	-1.16512
247253431	chr1:247253431:T:C	2.12254e-29	-6.80511e-10	-1.16272	9.10386e-09	-6.80511e-10	-1.13801
247253511	chr1:247253511:T:C	2.26076e-29	-6.80511e-10	-1.09963	8.96885e-09	-6.80511e-10	-1.15296
247253520	chr1:247253520:T:A	1.794e-30	-2.27364	-1.35983	8.1737e-10	-2.19101	-1.35737
247254214	chr1:247254214:G:A	2.03699e-30	-2.37019	-1.13626	1.18426e-09	-2.25058	-0.927009
247254560	chr1:247254560:C:A	3.20401e-30	-2.31842	-0.735091	1.56706e-09	-2.25482	-0.64269
247254597	chr1:247254597:T:C	1.80744e-29	-6.80511e-10	-1.32342	7.55685e-09	-6.80511e-10	-1.32426
247254712	chr1:247254712:AT:A	3.95935e-29	-6.80511e-10	-0.539254	1.69023e-08	-6.80511e-10	-0.51926
247255020	chr1:247255020:C:T	2.57826e-30	-2.23802	-1.03279	1.26678e-09	-2.1421	-0.968134
247255829	chr1:247255829:C:A	2.226e-29	-6.80511e-10	-1.11513	8.84599e-09	-6.80511e-10	-1.16675
247256013	chr1:247256013:T:C	1.79417e-29	-6.80511e-10	-1.33079	7.50202e-09	-6.80511e-10	-1.33154
247257119	chr1:247257119:C:T	9.09102e-30	-1.69369	-0.316946	2.50588e-09	-1.94804	-0.480032
247257251	chr1:247257251:T:C	5.05747e-29	-0.294467	-3.54985e-10	2.10284e-08	-0.300836	-3.54985e-10
247257557	chr1:247257557:G:A	1.56792e-29	-1.25561	-0.209976	3.56725e-09	-1.90524	-0.169678
247257660	chr1:247257660:T:C	3.87411e-29	-6.80511e-10	-0.561017	1.68903e-08	-6.80511e-10	-0.519975
247257751	chr1:247257751:C:T	2.37692e-29	-1.26121	0.211679	5.75674e-09	-1.91062	0.314283
247257979	chr1:247257979:G:T	1.62068e-28	-6.80511e-10	0.870096	6.37814e-08	-6.80511e-10	0.808749
247258119	chr1:247258119:G:A	1.85077e-29	-1.30253	0.00279881	4.47106e-09	-1.93765	0.0885621
247258218	chr1:247258218:C:T	1.90963e-29	-1.28614	0.0177187	4.5951e-09	-1.92559	0.103863
247258819	chr1:247258819:A:G	4.07169e-29	-0.531624	0.0203497	7.64125e-09	-1.28189	-0.0312659
247258845	chr1:247258845:A:C	2.49539e-28	1.3017	-3.54985e-10	4.99126e-08	0.563561	-3.54985e-10
247259212	chr1:247259212:C:T	1.82241e-29	-1.48075	0.165574	4.69574e-09	-2.05409	0.254032
247259558	chr1:247259558:T:C	2.39474e-29	-0.767963	-0.274094	4.70745e-09	-1.47505	-0.322517
247259683	chr1:247259683:G:A	1.77072e-29	-6.80511e-10	-1.34395	7.59181e-09	-6.80511e-10	-1.31964
247260409	chr1:247260409:T:G	5.32038e-30	-1.52244	-1.02393	1.31143e-09	-2.10339	-0.972206
247260562	chr1:247260562:A:G	2.17964e-29	-1.06555	-0.0706282	5.0911e-09	-1.7593	0.0400829
247260590	chr1:247260590:G:A	9.58393e-29	-1.01181	1.35657	2.0909e-08	-1.50534	1.19881
247261998	chr1:247261998:ACTTT:A	2.81982e-30	-2.01645	-1.1648	3.03739e-09	-0.997194	-1.23852
247262183	chr1:247262183:A:G	5.85591e-30	-2.45047	-3.54985e-10	2.4413e-09	-2.45418	-3.54985e-10
247262201	chr1:247262201:G:A	3.41923e-30	-2.00473	-0.983774	3.18356e-09	-1.12676	-1.06195
247262310	chr1:247262310:G:A	5.12964e-30	-1.95514	-0.627745	4.65067e-09	-1.03642	-0.773283
247262365	chr1:247262365:T:G	3.14469e-29	-6.80511e-10	-0.76962	1.32698e-08	-6.80511e-10	-0.761219
247262433	chr1:247262433:G:A	7.05034e-30	-2.26484	-3.54985e-10	4.52667e-09	-1.83673	-3.54985e-10
247262516	chr1:247262516:C:T	5.88126e-30	-2.44615	-3.54985e-10	2.44045e-09	-2.45453	-3.54985e-10
247263679	chr1:247263679:C:T	5.50769e-30	-1.93072	-0.581053	5.06561e-09	-0.992916	-0.731323
247264715	chr1:247264715:C:T	4.15808e-30	-2.43611	-0.35676	4.25023e-09	-1.99416	0.0944165
247264800	chr1:247264800:T:C	2.35609e-30	-2.00137	-1.35955	2.35404e-09	-1.1325	-1.35808
247264841	chr1:247264841:G:T	6.59914e-29	-6.80511e-10	-0.0283948	2.65456e-08	-6.80511e-10	-0.0678493
247264951	chr1:247264951:C:T	6.29351e-29	-6.80511e-10	-0.0758153	2.53369e-08	-6.80511e-10	-0.114452
247264996	chr1:247264996:C:T	1.67751e-28	-1.0746	1.97916	2.58964e-08	-1.70784	1.61523
247265576	chr1:247265576:C:T	3.55856e-29	-6.80511e-10	-0.645978	1.54105e-08	-6.80511e-10	-0.611662
247265737	chr1:247265737:G:A	5.65639e-30	-1.90337	-0.581761	5.30079e-09	-0.946911	-0.731945
247265870	chr1:247265870:C:T	2.76643e-30	-2.07547	-1.12489	1.63151e-09	-1.80289	-1.05431
247265898	chr1:247265898:C:T	1.85467e-29	-6.80511e-10	-1.29763	7.705e-09	-6.80511e-10	-1.30484
247265899	chr1:247265899:A:G	2.59729e-30	-2.00803	-1.25542	1.53189e-09	-1.71343	-1.20678
247266080	chr1:247266080:C:A	3.04373e-29	-6.80511e-10	-0.80225	1.28416e-08	-6.80511e-10	-0.794023
247266399	chr1:247266399:G:A	1.62762e-29	-1.42822	-3.54985e-10	3.47723e-09	-2.10048	-3.54985e-10
247266611	chr1:247266611:A:G	2.16647e-29	-6.80511e-10	-1.14224	9.80579e-09	-6.80511e-10	-1.06374
247266693	chr1:247266693:T:G	2.53226e-29	-6.80511e-10	-0.986223	9.93158e-09	-6.80511e-10	-1.05099
247266759	chr1:247266759:C:T	2.7001e-29	-6.80511e-10	-0.922046	1.05267e-08	-6.80511e-10	-0.992798
247266775	chr1:247266775:C:T	5.32687e-30	-1.94489	-0.600263	4.85613e-09	-1.01654	-0.749933
247267202	chr1:247267202:A:C	3.76852e-29	-6.80511e-10	-0.588651	1.60771e-08	-6.80511e-10	-0.569317
247267339	chr1:247267339:G:T	5.51359e-30	-2.44042	-0.0702865	6.09974e-09	-1.96959	0.431122
247267369	chr1:247267369:C:T	3.7877e-29	-6.80511e-10	-0.583575	1.61608e-08	-6.80511e-10	-0.564127
247268017	chr1:247268017:G:A	1.78846e-29	-6.80511e-10	-1.33398	7.45782e-09	-6.80511e-10	-1.33745
247268027	chr1:247268027:C:T	4.60535e-30	-1.618	-1.0727	5.77995e-09	-0.370634	-1.22168
247268384	chr1:247268384:A:G	2.70555e-30	-2.08499	-1.13763	1.58977e-09	-1.81423	-1.06889
247268416	chr1:247268416:A:G	3.52483e-30	-2.20886	-0.749231	3.01627e-09	-1.53632	-0.706375
247268706	chr1:247268706:T:C	3.29e-29	-6.80511e-10	-0.724446	1.37972e-08	-6.80511e-10	-0.722249
247269486	chr1:247269486:G:A	1.86087e-30	-2.25471	-1.34216	8.7852e-10	-2.12824	-1.34799
247269733	chr1:247269733:A:G	4.30346e-30	-1.72838	-1.03012	5.01392e-09	-0.542837	-1.19166
247269849	chr1:247269849:A:C	3.04296e-30	-1.97906	-1.12603	1.85403e-09	-1.67371	-1.05564
247269856	chr1:247269856:G:A	5.37577e-30	-1.95667	-0.579351	4.84612e-09	-1.03867	-0.729863
247270215	chr1:247270215:A:G	2.74059e-30	-2.08486	-1.12488	1.6133e-09	-1.8141	-1.05433
247270408	chr1:247270408:C:T	2.54595e-29	-6.80511e-10	-0.98083	9.97831e-09	-6.80511e-10	-1.0463
247271002	chr1:247271002:A:T	4.52754e-30	-1.64529	-1.06245	5.56609e-09	-0.410197	-1.21982
247271143	chr1:247271143:A:G	5.39167e-30	-1.95777	-0.57529	4.84489e-09	-1.04258	-0.726206
247271371	chr1:247271371:C:T	2.40656e-30	-2.09608	-1.24364	1.38436e-09	-1.82885	-1.19263
247271477	chr1:247271477:G:A	5.49433e-30	-1.96376	-0.550441	4.9149e-09	-1.05088	-0.703562
247272797	chr1:247272797:C:T	1.77627e-29	-6.80511e-10	-1.34082	7.49256e-09	-6.80511e-10	-1.3328
247272932	chr1:247272932:G:A	2.87928e-30	-2.11442	-1.04596	2.65702e-09	-1.2353	-1.13421
247273331	chr1:247273331:C:T	5.8483e-30	-2.45177	-3.54985e-10	3.92612e-09	-1.97906	-3.54985e-10
247273665	chr1:247273665:A:AG	2.929e-30	-2.11239	-1.03087	2.71151e-09	-1.22786	-1.12135
247273705	chr1:247273705:G:T	2.96448e-28	1.47395	-3.54985e-10	5.44095e-08	0.649826	-3.54985e-10
247273808	chr1:247273808:T:C	1.81306e-30	-2.28736	-1.33554	8.45902e-10	-2.17159	-1.34247
247274383	chr1:247274383:A:T	5.70999e-30	-2.44027	-0.0354318	6.94806e-09	-1.89913	0.490876
247274552	chr1:247274552:T:C	2.72939e-29	-6.80511e-10	-0.911257	1.06501e-08	-6.80511e-10	-0.98114
247274561	chr1:247274561:TGTTTA:T	2.74921e-29	-6.80511e-10	-0.90402	1.0706e-08	-6.80511e-10	-0.975908
247274702	chr1:247274702:A:G	7.57713e-29	-6.80511e-10	0.1098	3.03337e-08	-6.80511e-10	0.0655455
247275134	chr1:247275134:G:A	5.21181e-29	-6.80511e-10	-0.264406	2.00558e-08	-6.80511e-10	-0.348193
247275144	chr1:247275144:C:A	4.508e-30	-1.70204	-1.01003	5.91686e-09	-0.381963	-1.18694
247275219	chr1:247275219:C:T	3.98896e-30	-1.47569	-1.35869	2.61754e-09	-1.03613	-1.34835
247275337	chr1:247275337:G:A	1.91237e-29	-6.80511e-10	-1.26699	8.02676e-09	-6.80511e-10	-1.26393
247275411	chr1:247275411:G:A	5.51722e-30	-2.44515	-0.0648945	7.05999e-09	-1.85977	0.467502
247275926	chr1:247275926:C:T	2.60618e-29	-6.80511e-10	-0.95745	1.02332e-08	-6.80511e-10	-1.02108
247276008	chr1:247276008:T:C	3.80585e-30	-2.19988	-0.681495	3.59237e-09	-1.43277	-0.635129
247276298	chr1:247276298:T:C	8.70191e-29	-6.80511e-10	0.248209	3.47745e-08	-6.80511e-10	0.202173
247276662	chr1:247276662:A:G	5.68877e-30	-1.6589	-0.820523	7.16365e-09	-0.329479	-1.04821
247276831	chr1:247276831:C:G	1.67946e-29	-2.1816	0.784735	1.36833e-08	-1.38445	0.653913
247277858	chr1:247277858:G:A	1.12598e-28	-6.80511e-10	0.505907	4.13638e-08	-6.80511e-10	0.375694
247277905	chr1:247277905:C:T	2.42765e-30	-2.08603	-1.24496	7.18135e-10	-2.43761	-1.2402
247278454	chr1:247278454:T:C	4.74087e-30	-1.72317	-0.938522	5.77145e-09	-0.462008	-1.13178
247278818	chr1:247278818:A:C	3.82988e-29	-0.572499	-3.54985e-10	8.58642e-09	-1.19653	-3.54985e-10
247278859	chr1:247278859:C:T	2.19408e-29	-6.80511e-10	-1.12957	9.00786e-09	-6.80511e-10	-1.14862
247279355	chr1:247279355:C:T	1.37093e-29	-0.273128	-1.32671	2.1712e-09	-1.22347	-1.34796
247279581	chr1:247279581:G:A	2.53205e-30	-2.43895	-0.849935	3.56262e-09	-1.54753	-0.528684
247279666	chr1:247279666:G:A	1.75484e-29	-6.80511e-10	-1.35296	7.32175e-09	-6.80511e-10	-1.35586
247279707	chr1:247279707:G:A	2.42733e-29	-6.80511e-10	-1.02854	1.03812e-08	-6.80511e-10	-1.00671
247279866	chr1:247279866:G:C	1.76024e-29	-6.80511e-10	-1.34989	7.34097e-09	-6.80511e-10	-1.35324
247280008	chr1:247280008:A:G	2.51604e-30	-2.37168	-0.923557	1.75005e-09	-1.90354	-0.883526
247280207	chr1:247280207:A:G	1.94851e-29	-6.80511e-10	-1.24827	7.92086e-09	-6.80511e-10	-1.27721
247280441	chr1:247280441:G:A	3.55901e-29	-6.80511e-10	-0.645852	1.48841e-08	-6.80511e-10	-0.646421
247280779	chr1:247280779:G:A	1.74462e-29	-6.80511e-10	-1.3588	7.29393e-09	-6.80511e-10	-1.35967
247281047	chr1:247281047:T:C	1.87893e-29	-6.80511e-10	-1.28463	7.80279e-09	-6.80511e-10	-1.29223
247281235	chr1:247281235:A:G	3.70155e-29	-6.80511e-10	-0.606581	1.5481e-08	-6.80511e-10	-0.607096
247281265	chr1:247281265:C:T	1.88929e-29	-6.80511e-10	-1.27913	7.92209e-09	-6.80511e-10	-1.27706
247281289	chr1:247281289:T:C	1.88661e-29	-6.80511e-10	-1.28055	7.91074e-09	-6.80511e-10	-1.27849
247281589	chr1:247281589:A:T	6.90028e-29	-6.80511e-10	0.0162279	2.76058e-08	-6.80511e-10	-0.0286862
247281652	chr1:247281652:C:T	1.66656e-30	-2.36559	-1.34157	1.20042e-09	-1.8152	-1.34884
247281864	chr1:247281864:A:C	2.80612e-30	-2.19087	-0.995243	2.44502e-09	-1.41512	-1.03754
247282360	chr1:247282360:C:T	3.00155e-30	-1.9052	-1.21359	3.73518e-09	-0.718806	-1.31011
247282410	chr1:247282410:G:C	3.05289e-29	-6.80511e-10	-0.799246	1.25482e-08	-6.80511e-10	-0.817133
247282446	chr1:247282446:C:T	3.29459e-29	-6.80511e-10	-0.723053	1.40744e-08	-6.80511e-10	-0.702355
247282505	chr1:247282505:A:AG	2.48173e-30	-1.96125	-1.34771	1.65694e-09	-1.53786	-1.30388
247282783	chr1:247282783:C:T	1.68208e-30	-2.3512	-1.34668	7.72551e-10	-2.25168	-1.35309
247284021	chr1:247284021:A:G	3.42862e-29	-6.80511e-10	-0.683177	1.40682e-08	-6.80511e-10	-0.702799
247284467	chr1:247284467:G:A	6.12481e-29	-6.80511e-10	-0.102986	2.46281e-08	-6.80511e-10	-0.142823
247285132	chr1:247285132:T:C	2.14431e-30	-2.09544	-1.35966	1.32706e-09	-1.71632	-1.34743
247285418	chr1:247285418:T:G	3.23819e-29	-6.80511e-10	-0.740318	1.32964e-08	-6.80511e-10	-0.759216
247285538	chr1:247285538:G:A	1.84566e-29	-6.80511e-10	-1.3025	7.80393e-09	-6.80511e-10	-1.29208
247285708	chr1:247285708:C:G	2.91883e-30	-1.78751	-1.35923	2.07567e-09	-1.28352	-1.3329
247285812	chr1:247285812:TG:T	1.05597e-28	-6.80511e-10	0.441708	4.21088e-08	-6.80511e-10	0.393545
247285888	chr1:247285888:T:A	1.79233e-29	-6.80511e-10	-1.33182	7.53167e-09	-6.80511e-10	-1.3276
247286567	chr1:247286567:G:A	1.09586e-28	-6.80511e-10	0.478792	4.34686e-08	-6.80511e-10	0.425327
247286694	chr1:247286694:C:G	5.9649e-30	-2.45078	0.018752	6.68326e-09	-1.8803	0.433195
247286963	chr1:247286963:CTG:C	2.069e-30	-2.25001	-1.24084	1.66946e-09	-1.57929	-1.25493
247287762	chr1:247287762:G:A	2.03656e-30	-2.39761	-1.10905	1.39761e-09	-1.93689	-1.07506
247287860	chr1:247287860:C:G	1.8035e-29	-6.80511e-10	-1.32561	7.58187e-09	-6.80511e-10	-1.32095
247287926	chr1:247287926:G:C	5.83737e-30	-2.45364	-3.54985e-10	2.82746e-09	-2.30733	-3.54985e-10
247287962	chr1:247287962:C:T	3.69959e-29	-6.80511e-10	-0.607112	1.54165e-08	-6.80511e-10	-0.611275
247288120	chr1:247288120:C:T	1.78854e-29	-6.80511e-10	-1.33393	7.51696e-09	-6.80511e-10	-1.32955
247288296	chr1:247288296:T:C	1.76306e-29	-6.80511e-10	-1.34828	7.41059e-09	-6.80511e-10	-1.3438
247288300	chr1:247288300:T:A	6.84132e-29	-6.80511e-10	0.0076472	2.74605e-08	-6.80511e-10	-0.0339636
247289024	chr1:247289024:C:G	6.44694e-30	-2.35431	-3.54985e-10	2.95236e-09	-2.26411	-3.54985e-10
247289205	chr1:247289205:G:A	1.90171e-29	-6.80511e-10	-1.27258	8.0161e-09	-6.80511e-10	-1.26526
247289374	chr1:247289374:C:T	3.89622e-29	-0.555326	-3.54985e-10	2.44567e-08	-0.149809	-3.54985e-10
247289444	chr1:247289444:A:G	1.8074e-29	-6.80511e-10	-1.32344	7.59257e-09	-6.80511e-10	-1.31954
247289719	chr1:247289719:G:A	1.87713e-29	-6.80511e-10	-1.28559	7.87673e-09	-6.80511e-10	-1.2828
247289810	chr1:247289810:C:A	1.90893e-29	-6.80511e-10	-1.26879	8.08145e-09	-6.80511e-10	-1.25714
247289859	chr1:247289859:A:T	6.99736e-30	-2.45444	0.182053	8.98579e-09	-1.7699	0.618836
247290978	chr1:247290978:A:G	1.97578e-29	-6.80511e-10	-1.23437	8.47122e-09	-6.80511e-10	-1.21004
247291089	chr1:247291089:C:T	2.21818e-30	-2.28236	-1.13887	1.82095e-09	-1.6313	-1.11605
247291747	chr1:247291747:G:A	3.16191e-30	-2.35499	-0.711747	2.00931e-09	-2.0971	-0.551815
247292062	chr1:247292062:GC:G	1.7432e-29	-6.80511e-10	-1.35961	7.30133e-09	-6.80511e-10	-1.35866
247292064	chr1:247292064:G:A	1.89813e-29	-6.80511e-10	-1.27447	8.02762e-09	-6.80511e-10	-1.26382
247292068	chr1:247292068:C:T	6.73819e-30	-2.45408	0.143952	8.83869e-09	-1.74197	0.574392
247292137	chr1:247292137:C:T	1.80092e-29	-6.80511e-10	-1.32703	7.59341e-09	-6.80511e-10	-1.31943
247292417	chr1:247292417:G:A	3.89019e-30	-2.38655	-0.472914	2.40285e-09	-2.26271	-0.207349
247292614	chr1:247292614:G:A	1.86109e-29	-6.80511e-10	-1.29417	7.8171e-09	-6.80511e-10	-1.2904
247292741	chr1:247292741:T:G	1.85972e-29	-6.80511e-10	-1.29491	7.81128e-09	-6.80511e-10	-1.29114
247293045	chr1:247293045:T:G	1.87447e-30	-2.39441	-1.19518	8.27569e-10	-2.30921	-1.22677
247293305	chr1:247293305:G:A	7.36818e-30	-2.28246	0.0617116	3.16363e-09	-2.45194	0.256948
247293832	chr1:247293832:A:G	8.68748e-30	-2.45304	0.397001	1.19668e-08	-1.71269	0.848106
247294079	chr1:247294079:G:T	1.77255e-29	-6.80511e-10	-1.34291	7.39445e-09	-6.80511e-10	-1.34598
247294145	chr1:247294145:G:A	2.14473e-30	-2.33291	-1.12199	1.57525e-09	-1.80355	-1.08875
247294235	chr1:247294235:C:T	9.73866e-29	-1.59667	1.95744	2.17596e-08	-2.03814	1.77148
247294416	chr1:247294416:T:C	2.85916e-29	-6.80511e-10	-0.864806	1.19816e-08	-6.80511e-10	-0.863339
247295223	chr1:247295223:C:T	2.93632e-30	-1.90132	-1.23944	1.71042e-09	-1.5367	-1.27327
247295622	chr1:247295622:A:T	3.30805e-30	-1.67992	-1.34164	2.53261e-09	-1.13447	-1.28299
247295794	chr1:247295794:G:T	1.85979e-29	-6.80511e-10	-1.29487	7.81158e-09	-6.80511e-10	-1.29111
247295855	chr1:247295855:T:C	1.35658e-28	-1.82068	2.5129	3.19961e-08	-2.1934	2.3123
247296084	chr1:247296084:A:G	2.58708e-29	-6.80511e-10	-0.964804	1.21267e-08	-6.80511e-10	-0.851305
247296112	chr1:247296112:C:T	2.63192e-30	-1.90573	-1.34448	1.77065e-09	-1.48	-1.29536
247296201	chr1:247296201:T:A	2.83961e-30	-1.81834	-1.35591	1.94112e-09	-1.36072	-1.32273
247296251	chr1:247296251:C:T	1.74542e-29	-6.80511e-10	-1.35834	7.31148e-09	-6.80511e-10	-1.35727
247296349	chr1:247296349:A:AG	6.58338e-29	-6.80511e-10	-0.0307858	2.4528e-08	-6.80511e-10	-0.146895
247296911	chr1:247296911:C:T	1.84284e-29	-6.80511e-10	-1.30403	7.73858e-09	-6.80511e-10	-1.30049
247296940	chr1:247296940:C:T	6.04663e-30	-2.41842	-3.54985e-10	2.46057e-09	-2.44632	-3.54985e-10
247297054	chr1:247297054:C:T	7.74201e-30	-2.43774	0.266485	1.22868e-08	-1.55276	0.714575
247297214	chr1:247297214:C:T	4.2044e-29	-6.80511e-10	-0.479202	1.88288e-08	-6.80511e-10	-0.411326
247297358	chr1:247297358:T:C	4.20139e-29	-2.37254	1.89262	1.8358e-08	-2.26155	1.82491
247298746	chr1:247298746:A:G	4.42083e-29	-2.37869	1.94968	1.95271e-08	-2.2525	1.87759
247298971	chr1:247298971:A:G	4.05725e-29	-2.37421	1.85938	1.77012e-08	-2.25968	1.7866
247299399	chr1:247299399:C:T	6.2799e-29	-2.44793	2.36995	9.32584e-08	-1.66126	2.84992
247299598	chr1:247299598:C:A	3.3227e-29	-6.80511e-10	-0.714555	1.39063e-08	-6.80511e-10	-0.714371
247299599	chr1:247299599:A:G	5.99751e-30	-2.42657	-3.54985e-10	2.47606e-09	-2.44004	-3.54985e-10
247300004	chr1:247300004:C:A	1.00519e-28	-6.80511e-10	0.392426	4.00979e-08	-6.80511e-10	0.34461
247300422	chr1:247300422:C:T	2.50673e-29	-6.80511e-10	-0.996354	1.09373e-08	-6.80511e-10	-0.954532
247301522	chr1:247301522:T:C	9.14003e-29	-6.80511e-10	0.29733	3.67075e-08	-6.80511e-10	0.256268
247301693	chr1:247301693:G:A	2.73927e-29	-6.80511e-10	-0.907642	1.28999e-08	-6.80511e-10	-0.789495
247301799	chr1:247301799:G:A	6.80363e-29	-6.80511e-10	0.00212287	2.73297e-08	-6.80511e-10	-0.0387378
247301976	chr1:247301976:G:A	2.87813e-29	-6.80511e-10	-0.858193	1.18838e-08	-6.80511e-10	-0.871533
247302720	chr1:247302720:G:A	1.67633e-30	-2.45265	-1.24866	6.68016e-10	-2.45442	-1.29573
247303236	chr1:247303236:C:T	2.48031e-29	-2.41247	1.40552	1.224e-08	-2.18435	1.34235
247303442	chr1:247303442:C:T	2.17426e-29	-2.41647	1.27782	1.09133e-08	-2.17159	1.21486
247303648	chr1:247303648:G:A	2.54286e-29	-6.80511e-10	-0.982045	1.08831e-08	-6.80511e-10	-0.959497
247304374	chr1:247304374:T:A	1.9584e-29	-6.80511e-10	-1.24321	8.28647e-09	-6.80511e-10	-1.23209
247304528	chr1:247304528:C:T	5.83271e-30	-2.45444	-3.54985e-10	4.27814e-09	-1.89319	-3.54985e-10
247304844	chr1:247304844:G:T	8.87013e-30	-2.42053	0.385297	1.55111e-08	-1.45417	0.849015
247304850	chr1:247304850:T:C	1.8731e-29	-6.80511e-10	-1.28774	7.91339e-09	-6.80511e-10	-1.27816
247304874	chr1:247304874:AT:A	3.00281e-30	-1.82352	-1.29485	4.69958e-09	-0.600637	-1.1986
247305025	chr1:247305025:G:A	8.52193e-30	-2.07528	-3.54985e-10	3.30268e-09	-2.15198	-3.54985e-10
247305270	chr1:247305270:G:A	4.41278e-29	-2.43313	2.0023	7.1411e-08	-1.54448	2.46622
247305341	chr1:247305341:T:C	5.83981e-30	-2.45322	-3.54985e-10	2.47806e-09	-2.43924	-3.54985e-10
247305394	chr1:247305394:A:G	1.4168e-28	-1.73717	2.47282	3.27308e-08	-2.1329	2.2745
247305622	chr1:247305622:C:A	2.87077e-29	-1.92382	1.06306	7.39188e-09	-2.25102	0.904686
247306037	chr1:247306037:A:G	3.58984e-28	-6.80511e-10	1.66536	1.49156e-07	-6.80511e-10	1.65828
247306257	chr1:247306257:G:A	3.11924e-29	-6.80511e-10	-0.777743	1.29702e-08	-6.80511e-10	-0.784058
247306693	chr1:247306693:G:A	1.97548e-30	-2.29904	-1.23807	9.1576e-10	-2.18274	-1.25197
247306885	chr1:247306885:G:A	4.20645e-29	-2.4294	1.95069	6.94945e-08	-1.51694	2.41148
247307101	chr1:247307101:G:A	1.74446e-29	-6.80511e-10	-1.35889	7.29507e-09	-6.80511e-10	-1.35951
247307401	chr1:247307401:A:G	2.22895e-30	-2.29012	-1.12627	1.01432e-09	-2.16769	-1.16479
247307534	chr1:247307534:A:G	1.94331e-30	-2.32175	-1.23177	8.93977e-10	-2.21313	-1.24565
247307819	chr1:247307819:T:C	1.72884e-28	-1.40442	2.33912	3.03408e-08	-1.89797	1.96375
247308259	chr1:247308259:C:T	6.70097e-29	-2.45292	2.43984	8.79063e-08	-1.75066	2.88022
247308376	chr1:247308376:C:T	2.74239e-29	-6.80511e-10	-0.906504	1.13309e-08	-6.80511e-10	-0.919181
247308898	chr1:247308898:T:A	3.27725e-30	-2.4067	-0.624216	5.45573e-09	-1.38782	-0.262229
247309303	chr1:247309303:C:T	1.62339e-28	-1.68276	2.55453	3.67373e-08	-2.09712	2.3542
247309362	chr1:247309362:A:G	1.3312e-28	0.673334	-3.54985e-10	3.24262e-08	0.132253	-3.54985e-10
247309793	chr1:247309793:G:A	2.60894e-29	-0.956388	-3.54985e-10	3.79303e-09	-2.01355	-3.54985e-10
247309801	chr1:247309801:G:A	1.918e-29	-6.80511e-10	-1.26405	8.12537e-09	-6.80511e-10	-1.25172
247309977	chr1:247309977:G:A	2.27756e-29	-6.80511e-10	-1.09223	9.10485e-09	-6.80511e-10	-1.1379
247310128	chr1:247310128:G:A	1.93917e-29	-6.80511e-10	-1.25307	8.10401e-09	-6.80511e-10	-1.25435
247310947	chr1:247310947:G:A	1.5565e-28	-1.50137	2.33106	2.79172e-08	-1.97015	1.95268
247312230	chr1:247312230:A:G	2.07045e-30	-2.26216	-1.22799	1.74832e-09	-1.57805	-1.21
247312240	chr1:247312240:G:A	3.5539e-29	-6.80511e-10	-0.647289	1.48768e-08	-6.80511e-10	-0.646908
247312696	chr1:247312696:T:C	2.80767e-29	-6.80511e-10	-0.882979	1.20524e-08	-6.80511e-10	-0.857451
247312719	chr1:247312719:G:A	6.92567e-30	-2.28268	-3.54985e-10	4.19423e-09	-1.913	-3.54985e-10
247312736	chr1:247312736:A:G	1.77786e-29	-6.80511e-10	-1.33993	7.38799e-09	-6.80511e-10	-1.34686
247313314	chr1:247313314:G:A	3.55632e-30	-2.40579	-0.543403	6.0888e-09	-1.37592	-0.164344
247313443	chr1:247313443:T:C	9.08876e-30	-2.01088	-3.54985e-10	6.29536e-09	-1.5069	-3.54985e-10
247313539	chr1:247313539:T:C	2.43756e-29	-6.80511e-10	-1.02434	1.03025e-08	-6.80511e-10	-1.01433
247314457	chr1:247314457:A:ATTTT	1.29631e-28	-6.80511e-10	0.646777	5.03235e-08	-6.80511e-10	0.571759
247314984	chr1:247314984:C:T	9.56403e-29	-1.8641	2.20678	2.33649e-08	-2.20673	2.01125
247315643	chr1:247315643:G:C	2.57649e-30	-2.38902	-0.882474	9.65277e-10	-2.42004	-0.962012
247316061	chr1:247316061:G:GA	2.81775e-29	-2.41075	1.53136	1.3771e-08	-2.18939	1.46524
247316652	chr1:247316652:T:A	6.10795e-29	-6.80511e-10	-0.105742	2.44555e-08	-6.80511e-10	-0.149856
247317205	chr1:247317205:G:T	6.63425e-29	-6.80511e-10	-0.0230876	2.67387e-08	-6.80511e-10	-0.0606011
247317912	chr1:247317912:G:A	7.54209e-30	-2.19742	-3.54985e-10	3.37271e-09	-2.131	-3.54985e-10
247317967	chr1:247317967:G:A	5.61543e-29	-2.40576	2.21595	2.65855e-08	-2.20268	2.13633
247318147	chr1:247318147:A:G	8.91034e-29	-6.80511e-10	0.271879	3.55435e-08	-6.80511e-10	0.224045
247318228	chr1:247318228:C:T	6.3931e-30	-2.3627	-3.54985e-10	2.92427e-09	-2.27367	-3.54985e-10
247318281	chr1:247318281:A:T	2.6437e-30	-1.89111	-1.35463	1.79054e-09	-1.44568	-1.31851
247318938	chr1:247318938:T:TA	2.50111e-30	-1.94135	-1.35983	1.6329e-09	-1.51327	-1.34308
247318996	chr1:247318996:TTCTGATGGGGTCTCAC:T	4.06804e-29	-2.44272	1.93055	6.13049e-08	-1.61529	2.38444
247319128	chr1:247319128:C:A	6.12088e-30	-2.40621	-3.54985e-10	2.62021e-09	-2.38346	-3.54985e-10
247319232	chr1:247319232:C:T	1.05512e-29	-1.86167	-3.54985e-10	3.31244e-09	-2.14903	-3.54985e-10
247319647	chr1:247319647:G:A	3.13713e-30	-1.97755	-1.09706	8.61836e-10	-2.4091	-1.0863
247319857	chr1:247319857:G:A	1.6976e-30	-2.36987	-1.31883	7.70699e-10	-2.27998	-1.32719
247319880	chr1:247319880:G:A	6.72465e-29	-6.80511e-10	-0.0095541	2.70733e-08	-6.80511e-10	-0.0481644
247319950	chr1:247319950:T:C	1.7721e-29	-6.80511e-10	-1.34317	7.40944e-09	-6.80511e-10	-1.34396
247320218	chr1:247320218:A:T	1.10359e-28	-1.61688	2.10269	2.47982e-08	-2.0476	1.91166
247320296	chr1:247320296:C:T	1.76903e-29	-6.80511e-10	-1.3449	7.36117e-09	-6.80511e-10	-1.35049
247320658	chr1:247320658:G:T	1.84443e-29	-6.80511e-10	-1.30317	7.75659e-09	-6.80511e-10	-1.29817
247320723	chr1:247320723:C:A	2.6802e-29	-2.38339	1.45395	1.19593e-08	-2.24613	1.38093
247320763	chr1:247320763:A:G	2.8108e-29	-2.41407	1.53221	1.38464e-08	-2.18195	1.46326
247320971	chr1:247320971:G:A	1.78141e-29	-6.80511e-10	-1.33793	7.45502e-09	-6.80511e-10	-1.33783
247321053	chr1:247321053:G:A	1.79549e-28	-1.71784	2.69037	4.19672e-08	-2.11996	2.51014
247321130	chr1:247321130:C:T	6.71767e-29	-6.80511e-10	-0.0105924	2.96361e-08	-6.80511e-10	0.0422802
247321311	chr1:247321311:T:C	1.77408e-29	-6.80511e-10	-1.34205	7.45121e-09	-6.80511e-10	-1.33834
247321489	chr1:247321489:G:A	3.42143e-30	-2.37931	-0.608551	1.60111e-09	-2.23647	-0.639548
247321807	chr1:247321807:A:G	1.3334e-29	-1.63926	0.0116555	2.98843e-09	-2.07181	-0.180157
247321815	chr1:247321815:T:C	2.41893e-30	-2.18523	-1.14936	2.21463e-09	-1.42382	-1.12781
247322173	chr1:247322173:C:A	2.25962e-29	-6.80511e-10	-1.10014	9.40134e-09	-6.80511e-10	-1.10586
247322377	chr1:247322377:T:C	2.88991e-29	-6.80511e-10	-0.854107	1.20151e-08	-6.80511e-10	-0.860551
247322630	chr1:247322630:A:G	2.26829e-30	-2.03906	-1.35984	1.40034e-09	-1.66715	-1.34285
247322771	chr1:247322771:C:G	6.82094e-29	-6.80511e-10	0.00466415	2.74806e-08	-6.80511e-10	-0.033232
247322911	chr1:247322911:G:A	2.04422e-30	-2.28988	-1.21302	1.66315e-09	-1.6436	-1.1944
247323226	chr1:247323226:C:T	2.56886e-29	-0.971873	-3.54985e-10	6.35209e-09	-1.49793	-3.54985e-10
247323376	chr1:247323376:T:C	8.61237e-30	-2.45436	0.389639	8.63009e-09	-1.83921	0.647749
247323783	chr1:247323783:G:A	2.37332e-30	-2.45331	-0.90032	2.39216e-09	-1.74306	-0.731455
247324734	chr1:247324734:T:A	6.2201e-29	-6.80511e-10	-0.0875475	2.50899e-08	-6.80511e-10	-0.124247
247325204	chr1:247325204:C:T	2.58028e-29	-0.967437	-3.54985e-10	1.46333e-08	-0.663412	-3.54985e-10
247325443	chr1:247325443:A:G	1.15586e-29	-1.59537	-0.175121	2.60073e-09	-2.03795	-0.352967
247325639	chr1:247325639:CTT:C	1.83641e-29	-6.80511e-10	-1.30752	7.71426e-09	-6.80511e-10	-1.30364
247325933	chr1:247325933:C:G	1.7616e-29	-6.80511e-10	-1.34911	7.40308e-09	-6.80511e-10	-1.34482
247326269	chr1:247326269:G:T	6.43812e-30	-2.35568	-3.54985e-10	3.05272e-09	-2.23068	-3.54985e-10
247326336	chr1:247326336:A:G	5.83318e-30	-2.45436	-3.54985e-10	4.26542e-09	-1.89617	-3.54985e-10
247326367	chr1:247326367:C:T	7.13134e-29	-6.80511e-10	0.0491657	2.86818e-08	-6.80511e-10	0.00955083
247326903	chr1:247326903:T:C	1.83152e-29	-6.80511e-10	-1.31019	7.6171e-09	-6.80511e-10	-1.31632
247327005	chr1:247327005:G:A	1.62041e-30	-2.41856	-1.31668	7.63727e-10	-2.26387	-1.35238
247327097	chr1:247327097:T:C	9.77106e-30	-2.06666	0.128163	2.53682e-09	-2.3376	-0.0782019
247327107	chr1:247327107:C:T	3.78562e-29	-0.584123	-3.54985e-10	2.56301e-08	-0.102944	-3.54985e-10
247327405	chr1:247327405:G:A	1.66473e-29	-1.77614	0.370469	3.78851e-09	-2.16914	0.154401
247327975	chr1:247327975:G:A	2.25402e-30	-2.0754	-1.32981	1.32182e-09	-1.71063	-1.35707
247329090	chr1:247329090:C:T	1.74712e-29	-6.80511e-10	-1.35736	7.30553e-09	-6.80511e-10	-1.35808
247329729	chr1:247329729:C:G	4.74806e-30	-2.43053	-0.229655	3.6237e-09	-2.02868	-0.0305351
247329931	chr1:247329931:C:T	1.96389e-29	-6.80511e-10	-1.24041	7.68296e-09	-6.80511e-10	-1.30771
247330568	chr1:247330568:C:T	1.74281e-29	-6.80511e-10	-1.35984	7.29489e-09	-6.80511e-10	-1.35954
247330699	chr1:247330699:C:T	1.82942e-29	-6.80511e-10	-1.31133	7.69047e-09	-6.80511e-10	-1.30673
247330821	chr1:247330821:C:A	1.88207e-30	-2.26724	-1.31831	1.53619e-09	-1.58565	-1.33176
247330860	chr1:247330860:G:A	1.97424e-30	-2.4062	-1.13153	9.87225e-10	-2.20667	-1.1529
247330964	chr1:247330964:T:A	1.78386e-29	-6.80511e-10	-1.33656	7.51025e-09	-6.80511e-10	-1.33044
247331106	chr1:247331106:C:T	4.76523e-30	-1.39204	-1.26454	1.95224e-09	-1.34977	-1.32797
247331285	chr1:247331285:C:T	1.88067e-29	-6.80511e-10	-1.28371	7.85714e-09	-6.80511e-10	-1.28529
247332088	chr1:247332088:C:T	1.75432e-29	-6.80511e-10	-1.35325	7.36972e-09	-6.80511e-10	-1.34933
247332251	chr1:247332251:A:G	1.8292e-29	-6.80511e-10	-1.31146	7.68953e-09	-6.80511e-10	-1.30685
247332585	chr1:247332585:C:T	6.25762e-30	-2.38412	-3.54985e-10	3.53126e-09	-2.08506	-3.54985e-10
247332694	chr1:247332694:C:T	2.0569e-29	-6.80511e-10	-1.19413	8.77332e-09	-6.80511e-10	-1.175
247332778	chr1:247332778:T:A	1.99188e-30	-2.17069	-1.35815	1.23787e-09	-1.77399	-1.35934
247333032	chr1:247333032:C:T	7.56174e-30	-2.19482	-3.54985e-10	6.03037e-09	-1.5499	-3.54985e-10
247333906	chr1:247333906:C:T	4.56228e-29	-6.80511e-10	-0.39751	1.85698e-08	-6.80511e-10	-0.425174
247333917	chr1:247333917:C:T	4.18386e-30	-1.67097	-1.11572	2.70989e-09	-1.12194	-1.22787
247334409	chr1:247334409:AGT:A	1.83848e-29	-6.80511e-10	-1.3064	7.53493e-09	-6.80511e-10	-1.32716
247334562	chr1:247334562:G:A	3.00002e-30	-1.88564	-1.23366	9.26571e-10	-2.13437	-1.28861
247335265	chr1:247335265:G:A	7.08019e-30	-1.4044	-0.85622	4.47154e-09	-0.813923	-1.03506
247335968	chr1:247335968:G:A	2.05313e-29	-6.80511e-10	-1.19597	8.68892e-09	-6.80511e-10	-1.18466
247336120	chr1:247336120:C:T	1.98402e-29	-6.80511e-10	-1.23021	8.39375e-09	-6.80511e-10	-1.21922
247336265	chr1:247336265:C:A	4.58814e-30	-1.77708	-0.917364	1.12771e-09	-2.2186	-1.00793
247336446	chr1:247336446:T:C	2.05455e-29	-6.80511e-10	-1.19527	8.69999e-09	-6.80511e-10	-1.18339
247336865	chr1:247336865:T:C	5.9825e-30	-2.42908	-3.54985e-10	2.62763e-09	-2.38063	-3.54985e-10
247336953	chr1:247336953:C:T	1.87092e-29	-6.80511e-10	-1.2889	7.82443e-09	-6.80511e-10	-1.28946
247336971	chr1:247336971:C:T	2.06247e-29	-6.80511e-10	-1.19143	8.73472e-09	-6.80511e-10	-1.17941
247337348	chr1:247337348:G:A	1.06225e-29	-1.31229	-0.542653	8.08122e-08	1.08944	-0.0440226
247337519	chr1:247337519:A:G	2.40565e-29	-6.80511e-10	-1.03752	9.8041e-09	-6.80511e-10	-1.06391
247337585	chr1:247337585:T:C	7.94454e-30	-2.14543	-3.54985e-10	5.50766e-09	-1.64057	-3.54985e-10
247337801	chr1:247337801:G:T	2.10314e-29	-6.80511e-10	-1.1719	1.02532e-08	-6.80511e-10	-1.01912
247338127	chr1:247338127:G:A	4.57557e-30	-2.41712	-0.280069	1.80233e-09	-2.30345	-0.454183
247338187	chr1:247338187:C:T	7.70605e-30	-2.44751	0.271599	2.78283e-09	-2.36072	0.0374781
247338254	chr1:247338254:C:T	4.02435e-29	-6.80511e-10	-0.522971	1.62876e-08	-6.80511e-10	-0.556309
247338363	chr1:247338363:G:C	1.74355e-29	-6.80511e-10	-1.35941	7.29272e-09	-6.80511e-10	-1.35984
247338525	chr1:247338525:G:C	4.39614e-29	-6.80511e-10	-0.434606	1.81068e-08	-6.80511e-10	-0.450423
247338592	chr1:247338592:G:A	2.08165e-29	-6.80511e-10	-1.18217	8.84386e-09	-6.80511e-10	-1.16699
247338729	chr1:247338729:A:G	8.68099e-30	-2.05678	-3.54985e-10	4.07902e-09	-1.94086	-3.54985e-10
247339299	chr1:247339299:A:G	4.17491e-29	-6.80511e-10	-0.486241	1.71964e-08	-6.80511e-10	-0.502012
247339986	chr1:247339986:G:C	3.6321e-29	-6.80511e-10	-0.625522	1.44419e-08	-6.80511e-10	-0.676578
247340205	chr1:247340205:A:G	3.00979e-30	-2.38593	-0.730121	1.16445e-09	-2.30232	-0.892146
247340577	chr1:247340577:A:G	1.74654e-29	-6.80511e-10	-1.3577	7.30154e-09	-6.80511e-10	-1.35863
247340827	chr1:247340827:T:C	3.36169e-29	-6.80511e-10	-0.702888	1.43526e-08	-6.80511e-10	-0.682781
247341620	chr1:247341620:G:A	2.12913e-30	-2.43961	-1.0226	1.36976e-09	-1.90161	-1.13047
247341910	chr1:247341910:C:T	1.78128e-29	-6.80511e-10	-1.338	7.47883e-09	-6.80511e-10	-1.33464
247342294	chr1:247342294:A:G	3.3939e-29	-6.80511e-10	-0.693353	1.31649e-08	-6.80511e-10	-0.769155
247342560	chr1:247342560:G:A	3.0808e-29	-6.80511e-10	-0.790144	1.27001e-08	-6.80511e-10	-0.805105
247342590	chr1:247342590:C:G	1.95344e-29	-6.80511e-10	-1.24574	8.11767e-09	-6.80511e-10	-1.25267
247343543	chr1:247343543:G:C	3.8838e-29	-6.80511e-10	-0.55852	1.35391e-08	-6.80511e-10	-0.741134
247343599	chr1:247343599:T:A	3.53712e-29	-6.80511e-10	-0.65202	1.38585e-08	-6.80511e-10	-0.717817
247344173	chr1:247344173:G:A	1.77854e-29	-6.80511e-10	-1.33954	7.47039e-09	-6.80511e-10	-1.33577
247344208	chr1:247344208:T:C	1.8016e-29	-6.80511e-10	-1.32666	7.59482e-09	-6.80511e-10	-1.31925
247344210	chr1:247344210:T:C	1.9524e-29	-6.80511e-10	-1.24627	8.20057e-09	-6.80511e-10	-1.24251
247344268	chr1:247344268:G:A	1.80845e-29	-6.80511e-10	-1.32286	7.58699e-09	-6.80511e-10	-1.32028
247344296	chr1:247344296:C:G	3.31945e-29	0.410491	-1.12603	3.55645e-08	1.27738	-1.05275
247344347	chr1:247344347:G:A	4.96637e-29	-6.80511e-10	-0.312645	2.01754e-08	-6.80511e-10	-0.342251
247344365	chr1:247344365:C:T	1.87852e-29	-6.80511e-10	-1.28485	7.88489e-09	-6.80511e-10	-1.28176
247344404	chr1:247344404:C:T	7.15135e-30	-2.25062	-3.54985e-10	3.25551e-09	-2.16636	-3.54985e-10
247344496	chr1:247344496:C:T	6.55937e-30	-2.44962	0.112592	2.87953e-09	-2.36099	0.0719071
247344585	chr1:247344585:T:C	1.30214e-29	-0.410622	-1.2407	1.32053e-08	0.335564	-1.10166
247344606	chr1:247344606:C:T	1.7742e-30	-2.28605	-1.35851	6.44932e-10	-2.44446	-1.34087
247344677	chr1:247344677:G:C	7.36526e-30	-1.04591	-1.17523	5.9952e-09	-0.447879	-1.10787
247344848	chr1:247344848:T:G	1.16191e-29	-0.876221	-0.889045	1.90257e-09	-1.71996	-0.983545
247344888	chr1:247344888:G:A	2.09311e-30	-2.20074	-1.27853	1.33835e-09	-1.76991	-1.28536
247345100	chr1:247345100:T:C	3.29058e-29	-6.80511e-10	-0.724269	1.33998e-08	-6.80511e-10	-0.751475
247345150	chr1:247345150:G:A	2.34268e-29	0.066834	-1.13087	2.49327e-08	0.808352	-0.938882
247345275	chr1:247345275:G:A	6.66415e-30	-0.991772	-1.3294	7.20937e-09	-0.0747838	-1.29655
247345938	chr1:247345938:G:T	2.03501e-29	-6.80511e-10	-1.20483	8.55352e-09	-6.80511e-10	-1.20037
247345999	chr1:247345999:C:T	1.88813e-29	-6.80511e-10	-1.27975	7.92642e-09	-6.80511e-10	-1.27651
247346000	chr1:247346000:G:A	2.04886e-29	-6.80511e-10	-1.19805	8.61198e-09	-6.80511e-10	-1.19356
247346115	chr1:247346115:T:C	1.08809e-29	-0.71376	-1.11715	9.88642e-09	-0.0307604	-1.02479
247346227	chr1:247346227:AG:A	1.85471e-29	-6.80511e-10	-1.2976	7.68945e-09	-6.80511e-10	-1.30686
247346280	chr1:247346280:A:G	1.74331e-29	-6.80511e-10	-1.35955	7.29965e-09	-6.80511e-10	-1.35889
247346665	chr1:247346665:C:T	5.79596e-30	-1.21002	-1.25073	1.20511e-09	-1.87483	-1.28532
247346767	chr1:247346767:A:T	1.16777e-29	-0.716283	-1.04396	1.08591e-08	-0.0230456	-0.93866
247346829	chr1:247346829:T:C	2.26978e-29	-6.80511e-10	-1.09565	9.53604e-09	-6.80511e-10	-1.09163
247347092	chr1:247347092:A:G	1.74775e-29	-6.80511e-10	-1.357	7.31599e-09	-6.80511e-10	-1.35665
247348214	chr1:247348214:A:G	2.10338e-29	-6.80511e-10	-1.17179	9.05757e-09	-6.80511e-10	-1.14311
247348277	chr1:247348277:A:G	8.80595e-29	-6.80511e-10	0.260094	4.65956e-08	-6.80511e-10	0.494794
247348438	chr1:247348438:C:G	2.01083e-29	-6.80511e-10	-1.21679	8.57068e-09	-6.80511e-10	-1.19837
247348479	chr1:247348479:A:G	2.53732e-30	-2.33976	-0.947054	1.02924e-09	-2.44719	-0.870699
247348616	chr1:247348616:A:G	1.01053e-29	-1.90485	-3.54985e-10	8.31674e-09	-1.22844	-3.54985e-10
247348954	chr1:247348954:G:A	1.90653e-29	-6.80511e-10	-1.27005	8.10193e-09	-6.80511e-10	-1.25461
247349416	chr1:247349416:T:C	3.10637e-30	-2.44768	-0.636785	1.55711e-09	-2.41762	-0.486266
247349747	chr1:247349747:A:G	2.37654e-30	-2.43027	-0.921999	2.48781e-09	-1.73811	-0.6972
247349836	chr1:247349836:A:T	1.54109e-30	-2.43156	-1.35387	8.03725e-10	-2.21228	-1.35293
247350515	chr1:247350515:C:G	2.2335e-30	-2.28334	-1.13101	8.54647e-10	-2.42467	-1.0791
247352151	chr1:247352151:G:C	2.2011e-30	-2.4481	-0.980864	2.13894e-09	-1.81526	-0.771144
247352541	chr1:247352541:C:T	2.18687e-29	-6.80511e-10	-1.13286	8.85763e-09	-6.80511e-10	-1.16543
247352583	chr1:247352583:A:C	2.3223e-30	-2.43371	-0.941649	2.61309e-09	-1.64632	-0.739862
247352833	chr1:247352833:G:A	5.85835e-30	-2.45005	-3.54985e-10	2.87664e-09	-2.29009	-3.54985e-10
247352910	chr1:247352910:T:A	2.1879e-29	-6.80511e-10	-1.13239	8.87859e-09	-6.80511e-10	-1.16307
247353196	chr1:247353196:C:T	3.80536e-29	-6.80511e-10	-0.578923	1.46153e-08	-6.80511e-10	-0.664641
247353205	chr1:247353205:A:G	3.91032e-29	-6.80511e-10	-0.551714	2.31191e-08	-6.80511e-10	-0.206055
247353325	chr1:247353325:G:A	2.20564e-30	-2.45011	-0.976787	2.09661e-09	-1.84035	-0.766043
247353328	chr1:247353328:C:T	2.59744e-29	-6.80511e-10	-0.960808	1.07459e-08	-6.80511e-10	-0.972188
247353329	chr1:247353329:G:A	2.29997e-29	-6.80511e-10	-1.08244	9.33402e-09	-6.80511e-10	-1.11305
247353473	chr1:247353473:G:A	6.46754e-29	-6.80511e-10	-0.0485373	2.72005e-08	-6.80511e-10	-0.0434756
247353662	chr1:247353662:A:G	1.69213e-30	-2.40645	-1.28548	1.49349e-09	-1.58909	-1.35651
247353717	chr1:247353717:C:T	1.51456e-30	-2.44535	-1.35745	7.60359e-10	-2.26264	-1.35804
247353966	chr1:247353966:G:A	2.71737e-30	-2.19195	-1.02631	1.0975e-09	-2.29585	-0.957833
247353968	chr1:247353968:G:C	5.83788e-30	-2.45355	-3.54985e-10	2.67456e-09	-2.36293	-3.54985e-10
247353999	chr1:247353999:A:G	6.44071e-29	-6.80511e-10	-0.0526952	3.41138e-08	-6.80511e-10	0.18299
247354145	chr1:247354145:C:A	3.80428e-29	-6.80511e-10	-0.579206	1.46114e-08	-6.80511e-10	-0.664907
247354364	chr1:247354364:G:A	3.59319e-29	-6.80511e-10	-0.636292	1.76321e-08	-6.80511e-10	-0.476994
247354387	chr1:247354387:A:G	1.24567e-29	-1.69566	-3.54985e-10	4.64567e-09	-1.81078	-3.54985e-10
247354473	chr1:247354473:A:G	2.11363e-29	-6.80511e-10	-1.16693	8.75732e-09	-6.80511e-10	-1.17682
247354818	chr1:247354818:T:C	1.92864e-30	-2.44136	-1.11974	9.01312e-10	-2.45427	-0.996344
247355357	chr1:247355357:G:T	2.34742e-30	-2.31142	-1.05318	9.74187e-10	-2.38494	-0.987929
247355944	chr1:247355944:G:A	1.77571e-29	-6.80511e-10	-1.34113	7.47735e-09	-6.80511e-10	-1.33483
247355968	chr1:247355968:G:T	2.08678e-29	-6.80511e-10	-1.17971	8.40484e-09	-6.80511e-10	-1.2179
247356120	chr1:247356120:C:T	8.51526e-30	-2.07606	-3.54985e-10	7.37662e-09	-1.3484	-3.54985e-10
247356312	chr1:247356312:T:C	1.55287e-30	-2.44134	-1.33648	7.72396e-10	-2.26332	-1.34165
247356463	chr1:247356463:T:G	2.63674e-29	-6.80511e-10	-0.945789	1.0851e-08	-6.80511e-10	-0.962455
247356464	chr1:247356464:C:G	2.63027e-29	-6.80511e-10	-0.948248	1.08249e-08	-6.80511e-10	-0.964862
247356473	chr1:247356473:A:G	9.17028e-30	-2.00195	-3.54985e-10	8.36687e-09	-1.22243	-3.54985e-10
247356482	chr1:247356482:A:G	2.10916e-30	-2.1924	-1.27923	1.66064e-09	-1.63168	-1.20783
247356560	chr1:247356560:G:A	1.8824e-29	-6.80511e-10	-1.28279	7.80742e-09	-6.80511e-10	-1.29164
247356573	chr1:247356573:G:A	1.89903e-29	-6.80511e-10	-1.27399	7.87163e-09	-6.80511e-10	-1.28345
247356647	chr1:247356647:A:G	5.77271e-30	-1.66368	-0.801098	1.8305e-08	0.106032	-0.545571
247356658	chr1:247356658:C:G	5.24145e-30	-2.23807	-0.323247	4.01699e-09	-1.82293	-0.133249
247356734	chr1:247356734:T:C	4.53795e-30	-1.92159	-0.783852	7.83496e-09	-0.405922	-0.882195
247356744	chr1:247356744:G:C	3.05987e-30	-1.94287	-1.15668	4.8801e-09	-0.75332	-1.00823
247357001	chr1:247357001:A:G	2.59662e-29	-6.80511e-10	-0.961124	1.07445e-08	-6.80511e-10	-0.972323
247357416	chr1:247357416:G:A	2.17816e-29	-6.80511e-10	-1.13685	9.04817e-09	-6.80511e-10	-1.14415
247357508	chr1:247357508:G:T	1.51718e-30	-2.44135	-1.35971	6.58934e-10	-2.40435	-1.35949
247357720	chr1:247357720:C:T	3.71466e-29	-6.80511e-10	-0.603047	1.89834e-08	-6.80511e-10	-0.403147
247357771	chr1:247357771:CAGGTTAAA:C	4.95497e-30	-1.61199	-1.00554	1.37013e-08	-0.0558157	-0.673403
247358080	chr1:247358080:G:A	1.79986e-29	-6.80511e-10	-1.32763	7.50135e-09	-6.80511e-10	-1.33163
247358169	chr1:247358169:TC:T	1.83225e-30	-2.44957	-1.1628	8.33646e-10	-2.36078	-1.16788
247358210	chr1:247358210:C:T	2.44347e-29	-6.80511e-10	-1.02191	1.01232e-08	-6.80511e-10	-1.03188
247358308	chr1:247358308:T:G	2.09011e-29	-6.80511e-10	-1.17812	8.78305e-09	-6.80511e-10	-1.17389
247359048	chr1:247359048:C:T	4.0863e-30	-1.76287	-1.04741	2.59397e-09	-1.47436	-0.91916
247359146	chr1:247359146:AG:A	4.47501e-30	-1.63604	-1.08337	1.20233e-08	0.00319616	-0.863062
247359380	chr1:247359380:C:T	6.20428e-30	-2.39268	-3.54985e-10	2.68697e-09	-2.3583	-3.54985e-10
247359754	chr1:247359754:C:T	1.73714e-29	-1.36309	-3.54985e-10	9.86166e-09	-1.05806	-3.54985e-10
247359811	chr1:247359811:G:A	1.85626e-29	-6.80511e-10	-1.29677	7.78202e-09	-6.80511e-10	-1.2949
247360028	chr1:247360028:G:A	4.02948e-30	-1.67831	-1.14597	8.4335e-09	-0.259841	-0.954659
247360066	chr1:247360066:T:G	2.56658e-29	-6.80511e-10	-0.97276	1.01793e-08	-6.80511e-10	-1.02635
247360185	chr1:247360185:A:G	1.84924e-30	-2.37532	-1.22782	7.61117e-10	-2.42728	-1.1924
247360379	chr1:247360379:C:T	1.82981e-29	-6.80511e-10	-1.31112	7.63562e-09	-6.80511e-10	-1.31389
247360449	chr1:247360449:C:G	1.77101e-29	-6.80511e-10	-1.34379	7.39845e-09	-6.80511e-10	-1.34544
247360476	chr1:247360476:C:T	6.36602e-30	-2.36694	-3.54985e-10	2.4555e-09	-2.44838	-3.54985e-10
247360665	chr1:247360665:G:A	1.74295e-29	-6.80511e-10	-1.35975	7.30347e-09	-6.80511e-10	-1.35836
247360798	chr1:247360798:T:C	1.7633e-29	-6.80511e-10	-1.34814	7.34631e-09	-6.80511e-10	-1.35251
247360917	chr1:247360917:T:A	3.7565e-30	-2.44951	-0.44492	1.76568e-09	-2.45249	-0.32569
247360998	chr1:247360998:C:T	3.32132e-30	-2.4348	-0.582754	1.49882e-09	-2.45381	-0.488226
247361137	chr1:247361137:G:T	2.50065e-30	-2.42185	-0.879522	1.36357e-09	-2.36014	-0.67647
247361222	chr1:247361222:TC:T	4.67257e-29	-6.80511e-10	-0.373625	1.86881e-08	-6.80511e-10	-0.418824
247361481	chr1:247361481:T:A	2.21062e-29	-6.80511e-10	-1.12206	1.04278e-08	-6.80511e-10	-1.00224
247361485	chr1:247361485:A:C	1.75296e-29	-6.80511e-10	-1.35403	7.30952e-09	-6.80511e-10	-1.35754
247361493	chr1:247361493:T:C	1.74943e-29	-6.80511e-10	-1.35604	7.30348e-09	-6.80511e-10	-1.35836
247361640	chr1:247361640:C:T	3.40672e-30	-2.43809	-0.554082	1.53559e-09	-2.45439	-0.463407
247361661	chr1:247361661:G:A	6.52382e-30	-1.1382	-1.20426	1.93561e-08	0.647988	-1.03169
247361854	chr1:247361854:G:C	7.19151e-30	-2.24502	-3.54985e-10	2.46557e-09	-2.44429	-3.54985e-10
247361873	chr1:247361873:G:A	1.82959e-29	-6.80511e-10	-1.31124	7.58227e-09	-6.80511e-10	-1.3209
247362155	chr1:247362155:C:G	8.79736e-30	-0.775905	-1.26756	5.27452e-09	-0.403607	-1.28022
247362228	chr1:247362228:A:G	8.47721e-30	-0.79149	-1.28905	5.07264e-09	-0.422627	-1.30022
247362236	chr1:247362236:C:T	2.56076e-30	-2.4027	-0.874919	1.045e-09	-2.4448	-0.857892
247362366	chr1:247362366:G:A	2.38641e-29	-6.80511e-10	-1.04554	1.14376e-08	-6.80511e-10	-0.909808
247362504	chr1:247362504:T:C	8.89378e-30	-0.805014	-1.22755	5.29772e-09	-0.436548	-1.24289
247362634	chr1:247362634:A:G	9.00068e-30	-0.735095	-1.28552	5.44896e-09	-0.350023	-1.30126
247362831	chr1:247362831:G:A	1.27035e-29	-0.471642	-1.2044	8.20033e-09	-0.0626798	-1.17986
247363034	chr1:247363034:G:A	4.81639e-29	-0.34331	-3.54985e-10	1.40271e-08	-0.705725	-3.54985e-10
247363416	chr1:247363416:T:G	1.77861e-29	-6.80511e-10	-1.3395	7.58574e-09	-6.80511e-10	-1.32044
247363524	chr1:247363524:C:T	2.73689e-30	-2.01746	-1.19363	2.07877e-09	-1.45846	-1.15648
247363580	chr1:247363580:C:T	6.30542e-30	-1.04646	-1.33005	1.32219e-08	0.558114	-1.32295
247363841	chr1:247363841:G:A	5.12473e-29	-0.281255	-3.54985e-10	7.357e-08	0.951525	-3.54985e-10
247363849	chr1:247363849:G:A	1.74973e-29	-6.80511e-10	-1.35587	7.29315e-09	-6.80511e-10	-1.35978
247363866	chr1:247363866:C:T	1.55929e-29	-0.202521	-1.26858	1.10001e-08	0.243361	-1.19217
247364020	chr1:247364020:G:A	2.31038e-30	-2.08835	-1.29216	7.99291e-10	-2.26608	-1.30466
247364056	chr1:247364056:G:A	1.83632e-29	-6.80511e-10	-1.30757	7.64935e-09	-6.80511e-10	-1.31209
247364093	chr1:247364093:G:A	1.75164e-29	-6.80511e-10	-1.35478	7.32061e-09	-6.80511e-10	-1.35602
247364181	chr1:247364181:G:A	2.70711e-30	-1.89038	-1.33165	9.97368e-10	-2.03685	-1.3125
247364186	chr1:247364186:A:G	2.5249e-29	-0.989133	-3.54985e-10	1.53414e-08	-0.616158	-3.54985e-10
247364265	chr1:247364265:C:T	4.54767e-30	-1.76912	-0.934179	3.81798e-09	-1.13094	-0.876057
247364407	chr1:247364407:G:A	1.79954e-29	-6.80511e-10	-1.3278	7.52007e-09	-6.80511e-10	-1.32914
247365023	chr1:247365023:C:T	3.33536e-29	-6.80511e-10	-0.710752	1.72252e-08	-6.80511e-10	-0.50034
247365126	chr1:247365126:A:G	1.93069e-29	-0.943388	-0.314069	6.01663e-09	-1.26214	-0.290049
247365145	chr1:247365145:G:A	1.44739e-29	-0.191113	-1.35446	2.32668e-08	1.14555	-1.34523
247365191	chr1:247365191:C:T	5.1111e-29	0.447843	-0.731762	5.45887e-08	1.33527	-0.68216
247365194	chr1:247365194:T:C	9.91369e-29	0.378583	-3.54985e-10	9.81646e-08	1.23993	-3.54985e-10
247365228	chr1:247365228:AG:A	2.47563e-28	2.44863	-1.15489	4.02378e-07	3.86213	-1.21146
247365252	chr1:247365252:T:G	3.17841e-29	-6.80511e-10	-0.758953	1.29839e-08	-6.80511e-10	-0.783005
247365272	chr1:247365272:C:G	2.55884e-29	-6.80511e-10	-0.975778	1.06711e-08	-6.80511e-10	-0.97917
247365432	chr1:247365432:G:A	6.57726e-30	-2.3343	-3.54985e-10	2.61453e-09	-2.38563	-3.54985e-10
247365469	chr1:247365469:A:G	2.50615e-30	-2.03095	-1.26822	1.83236e-09	-1.49664	-1.24447
247365715	chr1:247365715:C:T	6.96559e-30	-1.55797	-0.718963	5.17537e-09	-1.19947	-0.503328
247365777	chr1:247365777:G:A	7.35961e-29	-0.642595	0.723268	4.5965e-08	-0.23688	0.718047
247366133	chr1:247366133:A:G	1.88638e-29	-1.29	0.00932186	1.7151e-08	-0.614093	0.109438
247366323	chr1:247366323:C:T	1.81338e-29	-1.31188	-0.00825807	1.63798e-08	-0.640375	0.0897104
247366462	chr1:247366462:A:G	1.83362e-29	-6.80511e-10	-1.30904	8.03277e-09	-6.80511e-10	-1.26318
247366717	chr1:247366717:C:G	1.99606e-29	-6.80511e-10	-1.22416	8.94377e-09	-6.80511e-10	-1.15576
247366936	chr1:247366936:T:A	1.89474e-28	1.90623	-0.879901	1.11521e-06	4.16711	-0.497017
247366949	chr1:247366949:G:A	1.66079e-29	-1.21276	-0.19528	1.47274e-08	-0.528662	-0.128341
247366953	chr1:247366953:G:A	2.17114e-29	-6.80511e-10	-1.14008	9.40562e-09	-6.80511e-10	-1.10541
247367099	chr1:247367099:G:A	1.94858e-29	-1.28392	0.0356904	1.7755e-08	-0.605248	0.135204
247367301	chr1:247367301:A:G	1.8282e-29	-0.576255	-0.735748	1.77699e-08	0.196253	-0.665457
247367735	chr1:247367735:G:A	2.04484e-29	-0.602419	-0.597595	1.99018e-08	0.166158	-0.522058
247367837	chr1:247367837:G:A	2.15767e-29	-0.56772	-0.578582	2.11597e-08	0.207645	-0.502257
247367906	chr1:247367906:AT:A	2.13634e-29	-0.565397	-0.590843	2.09442e-08	0.210124	-0.514977
247368020	chr1:247368020:A:G	2.00819e-29	-1.306	0.0878993	1.81514e-08	-0.637092	0.189126
247368068	chr1:247368068:G:A	2.17848e-29	-6.80511e-10	-1.13671	9.1476e-09	-6.80511e-10	-1.13322
247368106	chr1:247368106:A:G	1.7868e-29	-6.80511e-10	-1.33491	7.52187e-09	-6.80511e-10	-1.3289
247368206	chr1:247368206:C:G	4.44556e-29	0.0749975	-0.498424	6.17422e-08	1.06437	-0.288111
247368540	chr1:247368540:C:T	4.02107e-29	-6.80511e-10	-0.523785	1.68058e-08	-6.80511e-10	-0.524987
247368564	chr1:247368564:A:G	1.11599e-27	2.79958	-3.54985e-10	6.87261e-07	3.186	-3.54985e-10
247368627	chr1:247368627:A:G	1.80732e-29	-1.17378	-0.149714	1.67098e-08	-0.465371	-0.0653439
247368666	chr1:247368666:C:T	1.15472e-27	2.83369	-3.54985e-10	7.13411e-07	3.22335	-3.54985e-10
247369010	chr1:247369010:C:T	1.97337e-29	-6.80511e-10	-1.23559	8.82469e-09	-6.80511e-10	-1.16916
247369082	chr1:247369082:G:A	4.39482e-30	-1.45803	-1.27946	2.13013e-09	-1.35523	-1.2353
247369216	chr1:247369216:A:G	3.78081e-29	-0.149497	-0.435899	4.47578e-08	0.72313	-0.268576
247369469	chr1:247369469:T:A	1.79483e-29	-6.80511e-10	-1.33042	7.39378e-09	-6.80511e-10	-1.34607
247369625	chr1:247369625:A:C	1.80618e-29	-6.80511e-10	-1.32412	7.42437e-09	-6.80511e-10	-1.34194
247369703	chr1:247369703:G:A	1.81956e-29	-6.80511e-10	-1.31674	7.65541e-09	-6.80511e-10	-1.3113
247370139	chr1:247370139:T:C	1.92697e-29	-6.80511e-10	-1.25938	8.63936e-09	-6.80511e-10	-1.19038
247370216	chr1:247370216:C:G	1.06577e-29	-1.85163	-3.54985e-10	4.33279e-09	-1.8805	-3.54985e-10
247370234	chr1:247370234:C:T	2.0542e-29	-1.19545	-3.54985e-10	1.27174e-08	-0.803741	-3.54985e-10
247370275	chr1:247370275:C:T	2.31676e-29	-1.06914	-0.00602279	2.19858e-08	-0.336824	0.0805105
247370850	chr1:247370850:A:G	1.86939e-29	-6.80511e-10	-1.28972	8.09143e-09	-6.80511e-10	-1.25591
247370998	chr1:247370998:C:T	3.65931e-30	-1.64056	-1.28008	9.50605e-09	0.23063	-1.32541
247371124	chr1:247371124:C:T	1.94345e-29	-6.80511e-10	-1.25087	8.09922e-09	-6.80511e-10	-1.25495
247371126	chr1:247371126:T:A	1.07644e-28	0.460915	-3.54985e-10	4.12791e-09	-1.92894	-3.54985e-10
247371285	chr1:247371285:G:A	1.75511e-29	-6.80511e-10	-1.3528	7.3576e-09	-6.80511e-10	-1.35098
247371290	chr1:247371290:G:A	3.36394e-30	-1.9961	-1.00871	1.01511e-09	-2.30768	-1.02403
247372233	chr1:247372233:A:G	1.58779e-30	-2.45124	-1.30434	6.83888e-10	-2.45149	-1.27518
247372624	chr1:247372624:C:T	1.60536e-28	1.15487	-0.294268	5.50184e-08	1.03911	-0.378154
247372710	chr1:247372710:C:T	2.04639e-29	-6.80511e-10	-1.19926	8.63354e-09	-6.80511e-10	-1.19106
247372728	chr1:247372728:A:G	2.02194e-30	-2.19714	-1.31672	8.73817e-10	-2.13661	-1.34499
247372781	chr1:247372781:C:T	3.01289e-30	-2.07717	-1.03785	1.27962e-09	-2.05268	-1.04747
247372833	chr1:247372833:C:G	4.53385e-30	-1.44544	-1.2609	2.5426e-09	-1.14368	-1.26984
247373071	chr1:247373071:G:A	2.53181e-29	-6.80511e-10	-0.986399	1.08761e-08	-6.80511e-10	-0.960145
247373082	chr1:247373082:A:T	1.89614e-29	-1.27551	-3.54985e-10	5.06981e-09	-1.72341	-3.54985e-10
247373100	chr1:247373100:C:A	2.65356e-29	-6.80511e-10	-0.939431	1.13913e-08	-6.80511e-10	-0.913859
247373337	chr1:247373337:T:A	1.79213e-30	-2.39606	-1.23845	7.79114e-10	-2.37078	-1.22553
247373379	chr1:247373379:C:T	1.901e-29	-6.80511e-10	-1.27295	7.95097e-09	-6.80511e-10	-1.27342
247373383	chr1:247373383:T:C	1.89962e-29	-6.80511e-10	-1.27368	7.94159e-09	-6.80511e-10	-1.2746
247373824	chr1:247373824:G:A	3.69279e-30	-2.42316	-0.488375	2.15662e-09	-2.30296	-0.275216
247373844	chr1:247373844:G:T	2.24011e-30	-2.08352	-1.32788	9.65379e-10	-2.11757	-1.26438
247374204	chr1:247374204:C:T	2.19348e-29	-6.80511e-10	-1.12984	9.153e-09	-6.80511e-10	-1.13263
247374386	chr1:247374386:T:G	3.86217e-30	-1.71462	-1.15207	9.65314e-10	-2.32736	-1.05465
247374534	chr1:247374534:G:A	1.77575e-29	-6.80511e-10	-1.34111	7.45814e-09	-6.80511e-10	-1.33741
247374638	chr1:247374638:A:G	7.44568e-30	-2.21028	-3.54985e-10	2.71467e-09	-2.34804	-3.54985e-10
247374724	chr1:247374724:A:T	1.94324e-29	-6.80511e-10	-1.25098	7.9972e-09	-6.80511e-10	-1.26762
247374730	chr1:247374730:G:A	1.56208e-30	-2.41216	-1.35975	7.21021e-10	-2.33912	-1.33468
247375322	chr1:247375322:A:C	2.13095e-28	-6.80511e-10	1.14382	1.03684e-07	-6.80511e-10	1.29463
247375384	chr1:247375384:C:T	2.01934e-30	-2.1707	-1.34445	9.34998e-10	-2.05691	-1.35701
247375449	chr1:247375449:C:T	1.0272e-29	-0.557667	-1.33083	3.7028e-09	-0.690124	-1.3475
247375915	chr1:247375915:G:A	5.65719e-28	-6.80511e-10	2.12018	2.8215e-07	-6.80511e-10	2.29572
247376203	chr1:247376203:C:T	2.81843e-28	1.75254	-0.329108	9.68782e-08	1.49616	-0.269416
247376916	chr1:247376916:T:C	2.06996e-30	-2.13068	-1.35971	1.01831e-09	-1.99736	-1.33121
247377011	chr1:247377011:G:A	1.6209e-29	-0.281219	-1.15114	2.07744e-09	-1.55924	-1.05634
247377304	chr1:247377304:C:T	1.93845e-29	-6.80511e-10	-1.25345	8.12498e-09	-6.80511e-10	-1.25177
247377377	chr1:247377377:G:T	1.90863e-30	-2.25487	-1.31667	8.49532e-10	-2.15826	-1.35152
247377466	chr1:247377466:C:T	5.93756e-30	-2.43662	-3.54985e-10	2.66487e-09	-2.36656	-3.54985e-10
247378024	chr1:247378024:T:C	1.36277e-28	-6.80511e-10	0.696768	5.76562e-08	-6.80511e-10	0.707784
247378129	chr1:247378129:T:C	4.3344e-29	-6.80511e-10	-0.44875	1.79874e-08	-6.80511e-10	-0.457042
247378494	chr1:247378494:A:AT	3.34538e-30	-1.7939	-1.21644	3.07766e-09	-1.20153	-1.02101
247378554	chr1:247378554:C:G	1.09024e-28	-6.80511e-10	0.473653	6.53987e-08	-6.80511e-10	0.83379
247378816	chr1:247378816:C:T	5.47953e-29	-6.80511e-10	-0.214314	2.55663e-08	-6.80511e-10	-0.105437
247378904	chr1:247378904:C:T	2.27697e-29	-6.80511e-10	-1.09249	9.40689e-09	-6.80511e-10	-1.10527
247379012	chr1:247379012:A:G	2.56273e-29	-6.80511e-10	-0.974261	1.08108e-08	-6.80511e-10	-0.966165
247379097	chr1:247379097:C:T	1.5724e-30	-2.44039	-1.32493	6.99222e-10	-2.36505	-1.33945
247379166	chr1:247379166:TC:T	1.82447e-29	-6.80511e-10	-1.31404	7.68594e-09	-6.80511e-10	-1.30732
247379248	chr1:247379248:C:T	7.64097e-29	-6.80511e-10	0.118191	3.01671e-08	-6.80511e-10	0.0600379
247379298	chr1:247379298:G:GC	8.22231e-30	-1.69216	-0.41891	5.78482e-09	-1.07776	-0.513714
247379415	chr1:247379415:G:A	3.73199e-29	-6.80511e-10	-0.598392	1.68543e-08	-6.80511e-10	-0.522104
247379424	chr1:247379424:C:T	3.93465e-30	-1.76292	-1.08518	2.66617e-09	-1.15642	-1.20965
247379475	chr1:247379475:G:A	3.94442e-30	-1.75505	-1.09057	2.60782e-09	-1.17567	-1.21253
247379478	chr1:247379478:G:A	4.45979e-30	-1.69655	-1.02627	3.07318e-09	-1.20422	-1.01977
247379521	chr1:247379521:C:A	4.4587e-30	-1.69179	-1.03127	3.16105e-09	-1.16955	-1.02626
247379536	chr1:247379536:A:G	3.79637e-30	-1.54802	-1.33585	2.86238e-09	-0.948165	-1.34689
247379619	chr1:247379619:G:A	3.7524e-30	-1.76045	-1.13507	2.58029e-09	-1.15292	-1.24588
247379655	chr1:247379655:G:A	1.76378e-29	-6.80511e-10	-1.34787	7.3924e-09	-6.80511e-10	-1.34626
247379723	chr1:247379723:G:A	1.63437e-30	-2.45423	-1.27243	7.54585e-10	-2.44316	-1.18514
247379744	chr1:247379744:T:C	1.6495e-30	-2.44588	-1.27157	7.47811e-10	-2.4536	-1.18372
247379766	chr1:247379766:T:C	8.78571e-29	-6.80511e-10	0.257793	4.117e-08	-6.80511e-10	0.370998
247379780	chr1:247379780:A:G	1.62341e-30	-2.4453	-1.28809	7.30162e-10	-2.45381	-1.20739
247379792	chr1:247379792:C:T	7.25606e-27	4.67167	-3.54985e-10	3.16887e-07	2.41183	-3.54985e-10
247379925	chr1:247379925:T:C	3.36673e-30	-1.78527	-1.2187	3.17359e-09	-1.17093	-1.02092
247380224	chr1:247380224:T:A	1.61501e-30	-2.45415	-1.28443	7.78937e-10	-2.2719	-1.32464
247380255	chr1:247380255:C:T	1.61134e-30	-2.45449	-1.28636	7.86707e-10	-2.2608	-1.32581
247380508	chr1:247380508:G:A	1.78108e-29	-6.80511e-10	-1.33811	7.40983e-09	-6.80511e-10	-1.34391
247380767	chr1:247380767:ATTTATTTT:A	3.49513e-30	-1.74231	-1.22424	3.35232e-09	-1.10824	-1.02882
247381058	chr1:247381058:T:C	3.85435e-30	-1.58278	-1.28593	1.51418e-09	-1.6263	-1.30554
247381292	chr1:247381292:A:G	3.09437e-30	-1.79616	-1.29217	2.78773e-09	-1.1801	-1.14138
247381302	chr1:247381302:A:G	1.23888e-29	-0.360115	-1.34101	1.1752e-09	-1.82577	-1.3595
247381437	chr1:247381437:C:T	1.74382e-29	-6.80511e-10	-1.35926	7.3308e-09	-6.80511e-10	-1.35463
247381571	chr1:247381571:C:T	2.21046e-27	3.97997	-0.496935	1.29297e-07	1.82373	-0.30833
247381880	chr1:247381880:A:G	5.82134e-27	4.45137	-3.54985e-10	2.71854e-07	2.25855	-3.54985e-10
247381992	chr1:247381992:C:T	1.89993e-30	-2.41142	-1.16469	7.31272e-10	-2.43629	-1.22339
247382453	chr1:247382453:T:C	7.28489e-30	-1.50606	-0.726058	1.41144e-09	-2.3739	-0.628203
247382637	chr1:247382637:G:A	4.34695e-30	-2.38142	-0.367028	1.89925e-09	-2.32711	-0.37814
247382642	chr1:247382642:G:A	1.33485e-29	-1.62652	-3.54985e-10	6.47516e-09	-1.47874	-3.54985e-10
247382777	chr1:247382777:G:A	2.60264e-30	-1.96151	-1.29989	7.98917e-10	-2.24433	-1.32688
247382784	chr1:247382784:C:T	1.60444e-30	-2.43986	-1.30528	7.05339e-10	-2.37212	-1.32367
247382848	chr1:247382848:G:A	7.38765e-30	-0.868333	-1.34978	8.53165e-10	-2.14608	-1.35943
247383059	chr1:247383059:G:A	7.85322e-27	4.75076	-3.54985e-10	3.52186e-07	2.51745	-3.54985e-10
247383310	chr1:247383310:A:G	7.06023e-29	-6.80511e-10	0.0391435	3.03081e-08	-6.80511e-10	0.0647027
247383393	chr1:247383393:A:G	1.75164e-30	-2.45371	-1.20366	8.64199e-10	-2.23455	-1.25812
247383769	chr1:247383769:C:T	2.78778e-29	0.423962	-1.31405	4.32282e-08	1.73385	-1.31407
247383771	chr1:247383771:C:T	9.0509e-30	-0.670238	-1.34482	9.33787e-10	-2.0554	-1.35982
247383808	chr1:247383808:G:A	6.01298e-30	-2.424	-3.54985e-10	2.51038e-09	-2.42628	-3.54985e-10
247383979	chr1:247383979:A:T	2.1976e-30	-2.45357	-0.976981	1.10368e-09	-2.31299	-0.935078
247384000	chr1:247384000:T:C	1.675e-30	-2.45434	-1.24777	8.22955e-10	-2.24819	-1.29337
247384002	chr1:247384002:G:C	1.66987e-30	-2.45427	-1.25091	8.23087e-10	-2.24562	-1.29579
247384010	chr1:247384010:T:C	1.6584e-30	-2.45305	-1.25902	8.34727e-10	-2.22539	-1.30197
247384156	chr1:247384156:T:C	1.6871e-30	-2.45282	-1.24208	8.47458e-10	-2.22324	-1.28898
247384308	chr1:247384308:C:T	1.56127e-30	-2.4386	-1.33382	6.85308e-10	-2.37535	-1.34925
247384432	chr1:247384432:C:A	2.90111e-30	-1.87569	-1.27714	2.50949e-09	-1.3102	-1.11643
247384562	chr1:247384562:ATCAGGG:A	4.36569e-30	-2.39476	-0.349381	1.89888e-09	-2.34264	-0.362805
247384645	chr1:247384645:C:T	9.16824e-29	-6.80511e-10	0.300412	4.95486e-08	-6.80511e-10	0.556241
247384681	chr1:247384681:G:T	3.67871e-29	-6.80511e-10	-0.612771	1.57852e-08	-6.80511e-10	-0.587641
247384826	chr1:247384826:G:A	2.09754e-29	-0.812885	-0.361685	2.15385e-09	-2.11131	-0.46814
247385117	chr1:247385117:A:T	2.28366e-28	-6.80511e-10	1.21303	1.59012e-07	-6.80511e-10	1.72227
247385202	chr1:247385202:A:C	2.29162e-29	-6.80511e-10	-1.08608	9.44571e-09	-6.80511e-10	-1.10115
247385413	chr1:247385413:T:C	1.75968e-29	-6.80511e-10	-1.3502	7.36728e-09	-6.80511e-10	-1.34966
247385813	chr1:247385813:C:A	4.76939e-30	-1.40839	-1.24731	1.06582e-08	0.191296	-1.17168
247385918	chr1:247385918:T:C	7.72772e-30	-0.889601	-1.2835	8.64104e-10	-2.15639	-1.33639
247386346	chr1:247386346:T:C	1.93598e-30	-2.44803	-1.10927	1.3765e-09	-1.75882	-1.26834
247386373	chr1:247386373:C:T	3.72322e-29	-6.80511e-10	-0.600744	1.60289e-08	-6.80511e-10	-0.572322
247386976	chr1:247386976:A:C	1.15363e-27	-6.80511e-10	2.83275	5.39989e-07	-6.80511e-10	2.94484
247386989	chr1:247386989:T:C	9.25512e-29	1.60057	-1.29073	2.58836e-07	3.50134	-1.29186
247387029	chr1:247387029:G:A	3.9557e-30	-1.48608	-1.35668	7.98044e-10	-2.21338	-1.35893
247387550	chr1:247387550:C:G	1.77863e-29	-6.80511e-10	-1.33949	8.06177e-09	-6.80511e-10	-1.25958
247387821	chr1:247387821:G:C	6.4879e-30	-2.34798	-3.54985e-10	2.63547e-09	-2.37765	-3.54985e-10
247388148	chr1:247388148:T:C	1.91366e-29	-6.80511e-10	-1.26632	7.98907e-09	-6.80511e-10	-1.26864
247388412	chr1:247388412:A:G	1.64159e-30	-2.43167	-1.29058	1.7826e-09	-1.62636	-1.14228
247388417	chr1:247388417:A:C	1.78043e-30	-2.42881	-1.21226	2.05289e-09	-1.6059	-1.02157
247388782	chr1:247388782:C:T	1.51536e-30	-2.44749	-1.35478	8.3253e-10	-2.17038	-1.35961
247389242	chr1:247389242:C:T	2.27924e-29	-6.80511e-10	-1.09149	9.67289e-09	-6.80511e-10	-1.07739
247389247	chr1:247389247:C:T	1.5699e-30	-2.41147	-1.35544	6.34922e-10	-2.44114	-1.35983
247389449	chr1:247389449:C:G	1.23615e-28	-6.80511e-10	0.599257	5.17661e-08	-6.80511e-10	0.600024
247389520	chr1:247389520:G:C	1.70616e-30	-2.32747	-1.3562	6.2677e-10	-2.45408	-1.35981
247389536	chr1:247389536:C:T	1.88626e-27	3.56805	-0.243622	1.23723e-07	1.47897	-0.00763309
247390209	chr1:247390209:C:T	1.52843e-27	-6.80511e-10	3.11408	1.10837e-06	-6.80511e-10	3.66393
247390245	chr1:247390245:C:T	9.69565e-29	1.60215	-1.2458	7.90654e-08	2.23614	-1.21257
247390677	chr1:247390677:A:G	1.72356e-30	-2.34693	-1.3266	1.03183e-09	-2.00272	-1.31267
247390891	chr1:247390891:C:T	2.70009e-29	0.204428	-1.12648	5.62976e-08	1.81997	-1.13603
247390952	chr1:247390952:C:A	4.97903e-30	-2.06145	-0.551237	5.8337e-09	-1.43799	-0.14507
247391101	chr1:247391101:C:T	7.29058e-27	4.67642	-3.54985e-10	3.23949e-07	2.43387	-3.54985e-10
247391156	chr1:247391156:C:T	2.84248e-29	-6.80511e-10	-0.870656	1.16757e-08	-6.80511e-10	-0.8892
247391186	chr1:247391186:G:T	1.72468e-30	-2.31859	-1.35429	9.43346e-10	-2.05756	-1.34747
247391353	chr1:247391353:C:A	6.14431e-30	-2.40239	-3.54985e-10	2.5822e-09	-2.39807	-3.54985e-10
247391549	chr1:247391549:C:G	1.9035e-30	-2.43874	-1.13549	8.07591e-10	-2.43134	-1.12907
247391647	chr1:247391647:T:G	1.91137e-30	-2.43977	-1.13033	8.1074e-10	-2.43268	-1.12384
247391893	chr1:247391893:C:T	2.20258e-29	-6.80511e-10	-1.1257	1.01684e-08	-6.80511e-10	-1.02743
247391953	chr1:247391953:A:G	1.83316e-29	-6.80511e-10	-1.30929	8.55502e-09	-6.80511e-10	-1.20019
247392603	chr1:247392603:G:A	2.9707e-29	-6.80511e-10	-0.826535	1.23732e-08	-6.80511e-10	-0.831182
247392691	chr1:247392691:T:C	1.84421e-29	-6.80511e-10	-1.30328	7.73415e-09	-6.80511e-10	-1.30107
247393259	chr1:247393259:A:G	1.86383e-29	-6.80511e-10	-1.2927	7.95149e-09	-6.80511e-10	-1.27335
247393438	chr1:247393438:C:T	1.60503e-30	-2.38718	-1.3576	1.57138e-09	-1.57707	-1.31769
247393569	chr1:247393569:T:G	2.9707e-29	-6.80511e-10	-0.826535	1.23732e-08	-6.80511e-10	-0.831182
247394140	chr1:247394140:C:T	1.4083e-29	-1.57295	-3.54985e-10	6.79808e-09	-1.43007	-3.54985e-10
247394177	chr1:247394177:C:G	8.72971e-28	-6.80511e-10	2.55398	6.30435e-07	-6.80511e-10	3.0997
247394634	chr1:247394634:T:C	1.79675e-30	-2.31318	-1.31876	9.25732e-10	-2.09052	-1.33337
247394800	chr1:247394800:C:T	2.16895e-29	-6.80511e-10	-1.14109	8.98718e-09	-6.80511e-10	-1.15091
247395333	chr1:247395333:A:T	2.87471e-30	-2.36416	-0.797803	2.25796e-09	-2.11807	-0.414183
247395446	chr1:247395446:G:A	1.57998e-30	-2.43296	-1.32754	6.75339e-10	-2.39182	-1.34744
247395449	chr1:247395449:C:T	1.86453e-29	-6.80511e-10	-1.29232	7.76483e-09	-6.80511e-10	-1.29711
247395485	chr1:247395485:C:T	2.92817e-30	-2.34602	-0.797525	2.18859e-09	-2.14976	-0.413693
247395567	chr1:247395567:T:C	1.60838e-30	-2.4106	-1.33209	6.98011e-10	-2.35606	-1.35017
247395582	chr1:247395582:C:T	4.6289e-29	-6.80511e-10	-0.383014	1.9612e-08	-6.80511e-10	-0.370571
247396065	chr1:247396065:G:T	2.55302e-30	-2.35339	-0.927252	1.86043e-09	-2.14347	-0.582436
247396239	chr1:247396239:G:T	3.92859e-29	-0.547052	-3.54985e-10	5.78536e-09	-1.59138	-3.54985e-10
247396247	chr1:247396247:A:G	1.69883e-30	-2.32879	-1.35919	7.4871e-10	-2.2807	-1.35542
247396251	chr1:247396251:G:A	6.47576e-27	4.92357	-0.365665	3.39225e-07	2.54936	-0.0694109
247396556	chr1:247396556:G:A	1.89936e-30	-2.45451	-1.12189	7.89853e-10	-2.44775	-1.13487
247396847	chr1:247396847:C:G	2.08131e-29	-6.80511e-10	-1.18233	9.03145e-09	-6.80511e-10	-1.146
247396897	chr1:247396897:T:A	2.12487e-29	-6.80511e-10	-1.16162	8.69832e-09	-6.80511e-10	-1.18358
247397016	chr1:247397016:C:G	3.15669e-30	-2.10167	-0.966721	1.22344e-09	-2.18508	-0.959965
247397034	chr1:247397034:G:A	4.40648e-29	-6.80511e-10	-0.432257	1.90513e-08	-6.80511e-10	-0.399575
247397161	chr1:247397161:G:A	2.45884e-29	-6.80511e-10	-1.01565	1.07066e-08	-6.80511e-10	-0.975853
247397171	chr1:247397171:A:G	1.9162e-30	-2.22317	-1.3444	9.07864e-10	-2.10559	-1.33778
247397220	chr1:247397220:A:G	3.16413e-30	-2.41761	-0.648429	2.54863e-09	-2.02181	-0.389346
247397285	chr1:247397285:T:C	3.88869e-30	-2.1033	-0.756546	4.39652e-09	-1.37198	-0.49392
247397602	chr1:247397602:G:A	2.16819e-29	-6.80511e-10	-1.14144	8.90996e-09	-6.80511e-10	-1.15954
247397677	chr1:247397677:C:A	1.09202e-29	-2.15682	0.32952	1.26129e-08	-1.50311	0.691119
247397727	chr1:247397727:C:T	2.23009e-29	-6.80511e-10	-1.11329	9.3146e-09	-6.80511e-10	-1.11513
247397851	chr1:247397851:A:G	3.9711e-30	-2.0989	-0.739976	4.3834e-09	-1.47961	-0.389281
247397963	chr1:247397963:G:A	1.07712e-29	-1.52357	-0.317474	1.27272e-08	-0.703024	-0.0999489
247397974	chr1:247397974:A:T	3.07083e-29	-6.80511e-10	-0.793387	1.27046e-08	-6.80511e-10	-0.804751
247397975	chr1:247397975:C:A	1.81595e-29	-6.80511e-10	-1.31873	7.52957e-09	-6.80511e-10	-1.32787
247397977	chr1:247397977:C:A	1.81659e-29	-6.80511e-10	-1.31837	7.53191e-09	-6.80511e-10	-1.32756
247397996	chr1:247397996:C:T	1.79951e-29	-6.80511e-10	-1.32782	7.5601e-09	-6.80511e-10	-1.32383
247398166	chr1:247398166:T:G	2.11426e-29	-6.80511e-10	-1.16663	8.73759e-09	-6.80511e-10	-1.17908
247398213	chr1:247398213:T:C	2.30287e-30	-2.16489	-1.21888	8.51896e-09	0.0508463	-1.25526
247398389	chr1:247398389:T:G	2.24386e-29	-6.80511e-10	-1.10714	9.48757e-09	-6.80511e-10	-1.09673
247398406	chr1:247398406:A:C	3.78435e-30	-1.95635	-0.930692	4.36097e-09	-1.23761	-0.636412
247398484	chr1:247398484:T:A	1.33804e-29	-2.0838	0.459666	1.63512e-08	-1.37867	0.826262
247398656	chr1:247398656:T:C	2.89989e-29	0.452423	-1.30308	1.58905e-09	-1.65	-1.23357
247398930	chr1:247398930:T:G	1.64162e-29	-2.027	0.607352	2.11817e-08	-1.27167	0.978091
247399050	chr1:247399050:C:T	4.22343e-29	-6.80511e-10	-0.474686	2.92615e-08	-6.80511e-10	0.0295594
247399167	chr1:247399167:A:G	1.63745e-30	-2.43302	-1.29176	6.71075e-10	-2.4347	-1.31089
247399258	chr1:247399258:AAAT:A	1.81383e-29	-6.80511e-10	-1.31989	7.5225e-09	-6.80511e-10	-1.32881
247399283	chr1:247399283:T:C	2.79169e-30	-2.45192	-0.739349	1.22714e-09	-2.44819	-0.693832
247399332	chr1:247399332:C:T	2.13256e-29	0.159625	-1.31763	1.36344e-09	-1.79225	-1.24446
247399590	chr1:247399590:T:C	1.59806e-30	-2.45368	-1.29544	6.72825e-10	-2.43471	-1.30828
247399906	chr1:247399906:C:T	1.88443e-29	-6.80511e-10	-1.28171	7.89641e-09	-6.80511e-10	-1.2803
247400089	chr1:247400089:C:T	1.61149e-30	-2.40746	-1.3333	6.47404e-10	-2.44918	-1.33232
247400588	chr1:247400588:T:C	1.73881e-30	-2.36941	-1.29531	4.38577e-09	-0.545854	-1.32249
247401152	chr1:247401152:T:C	9.63453e-29	-6.80511e-10	0.35002	3.97729e-08	-6.80511e-10	0.336474
247401353	chr1:247401353:G:A	1.85959e-29	-6.80511e-10	-1.29498	7.75931e-09	-6.80511e-10	-1.29782
247401554	chr1:247401554:T:C	1.08616e-29	-2.26213	0.42945	1.23495e-08	-1.75419	0.921089
247401775	chr1:247401775:A:C	1.98271e-29	-6.80511e-10	-1.23087	8.3511e-09	-6.80511e-10	-1.22432
247402008	chr1:247402008:G:A	1.78438e-29	-6.80511e-10	-1.33626	7.50657e-09	-6.80511e-10	-1.33093
247402210	chr1:247402210:C:T	3.15305e-29	-6.80511e-10	-0.766964	1.3236e-08	-6.80511e-10	-0.763772
247402773	chr1:247402773:T:C	9.53885e-29	-6.80511e-10	0.34004	3.97037e-08	-6.80511e-10	0.334731
247402838	chr1:247402838:G:A	2.10457e-30	-2.43641	-1.0374	3.98797e-09	-0.975876	-0.987555
247403169	chr1:247403169:G:A	2.68086e-27	4.89061	-1.21464	1.14967e-07	2.6137	-1.21577
247403675	chr1:247403675:G:A	2.60964e-29	-6.80511e-10	-0.95612	1.07671e-08	-6.80511e-10	-0.97022
247403721	chr1:247403721:C:G	2.42188e-29	-6.80511e-10	-1.03079	1.00401e-08	-6.80511e-10	-1.04012
247403877	chr1:247403877:A:T	1.83142e-27	-6.80511e-10	3.29493	1.3391e-06	-6.80511e-10	3.85304
247403971	chr1:247403971:C:T	7.01891e-30	-2.26931	-3.54985e-10	2.47266e-09	-2.44142	-3.54985e-10
247404260	chr1:247404260:T:C	2.36124e-29	-6.80511e-10	-1.05615	9.73852e-09	-6.80511e-10	-1.07062
247404628	chr1:247404628:C:T	1.25768e-26	5.22169	-3.54985e-10	4.89403e-07	2.84647	-3.54985e-10
247404630	chr1:247404630:A:G	8.93438e-30	-1.27588	-0.752129	1.56768e-09	-1.99915	-0.897961
247404678	chr1:247404678:A:G	1.30375e-29	-1.65009	-3.54985e-10	6.45445e-09	-1.48194	-3.54985e-10
247404749	chr1:247404749:A:G	2.2253e-30	-2.44793	-0.970097	9.55151e-10	-2.40732	-0.98528
247404856	chr1:247404856:T:C	2.08463e-30	-2.29355	-1.18978	1.03192e-09	-2.34252	-0.972774
247405000	chr1:247405000:G:A	7.4894e-30	-1.33822	-0.866206	1.3927e-09	-2.03708	-0.978381
247405260	chr1:247405260:C:G	3.99659e-29	-6.80511e-10	-0.529892	1.68504e-08	-6.80511e-10	-0.522338
247405400	chr1:247405400:C:T	2.15172e-29	-6.80511e-10	-1.14907	9.02405e-09	-6.80511e-10	-1.14682
247405401	chr1:247405401:G:A	2.23752e-29	-6.80511e-10	-1.10996	8.91659e-09	-6.80511e-10	-1.1588
247405581	chr1:247405581:C:T	3.83927e-29	-6.80511e-10	-0.57005	1.61843e-08	-6.80511e-10	-0.562672
247405582	chr1:247405582:A:G	1.76336e-29	-6.80511e-10	-1.34811	7.29392e-09	-6.80511e-10	-1.35967
247405669	chr1:247405669:T:TTGAA	1.12286e-28	-6.80511e-10	0.503128	4.63283e-08	-6.80511e-10	0.489041
247405973	chr1:247405973:G:A	2.95013e-30	-2.18085	-0.955216	2.98216e-09	-1.61241	-0.641656
247406139	chr1:247406139:C:T	6.87946e-30	-2.28938	-3.54985e-10	2.44687e-09	-2.4519	-3.54985e-10
247406506	chr1:247406506:A:C	7.27121e-30	-2.234	-3.54985e-10	2.72851e-09	-2.34296	-3.54985e-10
247406579	chr1:247406579:G:A	1.93295e-29	-6.80511e-10	-1.25628	8.14174e-09	-6.80511e-10	-1.24971
247406919	chr1:247406919:T:C	1.99212e-30	-2.30475	-1.22397	9.14193e-10	-2.33748	-1.09895
247406925	chr1:247406925:T:C	5.27274e-27	4.35239	-3.54985e-10	2.37133e-07	2.12191	-3.54985e-10
247407050	chr1:247407050:C:T	6.95754e-27	4.62966	-3.54985e-10	3.02246e-07	2.36453	-3.54985e-10
247407264	chr1:247407264:G:A	1.71437e-30	-2.42517	-1.2537	3.47203e-09	-0.883058	-1.21892
247407517	chr1:247407517:T:C	2.82957e-29	0.481979	-1.35719	2.90523e-09	-0.922553	-1.35765
247407598	chr1:247407598:A:G	3.38639e-29	-6.80511e-10	-0.695568	1.45427e-08	-6.80511e-10	-0.669623
247407655	chr1:247407655:G:T	3.18642e-29	-6.80511e-10	-0.756436	1.36703e-08	-6.80511e-10	-0.731483
247408042	chr1:247408042:G:A	3.34896e-29	-6.80511e-10	-0.706685	1.4382e-08	-6.80511e-10	-0.680734
247408126	chr1:247408126:G:A	8.16401e-27	4.78957	-3.54985e-10	3.41305e-07	2.48606	-3.54985e-10
247408359	chr1:247408359:G:C	6.05704e-28	-6.80511e-10	2.18847	2.87724e-07	-6.80511e-10	2.31529
247408372	chr1:247408372:C:T	1.95076e-29	-0.949809	-0.297305	3.0264e-08	0.374687	-0.311441
247408452	chr1:247408452:T:C	1.84247e-29	-6.80511e-10	-1.30423	7.68822e-09	-6.80511e-10	-1.30702
247408730	chr1:247408730:G:A	2.57241e-29	-1.25312	0.282632	4.16023e-09	-1.98686	0.0657153
247408845	chr1:247408845:G:A	1.38453e-27	3.64972	-0.634517	5.9259e-08	1.54224	-0.807038
247408858	chr1:247408858:A:G	5.33599e-28	-6.80511e-10	2.06173	2.5404e-07	-6.80511e-10	2.19078
247408867	chr1:247408867:G:A	1.7165e-30	-2.39671	-1.28092	3.99645e-09	-0.712694	-1.24861
247409022	chr1:247409022:A:G	1.85334e-29	-6.80511e-10	-1.29835	7.79198e-09	-6.80511e-10	-1.29362
247409063	chr1:247409063:A:C	5.84044e-30	-2.45311	-3.54985e-10	2.49986e-09	-2.43048	-3.54985e-10
247409066	chr1:247409066:G:A	4.3316e-28	3.0728	-1.21961	2.36632e-08	0.940737	-1.12353
247409226	chr1:247409226:T:A	2.31313e-30	-2.45432	-0.924998	1.13698e-09	-2.21043	-1.0079
247409326	chr1:247409326:C:T	1.66175e-30	-2.35541	-1.35464	1.33815e-09	-1.74897	-1.30646
247409354	chr1:247409354:C:T	1.9494e-29	-0.207505	-1.04031	1.26259e-09	-1.95531	-1.15824
247410516	chr1:247410516:G:C	3.65152e-29	-6.80511e-10	-0.62019	1.56828e-08	-6.80511e-10	-0.594145
247410568	chr1:247410568:G:A	1.00454e-28	-6.80511e-10	0.391786	4.18085e-08	-6.80511e-10	0.386387
247410595	chr1:247410595:G:A	4.03826e-29	-6.80511e-10	-0.51952	1.77664e-08	-6.80511e-10	-0.469404
247410776	chr1:247410776:G:A	5.59795e-29	-6.80511e-10	-0.192933	1.95248e-08	-6.80511e-10	-0.375025
247411011	chr1:247411011:T:A	2.57836e-29	-6.80511e-10	-0.96818	1.13524e-08	-6.80511e-10	-0.917287
247411575	chr1:247411575:C:T	1.08161e-27	3.06601	-0.297715	5.519e-08	1.14689	-0.482822
247411597	chr1:247411597:T:A	2.15516e-29	-6.80511e-10	-1.14747	8.26927e-09	-6.80511e-10	-1.23417
247411682	chr1:247411682:C:T	5.77411e-28	2.0537	0.0869321	2.81104e-08	0.28017	-0.290742
247411730	chr1:247411730:C:T	8.70271e-28	-6.80511e-10	2.55089	3.94915e-07	-6.80511e-10	2.63196
247411812	chr1:247411812:C:T	3.73569e-26	4.10762	2.20273	1.98992e-06	2.06937	2.17977
247411959	chr1:247411959:C:T	6.66175e-30	-1.55108	-0.770452	1.97417e-09	-1.75025	-0.916316
247412466	chr1:247412466:G:A	4.69475e-30	-1.60649	-1.06498	1.13896e-09	-2.24346	-0.97314
247412522	chr1:247412522:T:G	2.08789e-29	-6.80511e-10	-1.17918	8.7261e-09	-6.80511e-10	-1.18039
247412557	chr1:247412557:G:C	3.67598e-29	0.318091	-0.931604	2.51397e-09	-1.73487	-0.689977
247413745	chr1:247413745:C:T	1.56989e-30	-2.43884	-1.32807	6.51853e-10	-2.4539	-1.32075
247413777	chr1:247413777:C:T	1.12274e-28	-2.44375	2.94678	5.30071e-08	-2.41469	3.03841
247414060	chr1:247414060:A:G	1.92877e-29	-6.80511e-10	-1.25845	9.16783e-09	-6.80511e-10	-1.13101
247414508	chr1:247414508:C:T	2.96251e-29	-6.80511e-10	-0.829298	1.2154e-08	-6.80511e-10	-0.849056
247414984	chr1:247414984:C:G	4.12275e-28	-6.80511e-10	1.80377	1.66168e-07	-6.80511e-10	1.76628
247415139	chr1:247415139:A:G	1.42361e-28	0.529059	0.211385	6.34587e-09	-1.62688	0.127973
247415558	chr1:247415558:G:A	2.58683e-29	-6.80511e-10	-0.964901	1.36004e-08	-6.80511e-10	-0.736611
247416133	chr1:247416133:G:T	7.7885e-30	-2.39593	0.230665	4.1957e-09	-2.11997	0.207318
247416137	chr1:247416137:C:G	4.14524e-29	-6.80511e-10	-0.493373	1.6304e-08	-6.80511e-10	-0.555303
247416447	chr1:247416447:A:G	6.46164e-30	-1.25173	-1.1003	1.01763e-09	-2.26274	-1.0665
247416606	chr1:247416606:G:A	3.81327e-30	-2.42702	-0.452411	2.23489e-09	-2.09524	-0.447283
247416614	chr1:247416614:GGGGCAGGAGCTGGGAGGGTATGCGGAGCTAATAGGGCTGTCTGGAGAGCAGTCACCTCAGGAT:G	1.80078e-29	-6.80511e-10	-1.32711	7.58295e-09	-6.80511e-10	-1.32081
247417266	chr1:247417266:C:T	2.36458e-29	-0.399629	-0.655105	1.89517e-09	-2.08629	-0.621112
247417907	chr1:247417907:T:C	3.15587e-30	-1.89982	-1.16883	7.83912e-10	-2.43737	-1.15281
247418240	chr1:247418240:T:G	2.50003e-28	2.13579	-0.83224	1.13199e-07	2.24194	-0.859508
247418570	chr1:247418570:G:A	9.31498e-30	-1.9863	-3.54985e-10	1.16421e-08	-0.892089	-3.54985e-10
247418761	chr1:247418761:G:T	2.6898e-30	-2.02908	-1.19937	3.21146e-09	-1.00152	-1.17847
247419454	chr1:247419454:C:T	1.54912e-30	-2.43152	-1.34871	6.30048e-10	-2.45454	-1.35413
247419524	chr1:247419524:T:A	9.02668e-30	-2.01773	-3.54985e-10	1.10135e-08	-0.94759	-3.54985e-10
247419553	chr1:247419553:C:T	2.21613e-29	-6.80511e-10	-1.11957	9.16994e-09	-6.80511e-10	-1.13078
247419708	chr1:247419708:A:G	1.55661e-30	-2.42263	-1.35277	6.34278e-10	-2.45344	-1.34854
247419919	chr1:247419919:C:T	1.8589e-28	-0.11141	1.11865	1.31923e-08	-1.93403	1.16695
247420019	chr1:247420019:T:C	1.91881e-29	-6.80511e-10	-1.26363	8.04826e-09	-6.80511e-10	-1.26126
247420150	chr1:247420150:G:A	2.91283e-30	-2.45441	-0.694387	2.23264e-09	-1.84827	-0.695258
247420538	chr1:247420538:A:T	2.27288e-29	-6.80511e-10	-1.09428	9.56506e-09	-6.80511e-10	-1.0886
247420772	chr1:247420772:C:T	2.19787e-29	-6.80511e-10	-1.12784	9.09688e-09	-6.80511e-10	-1.13878
247420773	chr1:247420773:G:A	4.47732e-30	-1.898	-0.820898	3.02355e-09	-1.50014	-0.740137
247420866	chr1:247420866:C:T	2.46179e-29	-6.80511e-10	-1.01445	1.0037e-08	-6.80511e-10	-1.04043
247421032	chr1:247421032:G:A	2.74129e-29	-6.80511e-10	-0.906904	1.62456e-08	-6.80511e-10	-0.558892
247421289	chr1:247421289:A:G	4.94386e-29	-0.749143	0.431957	4.31661e-09	-2.30683	0.422591
247421296	chr1:247421296:T:G	5.11971e-29	-0.751543	0.469307	4.48481e-09	-2.30667	0.460656
247421341	chr1:247421341:G:C	2.29639e-29	-2.03793	0.953933	1.32945e-08	-1.80892	1.04956
247421447	chr1:247421447:C:T	1.74305e-29	-6.80511e-10	-1.3597	7.63891e-09	-6.80511e-10	-1.31346
247421911	chr1:247421911:A:G	9.49363e-30	-1.9673	-3.54985e-10	1.20701e-08	-0.855979	-3.54985e-10
247422142	chr1:247422142:GC:G	3.92789e-30	-1.71789	-1.13192	3.36963e-09	-1.23933	-0.892575
247422184	chr1:247422184:GC:G	2.00572e-29	-6.80511e-10	-1.21933	8.15834e-09	-6.80511e-10	-1.24767
247422359	chr1:247422359:A:G	4.04903e-30	-1.74941	-1.07003	3.43633e-09	-1.28192	-0.830393
247422403	chr1:247422403:G:C	2.2517e-29	-6.80511e-10	-1.10365	9.26544e-09	-6.80511e-10	-1.12042
247422632	chr1:247422632:A:G	3.08764e-29	-0.787927	-3.54985e-10	3.17216e-09	-2.1923	-3.54985e-10
247422957	chr1:247422957:T:C	1.80151e-29	-6.80511e-10	-1.32671	7.51437e-09	-6.80511e-10	-1.32989
247423618	chr1:247423618:T:G	6.52683e-30	-2.24925	-0.0927485	2.6526e-09	-2.33024	-0.040926
247423872	chr1:247423872:C:T	2.45978e-29	-6.80511e-10	-1.01526	9.89659e-09	-6.80511e-10	-1.05452
247424751	chr1:247424751:C:T	3.77242e-28	2.93663	-1.22166	4.02959e-09	-0.748133	-1.20491
247425049	chr1:247425049:C:T	3.41489e-29	-6.80511e-10	-0.687188	1.47634e-08	-6.80511e-10	-0.654561
247425556	chr1:247425556:C:A	3.78616e-29	-0.583981	-3.54985e-10	1.42697e-08	-0.688576	-3.54985e-10
247425658	chr1:247425658:G:A	2.75543e-29	-0.650494	-0.251268	1.82514e-09	-2.45453	-0.290523
247425770	chr1:247425770:G:A	2.49011e-29	-6.80511e-10	-1.00301	1.01512e-08	-6.80511e-10	-1.02912
247425828	chr1:247425828:G:T	6.04214e-29	-6.80511e-10	-0.116576	2.63818e-08	-6.80511e-10	-0.0740371
247426037	chr1:247426037:G:A	2.62712e-29	-6.80511e-10	-0.949447	1.10417e-08	-6.80511e-10	-0.945033
247426129	chr1:247426129:A:G	2.34728e-29	-6.80511e-10	-1.06208	1.00036e-08	-6.80511e-10	-1.04377
247426493	chr1:247426493:T:C	2.68158e-29	0.356773	-1.2857	2.60651e-07	3.38984	-1.17337
247426969	chr1:247426969:GA:G	2.05446e-29	-6.80511e-10	-1.19532	9.40895e-09	-6.80511e-10	-1.10505
247427140	chr1:247427140:C:G	1.84665e-29	-6.80511e-10	-1.30196	7.97663e-09	-6.80511e-10	-1.2702
247427191	chr1:247427191:C:G	4.01235e-27	5.43166	-1.35245	8.32351e-09	0.123528	-1.35116
247427386	chr1:247427386:C:T	2.22348e-29	-6.80511e-10	-1.11626	1.11776e-08	-6.80511e-10	-0.932804
247427415	chr1:247427415:G:A	2.08121e-29	-6.80511e-10	-1.18239	8.73365e-09	-6.80511e-10	-1.17953
247427478	chr1:247427478:C:T	1.76087e-29	-6.80511e-10	-1.34952	7.36236e-09	-6.80511e-10	-1.35033
247427499	chr1:247427499:T:C	1.22511e-29	-2.27455	0.562248	6.56674e-09	-2.17742	0.712723
247428171	chr1:247428171:T:C	5.84732e-30	-2.45194	-3.54985e-10	3.35245e-09	-2.13702	-3.54985e-10
247428271	chr1:247428271:T:G	7.91532e-30	-2.14912	-3.54985e-10	8.33786e-09	-1.22591	-3.54985e-10
247428292	chr1:247428292:AG:A	4.90083e-29	-6.80511e-10	-0.325929	2.1461e-08	-6.80511e-10	-0.280475
247428389	chr1:247428389:A:G	1.15455e-29	-1.77162	-3.54985e-10	1.38326e-08	-0.719682	-3.54985e-10
247428645	chr1:247428645:G:GA	1.722e-30	-2.40664	-1.26779	1.37719e-09	-1.9381	-1.08856
247428647	chr1:247428647:T:A	1.7252e-30	-2.40488	-1.26769	1.38488e-09	-1.93261	-1.08849
247428649	chr1:247428649:TTTTTAAA:T	1.74437e-30	-2.40638	-1.25515	1.40847e-09	-1.93698	-1.06723
247428660	chr1:247428660:A:G	2.51584e-29	-6.80511e-10	-0.992726	1.04377e-08	-6.80511e-10	-1.00129
247428713	chr1:247428713:G:A	8.52292e-30	-2.07516	-3.54985e-10	9.65032e-09	-1.07972	-3.54985e-10
247428724	chr1:247428724:G:A	1.79458e-29	-6.80511e-10	-1.33056	8.55813e-09	-6.80511e-10	-1.19983
247428759	chr1:247428759:G:A	2.34506e-29	-6.80511e-10	-1.06302	9.58497e-09	-6.80511e-10	-1.08652
247428890	chr1:247428890:C:T	1.13775e-28	-6.80511e-10	0.516301	4.01055e-08	-6.80511e-10	0.344802
247428963	chr1:247428963:G:A	1.79446e-29	-6.80511e-10	-1.33063	8.55644e-09	-6.80511e-10	-1.20003
247429797	chr1:247429797:A:G	1.80033e-29	-6.80511e-10	-1.32737	7.39525e-09	-6.80511e-10	-1.34587
247429840	chr1:247429840:A:G	3.78626e-30	-2.38354	-0.502996	1.9074e-09	-2.19235	-0.508622
247430118	chr1:247430118:C:T	8.0697e-27	5.98471	-1.20676	5.17942e-08	1.79169	-1.19113
247430171	chr1:247430171:C:T	1.74821e-29	-6.80511e-10	-1.35674	7.59529e-09	-6.80511e-10	-1.31918
247430369	chr1:247430369:G:T	2.10039e-29	-6.80511e-10	-1.17321	1.05139e-08	-6.80511e-10	-0.994018
247430430	chr1:247430430:AG:A	1.51228e-30	-2.44448	-1.35982	9.35585e-10	-2.0538	-1.3595
247430433	chr1:247430433:CA:C	1.50667e-30	-2.44833	-1.35969	9.1192e-10	-2.0798	-1.35911
247430586	chr1:247430586:G:A	2.4436e-29	-6.80511e-10	-1.02186	1.00327e-08	-6.80511e-10	-1.04086
247430663	chr1:247430663:A:G	2.82807e-29	-6.80511e-10	-0.875739	1.15792e-08	-6.80511e-10	-0.897499
247430852	chr1:247430852:G:A	1.75542e-29	-6.80511e-10	-1.35262	7.35212e-09	-6.80511e-10	-1.35172
247430857	chr1:247430857:C:A	4.18982e-30	-2.42714	-0.358116	2.48334e-09	-2.07293	-0.364183
247431103	chr1:247431103:G:A	3.88844e-29	-6.80511e-10	-0.557325	1.57103e-08	-6.80511e-10	-0.592396
247431138	chr1:247431138:C:T	2.5235e-28	1.3129	-3.54985e-10	8.95121e-08	1.14766	-3.54985e-10
247431211	chr1:247431211:A:AT	1.06129e-27	-6.80511e-10	2.74933	3.79014e-07	-6.80511e-10	2.59086
247431236	chr1:247431236:C:A	2.62137e-29	-6.80511e-10	-0.951636	1.07705e-08	-6.80511e-10	-0.969899
247431254	chr1:247431254:C:T	8.06671e-29	0.172412	-3.54985e-10	2.60799e-08	-0.0855473	-3.54985e-10
247431474	chr1:247431474:G:A	1.59628e-30	-2.42515	-1.32509	1.04888e-09	-2.00041	-1.29857
247431575	chr1:247431575:T:C	4.38098e-29	-6.80511e-10	-0.438061	1.92025e-08	-6.80511e-10	-0.391674
247431588	chr1:247431588:C:T	4.62568e-27	5.23512	-1.01366	1.958e-08	0.646941	-1.01915
247432129	chr1:247432129:C:T	1.51429e-30	-2.44463	-1.35834	8.91961e-10	-2.10462	-1.35642
247432548	chr1:247432548:C:T	3.78321e-29	0.523108	-1.10787	1.63679e-09	-1.65346	-1.20051
247432755	chr1:247432755:A:G	4.89572e-26	7.7396	-1.15881	1.57831e-07	2.87289	-1.15808
247433084	chr1:247433084:G:A	4.85984e-26	7.8915	-1.31808	2.87723e-08	1.32812	-1.31542
247433225	chr1:247433225:G:A	9.50325e-30	-1.87946	-0.086823	1.03752e-08	-0.986985	-0.0203067
247433360	chr1:247433360:G:A	3.00908e-29	-6.80511e-10	-0.8137	1.23059e-08	-6.80511e-10	-0.836632
247433448	chr1:247433448:G:A	7.31219e-30	-1.50599	-0.722385	1.48718e-09	-2.43068	-0.519152
247433522	chr1:247433522:A:C	7.31901e-30	-1.75448	-0.47296	1.56787e-09	-2.42499	-0.472003
247433528	chr1:247433528:C:T	2.51632e-29	-6.80511e-10	-0.992535	1.03238e-08	-6.80511e-10	-1.01227
247433558	chr1:247433558:C:A	7.31199e-26	8.23243	-1.2505	3.82199e-08	1.54402	-1.24738
247433652	chr1:247433652:G:A	7.57945e-30	-2.28726	0.094785	2.75304e-09	-2.44802	0.114008
247433719	chr1:247433719:CTGGT:C	2.16955e-29	-6.80511e-10	-1.14081	8.90148e-09	-6.80511e-10	-1.16049
247434327	chr1:247434327:C:T	3.1522e-28	2.88165	-1.34629	1.20506e-07	2.78614	-1.34115
247434354	chr1:247434354:TG:T	1.32945e-27	4.25887	-1.28426	1.83908e-07	3.15211	-1.28439
247434386	chr1:247434386:G:A	1.76646e-29	-6.80511e-10	-1.34635	7.31586e-09	-6.80511e-10	-1.35667
247434731	chr1:247434731:G:A	2.20326e-29	-6.80511e-10	-1.12539	9.26732e-09	-6.80511e-10	-1.12022
247434749	chr1:247434749:G:T	1.78673e-30	-2.45331	-1.18422	1.01425e-09	-2.1741	-1.15846
247435182	chr1:247435182:G:A	4.24996e-26	7.67323	-1.2339	1.40622e-07	2.8245	-1.22514
247435487	chr1:247435487:T:C	2.20381e-29	-6.80511e-10	-1.12515	1.12306e-08	-6.80511e-10	-0.928072
247435623	chr1:247435623:G:A	1.99873e-29	-6.80511e-10	-1.22282	8.39039e-09	-6.80511e-10	-1.21963
247435723	chr1:247435723:C:T	2.46594e-24	11.7014	-1.20119	5.50315e-08	1.88127	-1.22008
247435777	chr1:247435777:G:A	2.50143e-29	-6.80511e-10	-0.998471	1.04989e-08	-6.80511e-10	-0.995446
247435930	chr1:247435930:G:A	3.63683e-27	4.85891	-0.877961	5.17163e-08	1.39845	-0.799388
247436211	chr1:247436211:T:C	1.7724e-29	-6.80511e-10	-1.343	7.34025e-09	-6.80511e-10	-1.35334
247436309	chr1:247436309:C:T	1.84706e-29	-6.80511e-10	-1.30174	7.72275e-09	-6.80511e-10	-1.30254
247436345	chr1:247436345:A:G	6.1087e-29	-6.80511e-10	-0.10562	3.06303e-08	-6.80511e-10	0.0752788
247436524	chr1:247436524:C:T	2.30534e-29	-6.80511e-10	-1.08011	9.45146e-09	-6.80511e-10	-1.10054
247436999	chr1:247436999:A:C	2.09084e-25	9.1397	-1.10712	2.22634e-06	5.34899	-0.987587
247437102	chr1:247437102:A:G	2.15293e-29	-6.80511e-10	-1.1485	8.64239e-09	-6.80511e-10	-1.19003
247437274	chr1:247437274:G:T	2.31967e-29	-6.80511e-10	-1.07391	1.01978e-08	-6.80511e-10	-1.02454
247437489	chr1:247437489:T:C	2.89545e-21	18.3829	-0.814411	4.14572e-05	8.01244	-0.726737
247437499	chr1:247437499:T:A	3.78199e-29	-6.80511e-10	-0.585083	1.56985e-08	-6.80511e-10	-0.593144
247437732	chr1:247437732:G:A	1.12337e-28	-6.80511e-10	0.503582	5.67363e-08	-6.80511e-10	0.691701
247437858	chr1:247437858:G:A	2.81606e-26	6.93551	-0.907751	4.84914e-07	3.62302	-0.785757
247437934	chr1:247437934:C:G	2.0095e-29	-6.80511e-10	-1.21745	8.86078e-09	-6.80511e-10	-1.16508
247438055	chr1:247438055:G:A	2.53397e-26	7.27994	-1.35774	5.08806e-07	4.19598	-1.31062
247438293	chr1:247438293:T:C	1.26854e-25	8.30893	-0.776055	4.86004e-06	5.75421	-0.61212
247438447	chr1:247438447:A:C	1.12069e-29	-1.80139	-3.54985e-10	3.41115e-09	-2.11966	-3.54985e-10
247438476	chr1:247438476:C:T	1.50352e-25	8.46328	-0.760465	5.73916e-06	5.90108	-0.592727
247438899	chr1:247438899:A:G	1.91434e-30	-2.22017	-1.34837	7.08221e-10	-2.35456	-1.33715
247439524	chr1:247439524:C:G	4.91675e-29	-6.80511e-10	-0.322686	1.98421e-08	-6.80511e-10	-0.358908
247439568	chr1:247439568:C:T	8.23403e-29	-6.80511e-10	0.192942	4.01015e-08	-6.80511e-10	0.344701
247439664	chr1:247439664:T:C	1.9635e-29	-6.80511e-10	-1.24061	8.12889e-09	-6.80511e-10	-1.25129
247439666	chr1:247439666:A:G	1.22817e-25	8.85978	-1.35925	4.23307e-06	6.35435	-1.35038
247440032	chr1:247440032:A:G	1.75876e-29	-6.80511e-10	-1.35072	7.42816e-09	-6.80511e-10	-1.34143
247440261	chr1:247440261:T:A	1.27805e-28	-6.80511e-10	0.63259	6.52377e-08	-6.80511e-10	0.831326
247440603	chr1:247440603:G:A	2.92876e-30	-1.80886	-1.33448	1.22583e-09	-1.79958	-1.34352
247440956	chr1:247440956:C:A	2.65935e-26	7.0638	-1.09329	4.23151e-07	3.728	-1.02698
247441619	chr1:247441619:T:C	1.75065e-29	-6.80511e-10	-1.35535	7.30782e-09	-6.80511e-10	-1.35777
247441825	chr1:247441825:C:T	2.25866e-30	-2.07271	-1.33044	9.68676e-10	-2.03847	-1.34007
247441919	chr1:247441919:G:A	4.9657e-30	-1.68062	-0.934741	5.44107e-09	-0.725886	-0.926851
247442179	chr1:247442179:C:T	8.91219e-29	-6.80511e-10	0.272087	3.52233e-08	-6.80511e-10	0.214995
247442199	chr1:247442199:T:C	5.04587e-30	-1.63344	-0.965908	5.65728e-09	-0.654433	-0.959336
247442243	chr1:247442243:G:C	1.25837e-28	-6.80511e-10	0.617069	6.41312e-08	-6.80511e-10	0.814218
247442302	chr1:247442302:A:G	5.16288e-30	-1.65673	-0.919696	5.72893e-09	-0.689515	-0.911669
247442974	chr1:247442974:T:C	2.32291e-25	8.05635	0.0814742	1.00586e-05	5.52367	0.345802
247443395	chr1:247443395:G:C	1.87772e-29	-6.80511e-10	-1.28528	7.73224e-09	-6.80511e-10	-1.30131
247443409	chr1:247443409:G:A	2.84042e-29	-6.80511e-10	-0.871381	1.18677e-08	-6.80511e-10	-0.872894
247443437	chr1:247443437:G:A	4.62848e-30	-1.67257	-1.01312	1.10322e-09	-2.15033	-1.09815
247443439	chr1:247443439:C:A	2.04936e-29	-6.80511e-10	-1.19781	1.03252e-08	-6.80511e-10	-1.01212
247443728	chr1:247443728:G:C	3.54284e-26	7.3689	-1.11155	1.77726e-07	2.80967	-0.976142
247443750	chr1:247443750:G:A	2.71304e-30	-1.86028	-1.35957	1.25528e-09	-1.76292	-1.35643
247443846	chr1:247443846:G:T	1.83302e-29	-6.80511e-10	-1.30937	7.56735e-09	-6.80511e-10	-1.32287
247444340	chr1:247444340:C:T	2.74502e-30	-2.44329	-0.764836	1.17856e-09	-2.32156	-0.860858
247444865	chr1:247444865:C:A	1.02408e-24	10.8136	-1.19217	1.76763e-06	5.4339	-1.30322
247445179	chr1:247445179:CTTG:C	2.47296e-29	-6.80511e-10	-1.00992	1.02068e-08	-6.80511e-10	-1.02366
247445217	chr1:247445217:T:G	6.66185e-30	-1.05067	-1.27085	2.88243e-09	-0.958862	-1.32921
247445294	chr1:247445294:G:A	1.84003e-29	-6.80511e-10	-1.30555	7.63518e-09	-6.80511e-10	-1.31395
247445326	chr1:247445326:A:G	2.91412e-25	9.31183	-0.947255	6.4951e-07	4.21685	-1.08734
247445349	chr1:247445349:T:C	2.56075e-25	9.21751	-0.982207	5.83637e-07	4.13825	-1.11569
247445475	chr1:247445475:C:G	2.7834e-25	9.27623	-0.957551	6.17286e-07	4.17742	-1.0988
247445495	chr1:247445495:T:C	4.54798e-29	-1.62541	1.22477	4.13446e-08	-0.848448	1.22368
247446346	chr1:247446346:G:A	4.42852e-25	9.68448	-0.901412	8.64052e-07	4.49405	-1.07913
247446524	chr1:247446524:A:ACTGTCAT	5.15659e-29	-6.80511e-10	-0.275057	1.89321e-08	-6.80511e-10	-0.405853
247446604	chr1:247446604:C:T	2.46694e-29	-6.80511e-10	-1.01236	1.02351e-08	-6.80511e-10	-1.02089
247447109	chr1:247447109:C:T	3.58187e-26	7.61161	-1.3433	2.88107e-07	3.67545	-1.35883
247447110	chr1:247447110:G:A	1.7433e-29	-6.80511e-10	-1.35956	7.29762e-09	-6.80511e-10	-1.35916
247447131	chr1:247447131:G:A	1.81268e-29	-6.80511e-10	-1.32053	7.53179e-09	-6.80511e-10	-1.32758
247447821	chr1:247447821:A:G	5.25429e-30	-1.56192	-0.99695	2.76783e-09	-1.335	-0.993653
247448111	chr1:247448111:T:C	2.38005e-29	-6.80511e-10	-1.04821	9.47968e-09	-6.80511e-10	-1.09756
247448112	chr1:247448112:C:T	2.36095e-29	-6.80511e-10	-1.05627	9.40827e-09	-6.80511e-10	-1.10512
247448157	chr1:247448157:G:A	1.04024e-24	10.1548	-0.517746	1.40452e-06	4.69948	-0.798747
247448158	chr1:247448158:G:C	1.06738e-24	10.1766	-0.513797	1.43248e-06	4.71583	-0.795377
247448212	chr1:247448212:T:C	3.13892e-30	-1.8401	-1.23394	2.46974e-09	-1.17039	-1.27221
247448223	chr1:247448223:G:C	1.82956e-29	-6.80511e-10	-1.31126	7.47465e-09	-6.80511e-10	-1.3352
247448357	chr1:247448357:CAG:C	4.64622e-27	5.45265	-1.22676	6.03225e-07	4.24114	-1.18556
247448679	chr1:247448679:TC:T	1.09961e-29	-1.4121	-0.408278	8.77825e-09	-0.737214	-0.437222
247448734	chr1:247448734:G:C	2.37226e-30	-2.39317	-0.960906	8.80723e-10	-2.42678	-1.04694
247448900	chr1:247448900:T:A	9.20704e-25	10.7277	-1.21274	1.32811e-06	5.16003	-1.31523
247448993	chr1:247448993:C:T	7.79679e-27	6.09175	-1.3482	8.41023e-08	2.44505	-1.35973
247449133	chr1:247449133:A:T	1.59558e-25	8.65211	-0.889866	1.6168e-06	5.12656	-1.08506
247449260	chr1:247449260:T:C	9.72495e-26	8.35613	-1.08902	1.24447e-06	4.95066	-1.17091
247449294	chr1:247449294:G:A	1.62867e-30	-2.45074	-1.27941	7.0162e-10	-2.44325	-1.25783
247449414	chr1:247449414:C:G	4.2061e-29	-6.80511e-10	-0.478797	1.56159e-08	-6.80511e-10	-0.598421
247449718	chr1:247449718:T:C	9.55236e-30	-1.08403	-0.877098	8.6963e-09	-0.174931	-1.00888
247449794	chr1:247449794:C:T	1.76617e-29	-6.80511e-10	-1.34652	7.39769e-09	-6.80511e-10	-1.34555
247450051	chr1:247450051:C:T	2.12486e-29	-6.80511e-10	-1.16163	8.04389e-09	-6.80511e-10	-1.2618
247450134	chr1:247450134:T:C	6.74041e-29	0.0394077	-0.0466204	6.39503e-08	1.13637	-0.32498
247450145	chr1:247450145:G:A	2.64016e-30	-1.97653	-1.27055	1.14054e-09	-1.93037	-1.28484
247450176	chr1:247450176:T:C	1.866e-29	-6.80511e-10	-1.29153	7.92268e-09	-6.80511e-10	-1.27698
247450195	chr1:247450195:C:T	1.76512e-29	-6.80511e-10	-1.34712	7.45665e-09	-6.80511e-10	-1.33761
247450207	chr1:247450207:T:C	2.16592e-30	-2.23689	-1.20819	8.94111e-10	-2.21743	-1.24121
247450237	chr1:247450237:C:T	2.73439e-30	-2.45026	-0.761753	1.29721e-09	-2.32684	-0.759663
247450275	chr1:247450275:T:C	1.7432e-29	-6.80511e-10	-1.35961	7.33813e-09	-6.80511e-10	-1.35363
247450328	chr1:247450328:C:T	1.36519e-26	5.65883	-0.355114	8.78697e-09	-0.363958	-0.809485
247450504	chr1:247450504:A:G	3.21678e-29	-6.80511e-10	-0.746952	1.40398e-08	-6.80511e-10	-0.704814
247450586	chr1:247450586:C:T	2.67159e-27	4.67846	-1.00595	3.9187e-08	1.29573	-0.974093
247450676	chr1:247450676:C:T	2.07575e-29	-6.80511e-10	-1.18501	8.49602e-09	-6.80511e-10	-1.20711
247450730	chr1:247450730:A:G	1.82864e-29	-6.80511e-10	-1.31176	7.56346e-09	-6.80511e-10	-1.32338
247450892	chr1:247450892:A:G	4.56231e-30	-2.19505	-0.505043	1.5201e-09	-2.28238	-0.645557
247451084	chr1:247451084:T:C	3.45357e-30	-2.17686	-0.801652	1.16965e-09	-2.26992	-0.920093
247451105	chr1:247451105:G:A	3.66085e-30	-2.17759	-0.742629	1.23486e-09	-2.26975	-0.865997
247451115	chr1:247451115:T:G	3.21086e-29	-6.80511e-10	-0.748794	1.17746e-08	-6.80511e-10	-0.880769
247451315	chr1:247451315:C:T	4.42357e-27	4.58586	-0.409073	4.53655e-08	1.1831	-0.715058
247451355	chr1:247451355:A:G	5.38682e-29	-6.80511e-10	-0.231378	1.95024e-08	-6.80511e-10	-0.376174
247451461	chr1:247451461:C:T	2.73661e-29	-6.80511e-10	-0.908615	1.05977e-08	-6.80511e-10	-0.986076
247451594	chr1:247451594:A:C	2.17611e-30	-2.124	-1.31638	4.68257e-09	-0.455901	-1.34696
247451846	chr1:247451846:T:C	2.03757e-29	-6.80511e-10	-1.20357	8.29623e-09	-6.80511e-10	-1.23091
247451950	chr1:247451950:G:A	1.7462e-29	-6.80511e-10	-1.35789	7.31083e-09	-6.80511e-10	-1.35736
247451959	chr1:247451959:GA:G	3.35514e-28	2.56225	-0.964508	2.33917e-08	0.80436	-0.99869
247452038	chr1:247452038:C:T	6.24796e-30	-1.58191	-0.803757	3.75114e-09	-1.24703	-0.777626
247452168	chr1:247452168:T:C	5.01228e-30	-1.28232	-1.3237	2.24533e-09	-1.18432	-1.35353
247452225	chr1:247452225:A:G	2.05071e-29	-6.80511e-10	-1.19715	8.59506e-09	-6.80511e-10	-1.19553
247452367	chr1:247452367:G:A	1.62935e-29	-1.11789	-0.309269	2.51959e-09	-2.15663	-0.265984
247452379	chr1:247452379:A:G	6.57186e-30	-2.33512	-3.54985e-10	2.44066e-09	-2.45444	-3.54985e-10
247452478	chr1:247452478:A:G	1.05533e-19	21.7195	-0.555147	1.84194e-08	0.459497	-0.892807
247452585	chr1:247452585:T:C	2.15551e-19	23.1727	-1.29412	1.9534e-08	0.984224	-1.35878
247452638	chr1:247452638:C:T	5.83651e-30	-2.45379	-3.54985e-10	2.44046e-09	-2.45453	-3.54985e-10
247452741	chr1:247452741:G:A	2.24121e-30	-2.1619	-1.24901	1.76429e-09	-1.69	-1.08896
247452798	chr1:247452798:G:C	6.52529e-30	-1.64764	-0.694592	6.12124e-09	-0.716959	-0.81799
247452879	chr1:247452879:A:T	4.24198e-30	-1.71246	-1.06043	5.40756e-09	-0.71497	-0.943944
247453017	chr1:247453017:T:C	3.78883e-29	0.722418	-1.30569	9.3288e-10	-2.27193	-1.14426
247453097	chr1:247453097:T:C	1.75149e-29	-6.80511e-10	-1.35487	7.42296e-09	-6.80511e-10	-1.34213
247453144	chr1:247453144:A:G	6.39347e-20	21.9969	-1.3337	9.13228e-09	0.211859	-1.34676
247453277	chr1:247453277:G:A	2.00998e-30	-2.20851	-1.31128	1.47466e-09	-1.6354	-1.32289
247453421	chr1:247453421:T:C	4.66078e-20	21.7034	-1.35627	8.53875e-09	0.111171	-1.31327
247453431	chr1:247453431:G:A	5.2612e-20	21.8202	-1.35192	9.05085e-09	0.181262	-1.32512
247453500	chr1:247453500:C:T	5.13626e-20	21.8001	-1.35588	8.82459e-09	0.145394	-1.31456
247453537	chr1:247453537:C:T	3.5095e-17	28.192	-1.22088	2.49995e-09	-1.53404	-0.896399
247453734	chr1:247453734:G:T	8.24738e-29	1.55427	-1.35971	1.08713e-09	-1.95919	-1.30398
247453784	chr1:247453784:T:C	5.53864e-30	-1.78571	-0.720456	6.72201e-09	-0.848824	-0.592502
247453803	chr1:247453803:T:C	1.92989e-29	-6.80511e-10	-1.25787	8.12229e-09	-6.80511e-10	-1.2521
247453832	chr1:247453832:G:A	4.99382e-17	28.1108	-0.786928	1.56375e-09	-1.72456	-1.17507
247453840	chr1:247453840:C:T	1.04347e-28	-6.80511e-10	0.429806	4.3904e-08	-6.80511e-10	0.435293
247453861	chr1:247453861:G:A	1.89403e-29	-6.80511e-10	-1.27663	8.41893e-09	-6.80511e-10	-1.21623
247453941	chr1:247453941:A:G	3.41695e-29	-6.80511e-10	-0.686586	1.43192e-08	-6.80511e-10	-0.685113
247454074	chr1:247454074:T:G	4.3662e-18	25.8815	-0.994537	2.09835e-09	-1.99907	-0.606494
247454210	chr1:247454210:C:T	1.97265e-29	-6.80511e-10	-1.23596	8.36425e-09	-6.80511e-10	-1.22275
247454425	chr1:247454425:A:C	1.90055e-29	-6.80511e-10	-1.27319	7.66912e-09	-6.80511e-10	-1.30951
247454449	chr1:247454449:C:T	2.72547e-21	18.8405	-1.33248	3.48344e-09	-0.742053	-1.35664
247454453	chr1:247454453:A:G	4.29122e-21	19.2785	-1.31661	5.44371e-09	-0.543216	-1.10903
247454527	chr1:247454527:C:T	3.48694e-30	-1.8518	-1.11709	4.09068e-09	-0.922012	-1.01599
247454785	chr1:247454785:G:A	1.74385e-29	-6.80511e-10	-1.35924	7.31074e-09	-6.80511e-10	-1.35737
247454834	chr1:247454834:T:C	2.62052e-21	18.8223	-1.35361	3.4866e-09	-0.757424	-1.34036
247454937	chr1:247454937:G:A	2.68847e-21	18.8465	-1.35218	3.50151e-09	-0.750824	-1.3427
247455143	chr1:247455143:T:C	2.81952e-21	18.8814	-1.33952	3.34101e-09	-0.786305	-1.35413
247455192	chr1:247455192:T:C	1.97266e-29	-6.80511e-10	-1.23595	8.36429e-09	-6.80511e-10	-1.22274
247455329	chr1:247455329:G:T	2.64753e-21	18.8311	-1.35213	3.35854e-09	-0.792384	-1.34282
247455337	chr1:247455337:C:T	1.76283e-29	-6.80511e-10	-1.34841	7.59418e-09	-6.80511e-10	-1.31933
247455350	chr1:247455350:G:A	2.59808e-29	-6.80511e-10	-0.96056	1.09857e-08	-6.80511e-10	-0.950119
247455375	chr1:247455375:C:T	2.90371e-29	-6.80511e-10	-0.849344	1.20457e-08	-6.80511e-10	-0.858007
247455449	chr1:247455449:C:T	7.68215e-30	-2.17902	-3.54985e-10	2.4852e-09	-2.43636	-3.54985e-10
247455596	chr1:247455596:C:T	7.55611e-15	33.2987	-0.955506	2.68946e-09	-0.999707	-1.35767
247455597	chr1:247455597:G:A	2.04747e-29	-6.80511e-10	-1.19873	7.97575e-09	-6.80511e-10	-1.27031
247455716	chr1:247455716:G:T	4.61733e-21	19.3353	-1.3001	5.43995e-09	-0.582735	-1.07021
247455744	chr1:247455744:A:G	2.91591e-21	18.9254	-1.34985	3.42926e-09	-0.768558	-1.34581
247455814	chr1:247455814:C:T	2.53142e-21	18.7794	-1.34532	3.2751e-09	-0.810108	-1.35026
247455853	chr1:247455853:T:C	4.43351e-21	19.2079	-1.21339	3.67836e-09	-0.709603	-1.33464
247455959	chr1:247455959:T:C	9.43647e-15	33.5195	-0.954051	2.85441e-09	-0.940315	-1.35753
247455975	chr1:247455975:A:G	1.75763e-29	-6.80511e-10	-1.35137	7.46934e-09	-6.80511e-10	-1.33591
247455978	chr1:247455978:A:G	4.66547e-21	19.2804	-1.2349	3.8457e-09	-0.658867	-1.34089
247456008	chr1:247456008:T:C	1.55655e-30	-2.41867	-1.35677	9.08218e-10	-2.08438	-1.35861
247456040	chr1:247456040:C:T	6.90102e-15	33.2076	-0.95505	2.67235e-09	-1.00615	-1.35761
247456205	chr1:247456205:C:A	8.24683e-15	33.3395	-0.9088	2.75535e-09	-0.979995	-1.35317
247456231	chr1:247456231:T:A	2.79097e-29	-6.80511e-10	-0.888943	1.18246e-08	-6.80511e-10	-0.876533
247456299	chr1:247456299:A:C	1.95531e-29	-6.80511e-10	-1.24479	8.23562e-09	-6.80511e-10	-1.23824
247456685	chr1:247456685:C:T	2.89028e-30	-2.16665	-0.98992	1.02038e-09	-2.45218	-0.87436
247456833	chr1:247456833:C:T	1.80218e-29	-6.80511e-10	-1.32634	7.40674e-09	-6.80511e-10	-1.34432
247456954	chr1:247456954:T:G	2.35886e-17	27.9336	-1.35978	1.79008e-09	-1.51339	-1.25106
247457028	chr1:247457028:AGAG:A	1.87994e-29	-6.80511e-10	-1.2841	8.19455e-09	-6.80511e-10	-1.24324
247457179	chr1:247457179:TCTGA:T	2.1693e-29	-6.80511e-10	-1.14093	8.33994e-09	-6.80511e-10	-1.22566
247457234	chr1:247457234:T:G	2.03109e-29	-6.80511e-10	-1.20676	8.50166e-09	-6.80511e-10	-1.20645
247457284	chr1:247457284:C:G	1.74296e-29	-6.80511e-10	-1.35975	7.34501e-09	-6.80511e-10	-1.35269
247457352	chr1:247457352:T:C	2.90619e-21	18.6956	-1.1234	3.74315e-09	-1.19459	-0.832196
247457537	chr1:247457537:C:T	3.75986e-15	32.666	-1.02072	2.52522e-09	-1.0959	-1.32448
247457731	chr1:247457731:G:A	2.8154e-19	22.7742	-0.628623	6.77576e-09	-0.367963	-1.0654
247457769	chr1:247457769:C:G	1.82164e-29	-6.80511e-10	-1.3156	7.58461e-09	-6.80511e-10	-1.32059
247457950	chr1:247457950:A:T	5.94254e-29	0.529188	-0.662385	3.2422e-08	0.784584	-0.652459
247458021	chr1:247458021:G:A	7.42995e-22	17.4668	-1.25852	1.97586e-09	-1.56466	-1.10105
247458893	chr1:247458893:T:C	8.7657e-30	-2.04707	-3.54985e-10	2.75627e-09	-2.33283	-3.54985e-10
247458926	chr1:247458926:A:G	7.54308e-21	19.5275	-1.00156	1.73794e-09	-2.12523	-0.66878
247458977	chr1:247458977:T:G	3.47728e-16	30.1677	-0.903214	1.86972e-09	-1.45361	-1.26732
247459055	chr1:247459055:A:G	2.39121e-21	18.4327	-1.05556	1.44751e-09	-2.22772	-0.74915
247459259	chr1:247459259:C:T	8.06675e-30	-0.800584	-1.32958	6.40837e-10	-2.44161	-1.35008
247459319	chr1:247459319:T:C	1.85215e-30	-2.28883	-1.31275	2.41992e-09	-1.16878	-1.29419
247459396	chr1:247459396:C:T	1.87157e-29	-0.0529565	-1.2356	1.81673e-09	-1.54857	-1.20111
247459406	chr1:247459406:C:G	1.79595e-29	-0.011571	-1.31823	1.41684e-09	-1.68748	-1.3108
247459498	chr1:247459498:T:C	1.04938e-29	-1.21832	-0.648807	1.28366e-09	-2.4229	-0.674097
247459572	chr1:247459572:T:C	1.02242e-22	14.5894	-0.364449	1.69313e-08	-0.477819	-0.039731
247459633	chr1:247459633:C:T	1.9325e-29	-6.80511e-10	-1.25652	7.97636e-09	-6.80511e-10	-1.27023
247459751	chr1:247459751:A:G	1.10871e-29	-0.821083	-0.991052	1.06464e-09	-2.45059	-0.833479
247459862	chr1:247459862:T:G	9.54817e-30	-1.29854	-0.663032	1.67662e-09	-2.37932	-0.450615
247459890	chr1:247459890:G:A	2.07063e-29	-6.80511e-10	-1.18748	8.90378e-09	-6.80511e-10	-1.16024
247459931	chr1:247459931:C:G	1.0082e-29	-0.811696	-1.09547	1.0903e-09	-2.44525	-0.815007
247459967	chr1:247459967:T:C	1.08322e-29	-0.812824	-1.02257	1.03103e-09	-2.44907	-0.867083
247459991	chr1:247459991:A:G	1.34803e-29	-0.514979	-1.10171	1.07193e-09	-2.45417	-0.823076
247460013	chr1:247460013:C:T	2.66965e-29	-0.597384	-0.336001	2.24847e-09	-2.45416	-0.0822978
247460022	chr1:247460022:A:G	1.54647e-29	-0.806187	-0.673173	1.54911e-09	-2.45023	-0.458804
247460064	chr1:247460064:T:C	2.67851e-29	-6.80511e-10	-0.930073	1.14133e-08	-6.80511e-10	-0.91193
247460134	chr1:247460134:G:T	1.26406e-29	-1.08869	-0.592316	1.76603e-09	-2.42135	-0.356623
247460144	chr1:247460144:G:A	1.03685e-29	-1.04359	-0.835559	1.32284e-09	-2.42754	-0.639392
247460156	chr1:247460156:G:A	1.77651e-29	-6.80511e-10	-1.34068	7.48909e-09	-6.80511e-10	-1.33327
247460342	chr1:247460342:C:G	8.06936e-30	-2.12984	-3.54985e-10	3.15296e-09	-2.19837	-3.54985e-10
247460471	chr1:247460471:G:A	1.07766e-29	-1.13924	-0.701309	1.55978e-09	-2.40781	-0.494355
247460570	chr1:247460570:C:T	3.03761e-29	-6.80511e-10	-0.804263	1.18131e-08	-6.80511e-10	-0.877506
247460613	chr1:247460613:C:A	9.7439e-30	-1.0675	-0.873775	1.21444e-09	-2.42404	-0.728383
247460672	chr1:247460672:C:T	1.14759e-29	-1.11213	-0.665542	1.62272e-09	-2.41288	-0.449735
247460697	chr1:247460697:T:C	1.13757e-29	-1.06478	-0.721661	1.50592e-09	-2.42068	-0.516623
247460708	chr1:247460708:T:G	1.12213e-29	-1.06283	-0.73727	1.47806e-09	-2.42086	-0.53512
247460712	chr1:247460712:G:A	2.48755e-29	-6.80511e-10	-1.00404	1.05954e-08	-6.80511e-10	-0.986293
247460756	chr1:247460756:G:A	2.74017e-29	-6.80511e-10	-0.907315	1.17065e-08	-6.80511e-10	-0.886572
247461161	chr1:247461161:G:T	1.26124e-29	-0.991666	-0.691576	1.54175e-09	-2.43154	-0.482254
247461270	chr1:247461270:AAAAC:A	1.27357e-29	-0.979621	-0.69389	1.53468e-09	-2.43281	-0.48558
247461301	chr1:247461301:A:G	1.19605e-29	-1.03662	-0.699687	1.53573e-09	-2.42528	-0.492424
247461374	chr1:247461374:A:C	1.30314e-29	-0.933592	-0.716965	1.4867e-09	-2.43791	-0.512242
247461379	chr1:247461379:T:C	1.34645e-29	-0.927931	-0.689933	1.53154e-09	-2.43853	-0.481906
247461596	chr1:247461596:A:G	1.17549e-29	-1.05489	-0.698758	1.54124e-09	-2.42277	-0.491355
247461808	chr1:247461808:T:C	1.16136e-29	-1.05381	-0.71193	1.5175e-09	-2.42326	-0.506386
247461982	chr1:247461982:C:T	1.12562e-29	-1.12689	-0.670115	1.60931e-09	-2.41196	-0.458947
247462000	chr1:247462000:G:A	1.17862e-29	-1.031	-0.719982	1.49774e-09	-2.42753	-0.515222
247462022	chr1:247462022:G:A	1.0728e-29	-1.06998	-0.775085	1.41423e-09	-2.42155	-0.578576
247462323	chr1:247462323:C:G	1.19005e-29	-1.04826	-0.693075	1.54889e-09	-2.42413	-0.485042
247462327	chr1:247462327:G:A	1.11954e-29	-1.08579	-0.716627	1.51595e-09	-2.41829	-0.512382
247462383	chr1:247462383:C:T	1.0443e-29	-1.04664	-0.825352	1.33079e-09	-2.4243	-0.636641
247462401	chr1:247462401:A:G	9.60352e-30	-1.07861	-0.877176	1.25851e-09	-2.41945	-0.697338
247462435	chr1:247462435:A:G	1.02114e-29	-1.04971	-0.844708	1.30147e-09	-2.42385	-0.659372
247462488	chr1:247462488:C:T	1.6354e-30	-2.36716	-1.35888	6.59344e-10	-2.43079	-1.33243
247462534	chr1:247462534:G:A	1.08014e-29	-1.00819	-0.830049	1.31676e-09	-2.42912	-0.642416
247462592	chr1:247462592:T:C	1.14515e-29	-1.09092	-0.688881	1.56954e-09	-2.41747	-0.478459
247462613	chr1:247462613:G:T	1.07677e-29	-1.07224	-0.769126	1.42671e-09	-2.42047	-0.570878
247462633	chr1:247462633:A:AG	1.00617e-29	-1.09833	-0.810848	1.36447e-09	-2.41623	-0.61972
247462636	chr1:247462636:A:G	4.13068e-29	-6.80511e-10	-0.496892	2.08708e-08	-6.80511e-10	-0.30836
247462758	chr1:247462758:TTG:T	1.28519e-29	-1.66443	-3.54985e-10	4.50498e-09	-1.84153	-3.54985e-10
247462846	chr1:247462846:T:C	1.03642e-29	-1.10487	-0.774693	1.42495e-09	-2.4151	-0.577471
247462900	chr1:247462900:A:T	1.19124e-29	-1.00239	-0.737949	1.46524e-09	-2.43028	-0.534417
247462960	chr1:247462960:A:G	8.2426e-30	-1.36525	-0.743357	1.57816e-09	-2.34901	-0.541441
247462972	chr1:247462972:C:T	1.18319e-29	-0.87237	-0.87475	1.32238e-09	-2.38963	-0.677655
247463095	chr1:247463095:TC:T	1.10334e-29	-0.784907	-1.03209	1.1795e-09	-2.44508	-0.736541
247463173	chr1:247463173:C:T	1.00474e-29	-1.0916	-0.819004	1.34996e-09	-2.41739	-0.629254
247463348	chr1:247463348:G:A	1.6403e-30	-2.41692	-1.30612	7.64701e-10	-2.3541	-1.26089
247463349	chr1:247463349:G:C	4.61392e-29	-6.80511e-10	-0.386256	2.35882e-08	-6.80511e-10	-0.185965
247463449	chr1:247463449:T:G	1.00229e-29	-1.12589	-0.78715	1.40806e-09	-2.41128	-0.593215
247463510	chr1:247463510:G:A	1.0304e-29	-1.09451	-0.790871	1.39548e-09	-2.41686	-0.596617
247463542	chr1:247463542:G:C	1.02278e-29	-1.10102	-0.791788	1.3956e-09	-2.41571	-0.597683
247463611	chr1:247463611:A:G	1.1132e-29	-1.0601	-0.747995	1.45837e-09	-2.42238	-0.547015
247463626	chr1:247463626:A:G	1.08124e-29	-1.05515	-0.782077	1.40131e-09	-2.42311	-0.586189
247463661	chr1:247463661:C:T	8.72041e-30	-2.05225	-3.54985e-10	3.59686e-09	-2.06665	-3.54985e-10
247463699	chr1:247463699:G:A	1.02286e-29	-1.09058	-0.802151	1.37635e-09	-2.41758	-0.60969
247463769	chr1:247463769:A:G	1.13302e-29	-1.00825	-0.782189	1.3924e-09	-2.42912	-0.58656
247463856	chr1:247463856:C:T	1.03993e-29	-1.07383	-0.802353	1.37246e-09	-2.42019	-0.609924
247463927	chr1:247463927:G:A	1.05395e-29	-1.06368	-0.799112	1.3754e-09	-2.42177	-0.606199
247463957	chr1:247463957:G:A	1.08837e-29	-1.04271	-0.787943	1.38876e-09	-2.42485	-0.593451
247463958	chr1:247463958:T:C	1.04657e-29	-1.05898	-0.810832	1.35549e-09	-2.42247	-0.620078
247464000	chr1:247464000:T:C	4.64754e-30	-1.33492	-1.34666	8.88518e-10	-2.10523	-1.35968
247464332	chr1:247464332:T:C	2.71634e-29	-6.80511e-10	-0.916046	1.16015e-08	-6.80511e-10	-0.895575
247464500	chr1:247464500:T:C	1.16279e-29	-1.76451	-3.54985e-10	3.38907e-09	-2.12616	-3.54985e-10
247464753	chr1:247464753:A:T	8.32176e-30	-1.55511	-0.543934	2.09422e-09	-2.29804	-0.309489
247465019	chr1:247465019:G:A	8.43182e-30	-1.55676	-0.529148	2.13142e-09	-2.29679	-0.29314
247465236	chr1:247465236:T:TTG	8.21024e-30	-1.51305	-0.59949	1.93637e-09	-2.31494	-0.37096
247465281	chr1:247465281:G:T	8.6291e-30	-1.54467	-0.518105	2.14691e-09	-2.30203	-0.28065
247465342	chr1:247465342:G:A	8.57553e-30	-1.54871	-0.5203	2.14555e-09	-2.30044	-0.282875
247465437	chr1:247465437:C:T	7.97745e-30	-1.56	-0.581297	2.00412e-09	-2.29723	-0.354278
247465443	chr1:247465443:T:C	4.67062e-30	-1.6611	-1.01553	1.27131e-09	-2.2418	-0.864859
247465641	chr1:247465641:C:T	1.23732e-29	-1.18125	-0.521131	1.91888e-09	-2.41275	-0.28222
247465903	chr1:247465903:G:A	1.76487e-29	-1.63076	0.283507	4.43232e-08	-0.536025	0.980821
247465955	chr1:247465955:T:C	1.10397e-26	5.09133	-3.54985e-10	1.54904e-06	3.99868	-3.54985e-10
247466106	chr1:247466106:C:A	1.85603e-29	-6.80511e-10	-1.29689	7.6779e-09	-6.80511e-10	-1.30837
247466107	chr1:247466107:C:A	1.69067e-30	-2.39703	-1.29576	7.56603e-10	-2.3789	-1.24673
247466109	chr1:247466109:C:T	1.294e-29	-1.5807	-0.0768964	3.65559e-09	-2.28535	0.234895
247466324	chr1:247466324:C:T	1.18463e-29	-1.58828	-0.157623	3.35406e-09	-2.2823	0.145762
247466329	chr1:247466329:A:C	1.21368e-29	-1.59019	-0.131484	3.4585e-09	-2.28087	0.174996
247466439	chr1:247466439:C:T	1.95292e-29	-6.80511e-10	-1.24601	8.07271e-09	-6.80511e-10	-1.25822
247466493	chr1:247466493:A:G	1.16667e-29	-1.58951	-0.171677	3.30489e-09	-2.28081	0.129504
247466527	chr1:247466527:C:T	1.20324e-29	-1.585	-0.145312	3.39469e-09	-2.28292	0.158418
247466695	chr1:247466695:G:T	2.59713e-29	-6.80511e-10	-0.960927	1.10899e-08	-6.80511e-10	-0.940679
247466729	chr1:247466729:C:T	1.74301e-29	-6.80511e-10	-1.35972	7.3489e-09	-6.80511e-10	-1.35216
247467194	chr1:247467194:C:T	1.66032e-30	-2.388	-1.32291	7.22009e-10	-2.38841	-1.28402
247467677	chr1:247467677:T:G	2.23403e-29	-6.80511e-10	-1.11152	9.2015e-09	-6.80511e-10	-1.12735
247467716	chr1:247467716:T:C	1.75379e-29	-6.80511e-10	-1.35355	7.34085e-09	-6.80511e-10	-1.35326
247467721	chr1:247467721:AT:A	5.015e-29	-6.80511e-10	-0.3029	2.59021e-08	-6.80511e-10	-0.0923901
247467910	chr1:247467910:T:C	7.9732e-30	-1.57929	-0.562542	2.07234e-09	-2.2871	-0.330934
247468077	chr1:247468077:A:G	8.41463e-29	-6.80511e-10	0.214639	3.51893e-08	-6.80511e-10	0.214031
247468090	chr1:247468090:C:T	1.90942e-29	-6.80511e-10	-1.26854	8.02443e-09	-6.80511e-10	-1.26422
247468275	chr1:247468275:T:G	6.8234e-30	-2.29756	-3.54985e-10	7.01997e-09	-1.39795	-3.54985e-10
247468309	chr1:247468309:A:G	3.03547e-29	-6.80511e-10	-0.804967	1.32338e-08	-6.80511e-10	-0.763941
247468358	chr1:247468358:A:G	2.34846e-29	-6.80511e-10	-1.06157	9.82006e-09	-6.80511e-10	-1.06229
247468422	chr1:247468422:T:A	7.39672e-30	-1.56405	-0.652836	1.86173e-09	-2.29292	-0.432288
247468629	chr1:247468629:CT:C	1.15802e-29	-1.41118	-0.357447	3.08234e-09	-2.33354	0.112516
247468946	chr1:247468946:G:A	1.76789e-29	-6.80511e-10	-1.34554	7.41465e-09	-6.80511e-10	-1.34325
247469021	chr1:247469021:T:C	8.63377e-30	-1.62126	-0.440981	2.46344e-09	-2.26477	-0.18038
247469072	chr1:247469072:G:A	7.32189e-30	-1.52543	-0.701615	1.75844e-09	-2.30195	-0.480333
247469089	chr1:247469089:GA:G	1.80406e-29	-6.80511e-10	-1.32529	7.57541e-09	-6.80511e-10	-1.3218
247469102	chr1:247469102:G:C	1.80455e-29	-6.80511e-10	-1.32502	7.57749e-09	-6.80511e-10	-1.32153
247469113	chr1:247469113:C:CAA	1.80419e-29	-6.80511e-10	-1.32522	7.5759e-09	-6.80511e-10	-1.32174
247469366	chr1:247469366:G:A	1.11773e-29	-0.885701	-0.918334	1.00957e-09	-2.45264	-0.884547
247469451	chr1:247469451:G:A	1.84359e-29	-6.80511e-10	-1.30362	7.90491e-09	-6.80511e-10	-1.27923
247469488	chr1:247469488:T:C	8.66447e-30	-1.88545	-0.173241	4.12071e-08	-0.0348835	0.406782
247469570	chr1:247469570:T:C	6.21009e-30	-2.39174	-3.54985e-10	3.97069e-09	-1.96777	-3.54985e-10
247469573	chr1:247469573:G:T	5.84319e-30	-2.45264	-3.54985e-10	2.85856e-09	-2.29639	-3.54985e-10
247469723	chr1:247469723:G:A	4.15481e-30	-1.85882	-0.934832	1.22276e-08	-0.0123346	-0.830682
247469974	chr1:247469974:T:G	2.61046e-29	-6.80511e-10	-0.955807	1.251e-08	-6.80511e-10	-0.820184
247470059	chr1:247470059:G:A	1.94125e-29	-6.80511e-10	-1.252	8.15371e-09	-6.80511e-10	-1.24824
247470135	chr1:247470135:A:G	7.91962e-25	10.0167	-0.652385	4.40838e-06	5.59734	-0.552794
247470165	chr1:247470165:C:T	8.36941e-30	-2.09334	-3.54985e-10	2.44296e-09	-2.4535	-3.54985e-10
247470184	chr1:247470184:A:G	1.94646e-29	-6.80511e-10	-1.24932	7.298e-09	-6.80511e-10	-1.35911
247470197	chr1:247470197:C:A	2.618e-29	-6.80511e-10	-0.952923	1.25686e-08	-6.80511e-10	-0.815513
247470428	chr1:247470428:G:T	4.64678e-30	-1.42334	-1.25841	8.96412e-10	-2.23308	-1.22298
247470610	chr1:247470610:T:C	2.08616e-29	-6.80511e-10	-1.18001	8.74218e-09	-6.80511e-10	-1.17855
247470617	chr1:247470617:C:T	4.87496e-30	-1.38231	-1.2515	8.87158e-10	-2.25106	-1.21539
247470840	chr1:247470840:G:A	6.65824e-30	-1.53929	-0.78277	1.90766e-09	-2.28026	-0.420578
247470894	chr1:247470894:T:C	2.49282e-29	-6.80511e-10	-1.00192	1.18646e-08	-6.80511e-10	-0.873154
247471613	chr1:247471613:C:T	2.30568e-29	-6.80511e-10	-1.07996	9.47403e-09	-6.80511e-10	-1.09816
247471802	chr1:247471802:C:T	1.89939e-29	-6.80511e-10	-1.2738	7.32443e-09	-6.80511e-10	-1.3555
247472281	chr1:247472281:T:C	4.449e-29	-6.80511e-10	-0.422653	1.88004e-08	-6.80511e-10	-0.412835
247472346	chr1:247472346:T:C	2.17554e-29	-6.80511e-10	-1.13806	1.02348e-08	-6.80511e-10	-1.02092
247472407	chr1:247472407:G:A	1.88591e-29	-6.80511e-10	-1.28092	7.87163e-09	-6.80511e-10	-1.28345
247473008	chr1:247473008:G:A	1.89712e-29	-6.80511e-10	-1.275	7.32634e-09	-6.80511e-10	-1.35524
247473216	chr1:247473216:G:A	5.09817e-30	-1.31189	-1.27715	8.3585e-10	-2.28143	-1.24459
247473278	chr1:247473278:A:T	7.06783e-30	-1.43911	-0.82325	1.71509e-09	-2.32862	-0.478625
247473362	chr1:247473362:T:C	2.11852e-29	-6.80511e-10	-1.16462	9.88979e-09	-6.80511e-10	-1.05521
247473498	chr1:247473498:T:C	4.14309e-30	-1.49207	-1.30441	8.77686e-10	-2.20006	-1.27712
247474040	chr1:247474040:G:A	2.96868e-30	-2.07888	-1.05092	9.63042e-10	-2.44848	-0.935886
247474156	chr1:247474156:C:T	3.70058e-12	38.8227	-0.285574	4.99799e-09	-0.752087	-0.98559
247474202	chr1:247474202:C:T	6.93474e-30	-2.28138	-3.54985e-10	7.78575e-09	-1.29442	-3.54985e-10
247474750	chr1:247474750:G:A	2.16335e-30	-2.32779	-1.11847	8.95423e-10	-2.42043	-1.03674
247474879	chr1:247474879:G:A	1.89712e-29	-6.80511e-10	-1.275	7.32634e-09	-6.80511e-10	-1.35524
247475013	chr1:247475013:A:C	1.03431e-11	39.873	-0.308094	6.16916e-09	-0.530456	-0.996693
247475180	chr1:247475180:C:T	1.50526e-26	5.40139	-3.54985e-10	6.47102e-07	3.12579	-3.54985e-10
247475435	chr1:247475435:T:A	2.08559e-29	-6.80511e-10	-1.18028	8.82682e-09	-6.80511e-10	-1.16892
247475863	chr1:247475863:T:C	4.35995e-30	-1.40865	-1.33681	8.08963e-10	-2.24036	-1.31835
247476029	chr1:247476029:CAT:C	1.89605e-29	-6.80511e-10	-1.27556	7.32731e-09	-6.80511e-10	-1.3551
247476117	chr1:247476117:T:C	2.93727e-29	-0.837854	-3.54985e-10	1.10584e-08	-0.943519	-3.54985e-10
247476176	chr1:247476176:G:C	4.14996e-30	-1.45309	-1.34173	8.20647e-10	-2.21931	-1.32506
247476236	chr1:247476236:G:A	1.94866e-29	-6.80511e-10	-1.24819	8.04249e-09	-6.80511e-10	-1.26197
247476386	chr1:247476386:G:C	1.88404e-29	-6.80511e-10	-1.28191	7.33979e-09	-6.80511e-10	-1.3534
247476399	chr1:247476399:C:G	2.25525e-29	-6.80511e-10	-1.10207	9.52105e-09	-6.80511e-10	-1.09321
247476497	chr1:247476497:A:G	2.07751e-29	-6.80511e-10	-1.18416	8.59225e-09	-6.80511e-10	-1.19585
247476755	chr1:247476755:A:G	4.30555e-30	-1.42948	-1.32853	8.2538e-10	-2.23098	-1.30764
247476841	chr1:247476841:A:C	4.01109e-30	-1.47407	-1.35479	7.92122e-10	-2.22351	-1.35624
247477794	chr1:247477794:G:A	1.84364e-29	-6.80511e-10	-1.30359	7.39966e-09	-6.80511e-10	-1.34528
247477851	chr1:247477851:A:C	1.74844e-29	-6.80511e-10	-1.35661	7.32129e-09	-6.80511e-10	-1.35593
247477921	chr1:247477921:G:A	2.49395e-29	-6.80511e-10	-1.00146	1.08301e-08	-6.80511e-10	-0.96438
247478398	chr1:247478398:T:C	1.69906e-30	-2.33523	-1.35261	6.5931e-10	-2.42312	-1.34016
247478399	chr1:247478399:T:C	1.69911e-30	-2.33548	-1.35233	6.59654e-10	-2.42305	-1.33971
247478532	chr1:247478532:C:T	1.87746e-29	-6.80511e-10	-1.28541	7.72728e-09	-6.80511e-10	-1.30196
247478533	chr1:247478533:C:T	1.99547e-30	-2.2039	-1.32313	7.07711e-09	-0.0313479	-1.3585
247478601	chr1:247478601:C:T	1.64976e-30	-2.39945	-1.31784	6.95318e-10	-2.37601	-1.33409
247478815	chr1:247478815:C:T	2.20334e-29	-6.80511e-10	-1.12536	9.2432e-09	-6.80511e-10	-1.12282
247478968	chr1:247478968:G:A	1.4024e-29	-0.496335	-1.08082	3.65906e-09	-1.05535	-0.994159
247478979	chr1:247478979:C:T	1.81477e-29	-6.80511e-10	-1.31938	8.02686e-09	-6.80511e-10	-1.26392
247478999	chr1:247478999:C:A	7.05342e-28	2.34076	-3.54985e-10	3.72551e-07	2.57366	-3.54985e-10
247479004	chr1:247479004:T:C	1.90319e-29	-6.80511e-10	-1.2718	7.90549e-09	-6.80511e-10	-1.27915
247479353	chr1:247479353:C:T	1.02893e-29	-0.534258	-1.35255	6.44538e-10	-2.45284	-1.3331
247479749	chr1:247479749:CT:C	1.74526e-29	-6.80511e-10	-1.35843	7.63331e-09	-6.80511e-10	-1.31419
247480027	chr1:247480027:T:C	1.74297e-29	-6.80511e-10	-1.35974	7.54895e-09	-6.80511e-10	-1.3253
247480406	chr1:247480406:T:C	2.62977e-30	-1.93809	-1.31293	4.45366e-09	-0.52324	-1.32975
247480833	chr1:247480833:G:A	2.11595e-29	-1.16583	-3.54985e-10	2.62089e-09	-2.3832	-3.54985e-10
247480947	chr1:247480947:T:C	2.05081e-29	-6.80511e-10	-1.1971	8.67678e-09	-6.80511e-10	-1.18606
247481275	chr1:247481275:A:G	1.77333e-29	-6.80511e-10	-1.34248	7.29608e-09	-6.80511e-10	-1.35938
247481395	chr1:247481395:T:A	8.93796e-30	-1.32933	-0.698282	1.79469e-09	-2.3583	-0.403577
247481868	chr1:247481868:A:G	2.06684e-29	-6.80511e-10	-1.18931	9.0606e-09	-6.80511e-10	-1.14278
247482177	chr1:247482177:A:G	1.97564e-29	-6.80511e-10	-1.23444	7.29285e-09	-6.80511e-10	-1.35982
247482384	chr1:247482384:T:C	2.75289e-29	-6.80511e-10	-0.902683	1.19926e-08	-6.80511e-10	-0.862426
247482482	chr1:247482482:C:T	6.78585e-30	-2.30308	-3.54985e-10	2.6277e-09	-2.3806	-3.54985e-10
247483121	chr1:247483121:A:T	3.13877e-30	-2.34445	-0.729633	1.39099e-09	-2.41217	-0.604528
247483130	chr1:247483130:A:G	1.85999e-29	-6.80511e-10	-1.29476	7.71455e-09	-6.80511e-10	-1.3036
247483231	chr1:247483231:C:T	2.02078e-29	-6.80511e-10	-1.21185	8.54499e-09	-6.80511e-10	-1.20137
247483235	chr1:247483235:G:C	1.82048e-29	-6.80511e-10	-1.31624	7.36373e-09	-6.80511e-10	-1.35015
247483321	chr1:247483321:T:C	2.08957e-29	-6.80511e-10	-1.17837	7.32912e-09	-6.80511e-10	-1.35486
247483356	chr1:247483356:T:C	1.79328e-29	-6.80511e-10	-1.33129	7.31783e-09	-6.80511e-10	-1.3564
247483417	chr1:247483417:T:C	1.98847e-29	-6.80511e-10	-1.22797	8.26389e-09	-6.80511e-10	-1.23482
247483655	chr1:247483655:T:C	4.5305e-13	37.3239	-0.887027	2.74156e-09	-1.06302	-1.27517
247483849	chr1:247483849:C:T	2.93241e-30	-1.84665	-1.29544	3.83291e-09	-0.687489	-1.3156
247483905	chr1:247483905:C:T	3.17354e-30	-2.32843	-0.734643	1.37257e-09	-2.41988	-0.610149
247484168	chr1:247484168:T:C	1.78712e-29	-6.80511e-10	-1.33473	7.469e-09	-6.80511e-10	-1.33595
247484421	chr1:247484421:T:C	2.02844e-29	-6.80511e-10	-1.20807	8.78497e-09	-6.80511e-10	-1.17367
247484491	chr1:247484491:C:T	1.74917e-30	-2.35097	-1.30781	4.35999e-09	-0.598947	-1.2753
247484852	chr1:247484852:T:A	1.88883e-29	-6.80511e-10	-1.27937	8.52818e-09	-6.80511e-10	-1.20334
247485251	chr1:247485251:T:C	4.8365e-28	1.96344	-3.54985e-10	2.65883e-07	2.23634	-3.54985e-10
247485614	chr1:247485614:G:A	2.67778e-13	36.8463	-0.935283	2.47068e-09	-1.14622	-1.296
247485638	chr1:247485638:T:C	2.3902e-29	-6.80511e-10	-1.04396	1.00992e-08	-6.80511e-10	-1.03425
247485755	chr1:247485755:A:T	1.74569e-29	-6.80511e-10	-1.35818	7.32664e-09	-6.80511e-10	-1.3552
247485896	chr1:247485896:G:T	6.17175e-30	-1.05472	-1.34322	1.15692e-09	-1.90488	-1.29607
247486302	chr1:247486302:A:G	1.42089e-29	-1.56405	-3.54985e-10	4.90058e-09	-1.75736	-3.54985e-10
247486349	chr1:247486349:C:A	1.0017e-29	-1.1562	-0.757433	1.74427e-09	-2.39928	-0.391101
247486476	chr1:247486476:G:A	1.7474e-29	-6.80511e-10	-1.35721	7.30901e-09	-6.80511e-10	-1.3576
247486758	chr1:247486758:A:T	2.36416e-29	-6.80511e-10	-1.05491	1.00023e-08	-6.80511e-10	-1.0439
247487170	chr1:247487170:T:C	8.34629e-30	-1.14017	-0.955932	1.34663e-09	-2.40268	-0.646428
247488259	chr1:247488259:C:T	1.85021e-29	-6.80511e-10	-1.30004	8.28241e-09	-6.80511e-10	-1.23258
247488523	chr1:247488523:C:T	1.75958e-29	-6.80511e-10	-1.35026	7.41078e-09	-6.80511e-10	-1.34378
247488537	chr1:247488537:C:T	1.76848e-29	-6.80511e-10	-1.34521	7.39077e-09	-6.80511e-10	-1.34648
247488664	chr1:247488664:A:G	1.85077e-29	-6.80511e-10	-1.29973	8.31033e-09	-6.80511e-10	-1.22921
247488672	chr1:247488672:G:A	1.97512e-29	-6.80511e-10	-1.23471	7.29287e-09	-6.80511e-10	-1.35982
247488788	chr1:247488788:A:G	4.1059e-29	-6.80511e-10	-0.50291	1.72215e-08	-6.80511e-10	-0.500551
247488824	chr1:247488824:C:T	1.92572e-30	-2.20498	-1.35764	7.39867e-09	0.00305712	-1.34847
247488972	chr1:247488972:T:C	1.77764e-29	-6.80511e-10	-1.34005	8.42272e-09	-6.80511e-10	-1.21578
247489319	chr1:247489319:A:G	1.95358e-30	-2.34781	-1.20044	8.84007e-10	-2.43163	-1.03837
247489406	chr1:247489406:G:A	2.14819e-29	-6.80511e-10	-1.15071	8.92988e-09	-6.80511e-10	-1.15731
247489709	chr1:247489709:T:G	1.14942e-18	23.5524	-3.54985e-10	1.47141e-08	-0.657904	-3.54985e-10
247489897	chr1:247489897:A:AC	7.89094e-30	-1.20091	-0.951291	1.38366e-09	-2.38905	-0.632933
247490057	chr1:247490057:A:G	2.08108e-29	-6.80511e-10	-1.18244	9.4593e-09	-6.80511e-10	-1.09971
247490110	chr1:247490110:T:C	2.05711e-23	13.9497	-1.32819	5.36095e-08	1.96879	-1.33378
247490254	chr1:247490254:G:A	4.02115e-29	-6.80511e-10	-0.523766	1.68955e-08	-6.80511e-10	-0.519664
247490300	chr1:247490300:C:G	1.77295e-29	-6.80511e-10	-1.34269	7.39033e-09	-6.80511e-10	-1.34654
247490322	chr1:247490322:C:A	1.7975e-29	-6.80511e-10	-1.32894	7.35538e-09	-6.80511e-10	-1.35128
247491137	chr1:247491137:G:A	1.76259e-29	-6.80511e-10	-1.34855	7.37394e-09	-6.80511e-10	-1.34876
247491191	chr1:247491191:G:T	1.79207e-29	-6.80511e-10	-1.33196	7.45465e-09	-6.80511e-10	-1.33788
247491196	chr1:247491196:G:A	5.81944e-21	19.6099	-1.34332	5.19936e-09	-0.4514	-1.24678
247491335	chr1:247491335:G:A	6.30878e-29	-6.80511e-10	-0.0733916	2.63758e-08	-6.80511e-10	-0.0742654
247491600	chr1:247491600:T:A	2.1307e-29	-6.80511e-10	-1.15888	8.9314e-09	-6.80511e-10	-1.15714
247491674	chr1:247491674:G:A	2.16735e-29	-6.80511e-10	-1.14183	9.14266e-09	-6.80511e-10	-1.13376
247491691	chr1:247491691:T:C	5.49266e-27	5.46869	-1.07544	6.60803e-08	1.87417	-1.03002
247491800	chr1:247491800:G:A	6.85775e-25	9.22039	-3.54985e-10	2.5376e-09	-2.41549	-3.54985e-10
247491973	chr1:247491973:T:C	3.33374e-27	5.21183	-1.31789	4.05091e-08	1.67662	-1.3218
247492063	chr1:247492063:G:C	1.99975e-29	-6.80511e-10	-1.22231	8.46477e-09	-6.80511e-10	-1.2108
247492206	chr1:247492206:G:A	1.96729e-29	-6.80511e-10	-1.23868	8.32162e-09	-6.80511e-10	-1.22786
247492427	chr1:247492427:C:T	3.76616e-27	5.37534	-1.35944	3.75619e-08	1.61735	-1.33807
247492809	chr1:247492809:A:G	1.88516e-29	-6.80511e-10	-1.28132	7.82672e-09	-6.80511e-10	-1.28917
247492813	chr1:247492813:T:A	7.3517e-30	-2.22299	-3.54985e-10	2.58095e-09	-2.39855	-3.54985e-10
247492925	chr1:247492925:G:C	8.54338e-30	-2.07276	-3.54985e-10	1.24345e-08	-0.826239	-3.54985e-10
247493674	chr1:247493674:C:T	1.61664e-30	-2.4072	-1.33037	8.03504e-10	-2.30999	-1.25549
247493680	chr1:247493680:C:A	8.75415e-27	6.16622	-1.30685	6.58907e-10	-2.40559	-1.3583
247493786	chr1:247493786:A:T	3.07045e-29	-6.80511e-10	-0.793508	1.35132e-08	-6.80511e-10	-0.743042
247493866	chr1:247493866:C:T	2.1242e-29	-6.80511e-10	-1.16194	8.3743e-09	-6.80511e-10	-1.22154
247494084	chr1:247494084:T:C	1.97359e-29	-6.80511e-10	-1.23548	9.04922e-09	-6.80511e-10	-1.14403
247494137	chr1:247494137:A:C	1.97153e-29	-6.80511e-10	-1.23652	9.03679e-09	-6.80511e-10	-1.14541
247494181	chr1:247494181:T:C	1.78952e-29	-6.80511e-10	-1.33339	7.3187e-09	-6.80511e-10	-1.35628
247494218	chr1:247494218:T:C	2.15413e-29	-6.80511e-10	-1.14794	9.79195e-09	-6.80511e-10	-1.06515
247494301	chr1:247494301:A:G	1.8362e-29	-6.80511e-10	-1.30764	7.61189e-09	-6.80511e-10	-1.317
247494401	chr1:247494401:AC:A	8.63911e-30	-1.22451	-0.837107	1.87345e-09	-2.01684	-0.702097
247494485	chr1:247494485:C:T	1.90454e-29	-6.80511e-10	-1.27109	7.90109e-09	-6.80511e-10	-1.27971
247494954	chr1:247494954:A:G	3.07045e-29	-6.80511e-10	-0.793508	1.35132e-08	-6.80511e-10	-0.743042
247495184	chr1:247495184:A:C	1.96498e-29	-6.80511e-10	-1.23985	8.99715e-09	-6.80511e-10	-1.1498
247495826	chr1:247495826:G:T	1.94089e-29	-6.80511e-10	-1.25219	8.84475e-09	-6.80511e-10	-1.16689
247495959	chr1:247495959:G:A	1.74366e-29	-6.80511e-10	-1.35935	7.29659e-09	-6.80511e-10	-1.35931
247495984	chr1:247495984:T:C	9.32163e-30	-0.89449	-1.09109	1.07649e-09	-2.44566	-0.827348
247495985	chr1:247495985:T:C	5.83418e-30	-2.45418	-3.54985e-10	2.44556e-09	-2.45244	-3.54985e-10
247495991	chr1:247495991:T:C	1.7449e-29	-6.80511e-10	-1.35863	7.30196e-09	-6.80511e-10	-1.35857
247495992	chr1:247495992:G:A	1.61788e-30	-2.40531	-1.33149	8.04906e-10	-2.30641	-1.25733
247496005	chr1:247496005:G:A	1.74735e-29	-6.80511e-10	-1.35723	7.31076e-09	-6.80511e-10	-1.35737
247496015	chr1:247496015:AGGGTTCTTATGG:A	5.3649e-29	-6.80511e-10	-0.235455	1.41786e-08	-6.80511e-10	-0.69498
247496246	chr1:247496246:C:T	1.87986e-29	-6.80511e-10	-1.28414	7.80396e-09	-6.80511e-10	-1.29208
247497202	chr1:247497202:A:G	1.48545e-29	-1.26363	-0.255987	1.11289e-07	2.01464	-0.649229
247497234	chr1:247497234:T:C	2.00271e-29	-6.80511e-10	-1.22083	8.47775e-09	-6.80511e-10	-1.20927
247497316	chr1:247497316:G:A	1.76247e-29	-6.80511e-10	-1.34862	7.70342e-09	-6.80511e-10	-1.30505
247497323	chr1:247497323:C:T	1.77146e-29	-6.80511e-10	-1.34353	7.37889e-09	-6.80511e-10	-1.34809
247498319	chr1:247498319:C:G	1.83997e-29	-6.80511e-10	-1.30558	7.29357e-09	-6.80511e-10	-1.35972
247498554	chr1:247498554:G:T	2.41314e-29	-6.80511e-10	-1.0344	1.01932e-08	-6.80511e-10	-1.02499
247498582	chr1:247498582:C:T	6.48516e-30	-2.3484	-3.54985e-10	2.86742e-09	-2.2933	-3.54985e-10
247499132	chr1:247499132:T:C	1.8584e-29	-6.80511e-10	-1.29562	7.29986e-09	-6.80511e-10	-1.35886
247499430	chr1:247499430:T:C	1.98578e-29	-6.80511e-10	-1.22932	8.27654e-09	-6.80511e-10	-1.23329
247499596	chr1:247499596:A:T	1.88362e-29	-6.80511e-10	-1.28214	7.81872e-09	-6.80511e-10	-1.29019
247499672	chr1:247499672:G:A	1.7941e-29	-6.80511e-10	-1.33083	7.86941e-09	-6.80511e-10	-1.28373
247499922	chr1:247499922:G:C	2.19595e-29	-6.80511e-10	-1.12872	9.26572e-09	-6.80511e-10	-1.12039
247500350	chr1:247500350:C:CTTCTTA	1.94235e-29	-6.80511e-10	-1.25144	8.84517e-09	-6.80511e-10	-1.16684
247500677	chr1:247500677:T:C	1.84313e-29	-6.80511e-10	-1.30387	7.66098e-09	-6.80511e-10	-1.31057
247501185	chr1:247501185:T:G	5.22521e-27	5.68463	-1.3413	4.569e-08	1.83102	-1.35585
247501260	chr1:247501260:A:G	2.67304e-29	-6.80511e-10	-0.932118	1.12034e-08	-6.80511e-10	-0.930497
247501406	chr1:247501406:C:T	1.76442e-29	-6.80511e-10	-1.34751	7.35705e-09	-6.80511e-10	-1.35105
247501471	chr1:247501471:G:A	1.44656e-26	6.51227	-1.15066	7.52987e-10	-2.37849	-1.25193
247501472	chr1:247501472:A:T	1.40385e-26	6.48279	-1.15115	7.50705e-10	-2.38117	-1.25228
247501479	chr1:247501479:T:C	2.0514e-29	-6.80511e-10	-1.19681	8.12679e-09	-6.80511e-10	-1.25155
247501528	chr1:247501528:C:G	1.85596e-29	-6.80511e-10	-1.29693	7.29874e-09	-6.80511e-10	-1.35901
247501722	chr1:247501722:T:C	1.79583e-29	-6.80511e-10	-1.32987	7.88727e-09	-6.80511e-10	-1.28146
247501852	chr1:247501852:G:C	1.88996e-29	-6.80511e-10	-1.27878	7.65488e-09	-6.80511e-10	-1.31137
247502038	chr1:247502038:G:T	1.40808e-27	4.33926	-1.3072	2.24491e-08	1.12406	-1.35952
247502697	chr1:247502697:T:C	1.79025e-29	-6.80511e-10	-1.33298	7.31481e-09	-6.80511e-10	-1.35681
247502863	chr1:247502863:A:G	9.46604e-30	-1.16298	-0.807229	2.05455e-09	-1.95756	-0.669096
247502867	chr1:247502867:C:T	1.92255e-29	-6.80511e-10	-1.26168	8.00432e-09	-6.80511e-10	-1.26673
247502879	chr1:247502879:T:A	1.75518e-29	-6.80511e-10	-1.35276	7.29717e-09	-6.80511e-10	-1.35923
247502890	chr1:247502890:CAAT:C	1.94395e-29	-6.80511e-10	-1.25061	8.86665e-09	-6.80511e-10	-1.16442
247503499	chr1:247503499:G:A	1.91602e-29	-6.80511e-10	-1.26508	8.69208e-09	-6.80511e-10	-1.1843
247503509	chr1:247503509:A:G	2.20625e-29	-6.80511e-10	-1.12404	8.63541e-09	-6.80511e-10	-1.19084
247503675	chr1:247503675:T:C	8.33729e-30	-1.27593	-0.821254	1.89342e-09	-2.02352	-0.684813
247503904	chr1:247503904:G:A	6.94191e-30	-2.28034	-3.54985e-10	2.73937e-09	-2.33899	-3.54985e-10
247504361	chr1:247504361:C:T	1.51103e-21	18.2752	-1.35702	1.51067e-09	-1.67709	-1.25707
247504473	chr1:247504473:T:C	1.91793e-29	-6.80511e-10	-1.26408	8.70523e-09	-6.80511e-10	-1.18279
247504740	chr1:247504740:T:C	1.75212e-29	-6.80511e-10	-1.35451	7.30202e-09	-6.80511e-10	-1.35856
247504743	chr1:247504743:A:G	1.96591e-29	-6.80511e-10	-1.23938	9.00331e-09	-6.80511e-10	-1.14912
247505079	chr1:247505079:C:T	1.74376e-29	-6.80511e-10	-1.35929	7.29631e-09	-6.80511e-10	-1.35934
247505721	chr1:247505721:A:G	1.98265e-29	-6.80511e-10	-1.2309	9.10397e-09	-6.80511e-10	-1.138
247506371	chr1:247506371:GGGTTAA:G	1.70936e-21	18.3475	-1.30599	1.92593e-09	-1.62669	-1.06462
247506489	chr1:247506489:G:A	2.85063e-29	-6.80511e-10	-0.867795	1.24311e-08	-6.80511e-10	-0.826515
247506583	chr1:247506583:C:T	3.94065e-29	-6.80511e-10	-0.543987	1.66674e-08	-6.80511e-10	-0.533259
247506605	chr1:247506605:T:C	9.1033e-30	-0.942684	-1.0666	1.12541e-09	-2.44121	-0.787354
247506716	chr1:247506716:C:T	1.85838e-29	-6.80511e-10	-1.29563	7.71978e-09	-6.80511e-10	-1.30293
247506925	chr1:247506925:C:T	3.10819e-29	-6.80511e-10	-0.781292	1.36868e-08	-6.80511e-10	-0.730281
247506934	chr1:247506934:GA:G	1.74363e-29	-6.80511e-10	-1.35937	7.29635e-09	-6.80511e-10	-1.35934
247507230	chr1:247507230:C:T	4.08542e-29	-6.80511e-10	-0.50791	1.71199e-08	-6.80511e-10	-0.506469
247507471	chr1:247507471:C:T	1.76225e-29	-6.80511e-10	-1.34874	7.35883e-09	-6.80511e-10	-1.35081
247507561	chr1:247507561:C:T	1.78405e-29	-6.80511e-10	-1.33645	8.42994e-09	-6.80511e-10	-1.21492
247507587	chr1:247507587:C:T	1.74325e-29	-6.80511e-10	-1.35958	7.29471e-09	-6.80511e-10	-1.35956
247507655	chr1:247507655:A:G	3.14363e-30	-1.94	-1.13254	8.39611e-10	-2.45365	-1.06787
247507871	chr1:247507871:C:T	1.94322e-29	-6.80511e-10	-1.25099	8.86059e-09	-6.80511e-10	-1.1651
247508023	chr1:247508023:T:A	1.83699e-29	-6.80511e-10	-1.30721	7.65047e-09	-6.80511e-10	-1.31195
247508258	chr1:247508258:A:G	2.96318e-29	-0.829072	-3.54985e-10	1.08815e-08	-0.959652	-3.54985e-10
247508651	chr1:247508651:T:C	1.97274e-29	-6.80511e-10	-1.23591	8.21366e-09	-6.80511e-10	-1.24091
247508893	chr1:247508893:T:G	1.75052e-29	-6.80511e-10	-1.35542	7.31186e-09	-6.80511e-10	-1.35722
247509020	chr1:247509020:T:C	1.35987e-29	-1.60795	-3.54985e-10	5.96579e-08	0.741914	-3.54985e-10
247509070	chr1:247509070:T:C	6.72415e-21	19.7418	-1.33074	1.99233e-09	-1.46238	-1.19502
247509219	chr1:247509219:C:T	1.19786e-29	-1.00416	-0.730637	2.39914e-09	-1.87603	-0.59557
247509338	chr1:247509338:A:G	1.94596e-29	-6.80511e-10	-1.24958	8.8763e-09	-6.80511e-10	-1.16333
247509493	chr1:247509493:T:G	2.31529e-29	-6.80511e-10	-1.0758	9.77084e-09	-6.80511e-10	-1.06731
247509613	chr1:247509613:A:C	1.8584e-29	-6.80511e-10	-1.29562	7.29986e-09	-6.80511e-10	-1.35886
247509776	chr1:247509776:T:C	2.43757e-29	-6.80511e-10	-1.02433	1.04285e-08	-6.80511e-10	-1.00217
247510028	chr1:247510028:A:T	1.13498e-20	20.2678	-1.3333	2.26682e-09	-1.32721	-1.20112
247510235	chr1:247510235:A:G	2.04378e-29	-6.80511e-10	-1.20053	8.65632e-09	-6.80511e-10	-1.18842
247510264	chr1:247510264:T:C	2.87913e-29	-6.80511e-10	-0.857845	1.40754e-08	-6.80511e-10	-0.702282
247510371	chr1:247510371:TTG:T	1.9451e-29	-6.80511e-10	-1.25002	8.87107e-09	-6.80511e-10	-1.16392
247510376	chr1:247510376:T:C	1.87414e-29	-6.80511e-10	-1.28719	7.8373e-09	-6.80511e-10	-1.28782
247510712	chr1:247510712:G:A	8.82576e-30	-0.939577	-1.10067	1.07222e-09	-2.44168	-0.835298
247510792	chr1:247510792:T:A	1.77148e-29	-6.80511e-10	-1.34352	7.41235e-09	-6.80511e-10	-1.34356
247510800	chr1:247510800:T:C	2.30209e-29	-6.80511e-10	-1.08152	9.72091e-09	-6.80511e-10	-1.07243
247510984	chr1:247510984:G:T	1.8681e-29	-6.80511e-10	-1.29041	7.30523e-09	-6.80511e-10	-1.35812
247511089	chr1:247511089:G:A	1.94712e-29	-6.80511e-10	-1.24898	8.88332e-09	-6.80511e-10	-1.16254
247511090	chr1:247511090:G:T	2.92411e-27	5.08367	-1.32085	2.92001e-08	1.38729	-1.35983
247511332	chr1:247511332:G:A	9.37033e-30	-0.892757	-1.08761	1.0813e-09	-2.44544	-0.823112
247511405	chr1:247511405:G:A	1.95679e-29	-6.80511e-10	-1.24403	8.94306e-09	-6.80511e-10	-1.15583
247511493	chr1:247511493:T:C	8.97585e-30	-2.02338	-3.54985e-10	2.46641e-09	-2.44395	-3.54985e-10
247511589	chr1:247511589:A:G	4.0802e-29	-6.80511e-10	-0.509188	1.82265e-08	-6.80511e-10	-0.443835
247511616	chr1:247511616:C:T	1.93308e-29	-6.80511e-10	-1.25622	8.79675e-09	-6.80511e-10	-1.17233
247511617	chr1:247511617:G:A	1.22883e-20	20.3548	-1.34082	2.26512e-09	-1.30861	-1.22047
247511867	chr1:247511867:G:C	1.84505e-29	-6.80511e-10	-1.30283	7.29475e-09	-6.80511e-10	-1.35956
247511890	chr1:247511890:G:A	6.10188e-30	-2.40932	-3.54985e-10	4.51445e-09	-1.83943	-3.54985e-10
247512000	chr1:247512000:C:T	3.23292e-30	-1.93355	-1.11098	8.60478e-10	-2.45334	-1.04364
247512659	chr1:247512659:G:A	2.36035e-29	-6.80511e-10	-1.05652	9.97335e-09	-6.80511e-10	-1.0468
247512885	chr1:247512885:C:T	1.78691e-29	-6.80511e-10	-1.33485	7.45102e-09	-6.80511e-10	-1.33836
247512987	chr1:247512987:G:T	2.88393e-29	-6.80511e-10	-0.856179	1.41183e-08	-6.80511e-10	-0.699243
247513349	chr1:247513349:C:T	4.10799e-29	-6.80511e-10	-0.502399	1.72146e-08	-6.80511e-10	-0.500957
247513650	chr1:247513650:G:A	2.7899e-29	-6.80511e-10	-0.889329	1.20187e-08	-6.80511e-10	-0.860245
247513785	chr1:247513785:G:A	1.93572e-29	-6.80511e-10	-1.25485	8.81322e-09	-6.80511e-10	-1.17046
247514343	chr1:247514343:A:T	5.78031e-29	-6.80511e-10	-0.160876	2.41634e-08	-6.80511e-10	-0.161872
247514447	chr1:247514447:T:C	1.90177e-29	-6.80511e-10	-1.27255	7.7489e-09	-6.80511e-10	-1.29916
247514480	chr1:247514480:GCTAT:G	2.91466e-27	5.09352	-1.33393	2.95379e-08	1.39735	-1.35839
247514638	chr1:247514638:A:C	9.53842e-30	-0.864881	-1.09771	1.07154e-09	-2.44741	-0.830208
247514736	chr1:247514736:TTTATG:T	9.59863e-30	-0.876459	-1.07984	1.0988e-09	-2.44665	-0.805839
247514844	chr1:247514844:A:G	1.88918e-29	-6.80511e-10	-1.27919	7.32066e-09	-6.80511e-10	-1.35601
247515190	chr1:247515190:G:A	1.6006e-28	2.20808	-1.35045	1.59228e-05	7.66723	-1.33844
247515241	chr1:247515241:T:C	1.75852e-29	-6.80511e-10	-1.35086	7.29346e-09	-6.80511e-10	-1.35973
247515623	chr1:247515623:C:T	1.97331e-29	-6.80511e-10	-1.23562	9.0419e-09	-6.80511e-10	-1.14484
247515653	chr1:247515653:C:T	1.1785e-29	-1.05426	-0.69683	1.15142e-07	2.30975	-0.9103
247515955	chr1:247515955:C:G	2.86903e-29	-6.80511e-10	-0.86136	1.25043e-08	-6.80511e-10	-0.82064
247516193	chr1:247516193:G:A	2.83938e-29	-6.80511e-10	-0.871749	1.238e-08	-6.80511e-10	-0.830632
247516908	chr1:247516908:T:C	1.88982e-29	-6.80511e-10	-1.27885	7.84723e-09	-6.80511e-10	-1.28655
247516932	chr1:247516932:T:G	1.81129e-29	-6.80511e-10	-1.3213	7.5302e-09	-6.80511e-10	-1.32779
247516991	chr1:247516991:A:C	1.6629e-30	-2.43936	-1.27	1.53879e-08	0.738592	-1.35172
247517151	chr1:247517151:CT:C	7.47282e-30	-1.16466	-1.04199	1.19303e-09	-2.40982	-0.760394
247517156	chr1:247517156:G:C	2.3729e-29	-6.80511e-10	-1.05122	1.0143e-08	-6.80511e-10	-1.02993
247518507	chr1:247518507:C:T	1.94822e-29	-6.80511e-10	-1.24842	7.8486e-09	-6.80511e-10	-1.28638
247518603	chr1:247518603:A:G	1.90461e-29	-6.80511e-10	-1.27106	8.61446e-09	-6.80511e-10	-1.19327
247518859	chr1:247518859:C:T	1.74892e-29	-6.80511e-10	-1.35633	7.50569e-09	-6.80511e-10	-1.33105
247519035	chr1:247519035:G:A	9.21253e-29	1.1163	-0.811071	7.60069e-09	-0.663336	-0.655137
247519768	chr1:247519768:C:T	2.68699e-21	18.8205	-1.32676	1.71232e-09	-1.62355	-1.18531
247519823	chr1:247519823:T:G	1.89677e-28	2.36068	-1.33328	7.10622e-10	-2.33792	-1.3504
247520042	chr1:247520042:T:G	1.10659e-29	-0.929772	-0.884279	2.17121e-09	-1.80401	-0.767419
247520103	chr1:247520103:G:A	4.33715e-29	-6.80511e-10	-0.448117	1.20913e-08	-6.80511e-10	-0.854229
247521293	chr1:247521293:T:C	4.07369e-30	-1.79312	-1.02025	1.02324e-09	-2.44767	-0.876069
247521450	chr1:247521450:G:T	1.87538e-29	-6.80511e-10	-1.28652	7.78641e-09	-6.80511e-10	-1.29433
247521823	chr1:247521823:A:G	2.90487e-29	-6.80511e-10	-0.848945	1.26669e-08	-6.80511e-10	-0.807717
247521838	chr1:247521838:C:G	6.36191e-23	13.7505	-3.54985e-10	3.83763e-09	-2.00186	-3.54985e-10
247521871	chr1:247521871:C:T	4.60016e-21	19.3801	-1.34869	1.81641e-09	-1.50687	-1.24297
247522098	chr1:247522098:G:A	1.74388e-29	-6.80511e-10	-1.35922	7.29673e-09	-6.80511e-10	-1.35929
247522138	chr1:247522138:G:A	2.42672e-21	18.7221	-1.33023	1.66802e-09	-1.64114	-1.19394
247522391	chr1:247522391:G:A	1.74281e-29	-6.80511e-10	-1.35983	7.29277e-09	-6.80511e-10	-1.35983
247522422	chr1:247522422:C:T	9.41526e-13	37.8339	-0.665523	2.89771e-09	-1.07909	-1.2037
247522424	chr1:247522424:G:A	1.86961e-29	-6.80511e-10	-1.2896	7.76383e-09	-6.80511e-10	-1.29724
247522455	chr1:247522455:C:T	6.60411e-29	0.752101	-0.779742	5.95495e-09	-0.935145	-0.627345
247522483	chr1:247522483:TGTG:T	1.68905e-28	2.24071	-1.32929	7.23121e-10	-2.3183	-1.35259
247522612	chr1:247522612:A:C	2.87309e-29	-6.80511e-10	-0.859947	1.25229e-08	-6.80511e-10	-0.819156
247522688	chr1:247522688:C:G	1.04074e-21	17.7894	-1.24414	1.75319e-09	-1.79817	-0.987098
247523050	chr1:247523050:C:A	1.23115e-21	17.9191	-1.20582	1.92434e-09	-1.77096	-0.921169
247523219	chr1:247523219:C:T	5.51976e-22	17.1942	-1.28306	1.66471e-09	-1.82395	-1.01311
247523225	chr1:247523225:A:G	1.67104e-28	2.2295	-1.3288	7.23604e-10	-2.31739	-1.35283
247523382	chr1:247523382:G:T	3.14245e-29	-6.80511e-10	-0.77033	1.3832e-08	-6.80511e-10	-0.719731
247523485	chr1:247523485:G:A	9.55582e-22	17.6829	-1.22299	1.78582e-09	-1.81696	-0.949876
247523668	chr1:247523668:G:A	1.24447e-12	38.12	-0.672707	3.04226e-09	-1.02721	-1.2069
247524533	chr1:247524533:G:A	1.42584e-21	18.0808	-1.22071	1.92589e-09	-1.74555	-0.945773
247524708	chr1:247524708:C:T	1.96317e-21	18.4047	-1.22482	2.03138e-09	-1.68479	-0.953205
247524735	chr1:247524735:CAAAGG:C	2.06172e-29	-6.80511e-10	-1.19179	8.73337e-09	-6.80511e-10	-1.17956
247524837	chr1:247524837:C:T	1.58043e-21	18.1752	-1.21216	1.98753e-09	-1.72845	-0.931365
247524877	chr1:247524877:T:C	4.3778e-29	-0.438787	-3.54985e-10	1.29915e-08	-0.782414	-3.54985e-10
247525041	chr1:247525041:G:A	3.23679e-21	19.0231	-1.34319	1.70881e-09	-1.58443	-1.22648
247525140	chr1:247525140:G:A	5.26027e-29	-6.80511e-10	-0.255151	2.232e-08	-6.80511e-10	-0.241231
247525412	chr1:247525412:C:CA	6.76071e-22	17.3882	-1.27428	1.75592e-09	-1.78923	-0.994492
247525629	chr1:247525629:G:A	1.45999e-21	18.1067	-1.22288	1.92777e-09	-1.74065	-0.949702
247525747	chr1:247525747:C:T	2.53822e-29	-6.80511e-10	-0.983869	1.07789e-08	-6.80511e-10	-0.969121
247525849	chr1:247525849:G:A	1.81205e-29	-6.80511e-10	-1.32087	7.54004e-09	-6.80511e-10	-1.32649
247525851	chr1:247525851:A:C	6.01332e-30	-2.42394	-3.54985e-10	4.19717e-09	-1.9123	-3.54985e-10
247526230	chr1:247526230:C:T	4.89658e-22	17.0618	-1.27054	1.66969e-09	-1.84692	-0.987159
247526316	chr1:247526316:C:T	3.13517e-29	-6.80511e-10	-0.77265	1.37986e-08	-6.80511e-10	-0.722149
247526465	chr1:247526465:C:T	2.04916e-29	-6.80511e-10	-1.1979	8.54198e-09	-6.80511e-10	-1.20172
247526667	chr1:247526667:A:G	1.79917e-29	-6.80511e-10	-1.32801	7.56164e-09	-6.80511e-10	-1.32362
247526769	chr1:247526769:G:C	8.10221e-30	-2.12578	-3.54985e-10	2.45516e-09	-2.44852	-3.54985e-10
247527115	chr1:247527115:T:G	1.17852e-21	17.8685	-1.19885	1.9659e-09	-1.76175	-0.909019
247527498	chr1:247527498:C:T	5.47874e-22	17.1714	-1.26774	1.7478e-09	-1.80706	-0.981296
247527839	chr1:247527839:C:T	2.15633e-21	18.598	-1.32425	1.68858e-09	-1.643	-1.17983
247527998	chr1:247527998:C:G	6.00032e-29	0.886385	-1.0099	5.0863e-09	-0.83038	-0.889782
247528390	chr1:247528390:G:A	1.75171e-29	-6.80511e-10	-1.35474	7.3307e-09	-6.80511e-10	-1.35464
247528473	chr1:247528473:C:T	2.91136e-29	-6.80511e-10	-0.846714	1.26965e-08	-6.80511e-10	-0.805383
247528805	chr1:247528805:A:G	5.78298e-30	-1.10625	-1.35674	1.05767e-09	-1.93517	-1.35548
247529052	chr1:247529052:T:A	2.40853e-29	-6.80511e-10	-1.03632	1.02174e-08	-6.80511e-10	-1.02263
247529187	chr1:247529187:G:C	1.74761e-29	-6.80511e-10	-1.35709	7.31356e-09	-6.80511e-10	-1.35698
247529649	chr1:247529649:A:G	1.74393e-29	-6.80511e-10	-1.35919	7.34404e-09	-6.80511e-10	-1.35282
247529677	chr1:247529677:A:C	8.12006e-29	1.49658	-1.31757	8.77979e-10	-2.26144	-1.2154
247529730	chr1:247529730:T:G	3.06268e-29	0.264113	-1.06015	4.99912e-09	-0.738776	-0.998674
247529731	chr1:247529731:T:G	4.89953e-30	-1.38023	-1.24855	1.08982e-09	-2.07315	-1.18754
247530480	chr1:247530480:C:T	1.90529e-29	-6.80511e-10	-1.2707	7.9036e-09	-6.80511e-10	-1.27939
247530602	chr1:247530602:C:T	2.0772e-29	-6.80511e-10	-1.18431	9.61916e-09	-6.80511e-10	-1.08296
247530664	chr1:247530664:T:C	3.15433e-29	-6.80511e-10	-0.766557	1.38996e-08	-6.80511e-10	-0.714852
247531248	chr1:247531248:C:G	1.69724e-30	-2.39796	-1.29095	4.10672e-08	1.63694	-1.26845
247531253	chr1:247531253:T:C	2.02179e-29	-6.80511e-10	-1.21135	8.52519e-09	-6.80511e-10	-1.20369
247531386	chr1:247531386:A:G	2.23724e-29	-1.11009	-3.54985e-10	4.55977e-09	-1.82944	-3.54985e-10
247531647	chr1:247531647:G:C	1.7275e-29	-0.687488	-0.681173	2.92698e-09	-1.74959	-0.523145
247532125	chr1:247532125:C:G	2.97512e-28	1.64739	-0.169852	9.68444e-06	6.28166	-0.4501
247532454	chr1:247532454:T:C	2.07508e-29	-6.80511e-10	-1.18533	8.79582e-09	-6.80511e-10	-1.17244
247532455	chr1:247532455:G:A	2.41411e-29	-6.80511e-10	-1.034	1.02541e-08	-6.80511e-10	-1.01904
247532574	chr1:247532574:G:C	1.777e-29	-6.80511e-10	-1.34041	7.34349e-09	-6.80511e-10	-1.3529
247532612	chr1:247532612:T:G	1.7485e-29	-6.80511e-10	-1.35658	7.32936e-09	-6.80511e-10	-1.35482
247532656	chr1:247532656:T:C	2.16196e-29	-6.80511e-10	-1.14432	9.16593e-09	-6.80511e-10	-1.13122
247532745	chr1:247532745:G:A	3.00706e-29	0.290879	-1.10525	2.65867e-09	-1.37006	-0.998826
247533015	chr1:247533015:G:A	2.63504e-29	-6.80511e-10	-0.946436	1.1342e-08	-6.80511e-10	-0.918203
247533137	chr1:247533137:G:A	2.4281e-28	2.5779	-1.30354	6.58235e-10	-2.40537	-1.35953
247533215	chr1:247533215:C:T	1.99797e-29	-6.80511e-10	-1.2232	8.32797e-09	-6.80511e-10	-1.22709
247534063	chr1:247534063:G:A	2.57607e-29	-6.80511e-10	-0.96907	1.07964e-08	-6.80511e-10	-0.967504
247534145	chr1:247534145:A:G	4.4725e-30	-1.42745	-1.29252	2.5004e-06	5.54161	-1.06411
247534146	chr1:247534146:T:C	1.78104e-29	-6.80511e-10	-1.33813	7.46423e-09	-6.80511e-10	-1.33659
247534282	chr1:247534282:G:C	1.22106e-28	1.91755	-1.33057	0.00626051	13.4273	-1.12427
247534511	chr1:247534511:A:G	1.95315e-29	-6.80511e-10	-1.24589	8.2794e-09	-6.80511e-10	-1.23294
247534678	chr1:247534678:G:A	2.03713e-29	-6.80511e-10	-1.20379	8.63691e-09	-6.80511e-10	-1.19067
247534862	chr1:247534862:T:C	4.20738e-28	2.29453	-0.470437	0.0324475	14.0978	-0.149425
247534981	chr1:247534981:G:T	1.80762e-26	6.92088	-1.33645	1.56023e-07	3.0137	-1.31041
247535076	chr1:247535076:C:G	4.83172e-29	-6.80511e-10	-0.340131	1.95544e-08	-6.80511e-10	-0.37351
247535364	chr1:247535364:A:G	1.82203e-29	-6.80511e-10	-1.31538	8.03254e-09	-6.80511e-10	-1.26321
247535418	chr1:247535418:G:T	1.85564e-29	-6.80511e-10	-1.2971	7.83722e-09	-6.80511e-10	-1.28783
247535480	chr1:247535480:G:A	2.98594e-26	7.44603	-1.3597	2.46335e-07	3.51475	-1.35477
247535938	chr1:247535938:G:A	1.79539e-29	-6.80511e-10	-1.33011	7.84067e-09	-6.80511e-10	-1.28739
247536098	chr1:247536098:T:TC	1.80766e-29	-6.80511e-10	-1.3233	7.93791e-09	-6.80511e-10	-1.27506
247536209	chr1:247536209:G:A	5.63818e-23	13.6297	-3.54985e-10	4.85135e-09	-1.76746	-3.54985e-10
247537044	chr1:247537044:C:T	2.14129e-29	-6.80511e-10	-1.15393	7.84603e-09	-6.80511e-10	-1.2867
247537277	chr1:247537277:CTA:C	1.75944e-29	-6.80511e-10	-1.35034	7.35673e-09	-6.80511e-10	-1.3511
247537289	chr1:247537289:G:A	5.56386e-29	0.741369	-0.94041	7.86838e-09	-0.2893	-0.994561
247537493	chr1:247537493:C:T	6.45228e-26	7.57543	-0.718571	5.51091e-07	3.6454	-0.680214
247537604	chr1:247537604:A:G	2.40813e-30	-2.22687	-1.1122	9.3192e-10	-2.45205	-0.965168
247537707	chr1:247537707:G:A	1.91109e-29	-6.80511e-10	-1.26766	7.95244e-09	-6.80511e-10	-1.27323
247537851	chr1:247537851:G:T	6.49613e-30	-2.34671	-3.54985e-10	2.86197e-09	-2.2952	-3.54985e-10
247537936	chr1:247537936:T:C	2.68211e-29	-6.80511e-10	-0.928728	1.10656e-08	-6.80511e-10	-0.942871
247538305	chr1:247538305:C:T	1.41759e-26	6.69399	-1.35261	1.27733e-07	2.86278	-1.35955
247538363	chr1:247538363:C:T	2.63806e-29	-6.80511e-10	-0.94529	1.08841e-08	-6.80511e-10	-0.959408
247538512	chr1:247538512:C:A	1.34296e-26	6.64439	-1.35709	1.22562e-07	2.82152	-1.35962
247538715	chr1:247538715:C:T	1.751e-29	-6.80511e-10	-1.35515	7.30403e-09	-6.80511e-10	-1.35829
247538816	chr1:247538816:C:T	3.12674e-26	7.03436	-0.90195	3.81591e-07	3.14414	-0.546504
247539202	chr1:247539202:G:A	2.3356e-29	-6.80511e-10	-1.06706	8.29906e-09	-6.80511e-10	-1.23057
247539376	chr1:247539376:G:A	1.14294e-26	6.48089	-1.35487	1.08468e-07	2.69957	-1.35982
247539388	chr1:247539388:A:G	3.36448e-28	2.04988	-0.449353	0.0208667	13.6375	-0.13057
247539732	chr1:247539732:ACT:A	1.52388e-28	1.56896	-0.760449	3.44295e-08	0.935975	-0.743775
247539818	chr1:247539818:C:T	2.63075e-29	-6.80511e-10	-0.948063	1.08446e-08	-6.80511e-10	-0.963045
247540135	chr1:247540135:A:G	4.98748e-26	7.89102	-1.29167	3.23579e-07	3.7557	-1.32297
247540189	chr1:247540189:G:A	2.18475e-29	-6.80511e-10	-1.13383	9.35746e-09	-6.80511e-10	-1.11054
247540251	chr1:247540251:T:G	2.40896e-29	-6.80511e-10	-1.03614	1.00171e-08	-6.80511e-10	-1.04242
247540467	chr1:247540467:G:A	1.85269e-29	-6.80511e-10	-1.2987	7.66494e-09	-6.80511e-10	-1.31006
247540811	chr1:247540811:A:G	1.91908e-29	-6.80511e-10	-1.26349	7.89867e-09	-6.80511e-10	-1.28002
247541473	chr1:247541473:C:A	1.89044e-29	-6.80511e-10	-1.27852	7.79469e-09	-6.80511e-10	-1.29327
247541758	chr1:247541758:T:C	2.95002e-26	7.33593	-1.2617	2.18506e-07	3.34195	-1.30185
247541772	chr1:247541772:A:G	3.45963e-28	2.0413	-0.41289	0.0209442	13.6103	-0.0996299
247541949	chr1:247541949:A:G	3.0671e-26	7.37242	-1.25927	2.25895e-07	3.3736	-1.30024
247542180	chr1:247542180:G:A	2.65316e-29	-6.80511e-10	-0.939583	1.08802e-08	-6.80511e-10	-0.959767
247542651	chr1:247542651:T:C	1.46384e-29	-0.355125	-1.17915	4.5546e-09	-0.627936	-1.20264
247542908	chr1:247542908:G:A	4.12863e-26	7.55016	-1.13979	2.87622e-07	3.51888	-1.20395
247543052	chr1:247543052:G:A	1.07615e-26	6.41405	-1.34824	1.03622e-07	2.65211	-1.35808
247543124	chr1:247543124:T:A	2.74676e-29	-6.80511e-10	-0.904913	1.12495e-08	-6.80511e-10	-0.926391
247543248	chr1:247543248:A:G	5.23648e-29	-0.259685	-3.54985e-10	2.07072e-08	-0.316229	-3.54985e-10
247543534	chr1:247543534:T:C	2.19636e-29	-6.80511e-10	-1.12853	9.42188e-09	-6.80511e-10	-1.10368
247543554	chr1:247543554:A:G	1.28673e-26	6.60211	-1.35758	1.23039e-07	2.8256	-1.35981
247543761	chr1:247543761:T:C	2.09361e-29	-6.80511e-10	-1.17644	8.95788e-09	-6.80511e-10	-1.15418
247543890	chr1:247543890:A:G	2.4656e-29	-6.80511e-10	-1.0129	1.01708e-08	-6.80511e-10	-1.02719
247544045	chr1:247544045:A:T	3.31744e-29	-6.80511e-10	-0.716139	1.39215e-08	-6.80511e-10	-0.713275
247544286	chr1:247544286:C:T	1.65251e-24	10.0999	-3.54985e-10	2.58441e-09	-2.39722	-3.54985e-10
247544634	chr1:247544634:A:G	4.00806e-26	7.54474	-1.16401	7.68558e-07	4.58363	-1.28583
247544687	chr1:247544687:A:G	2.79247e-29	-6.80511e-10	-0.888408	1.14579e-08	-6.80511e-10	-0.908037
247544875	chr1:247544875:A:G	2.88669e-29	-6.80511e-10	-0.855224	1.18336e-08	-6.80511e-10	-0.875773
247545019	chr1:247545019:T:C	2.31559e-29	-6.80511e-10	-1.07567	9.56583e-09	-6.80511e-10	-1.08852
247545118	chr1:247545118:G:A	9.61708e-30	-1.27278	-0.681598	3.41444e-09	-1.36275	-0.755945
247545733	chr1:247545733:G:A	4.25157e-29	-6.80511e-10	-0.468045	1.67004e-08	-6.80511e-10	-0.531279
247545913	chr1:247545913:G:A	8.20073e-29	1.5309	-1.34201	0.00308185	12.7257	-1.13138
247546192	chr1:247546192:C:T	1.74415e-29	-6.80511e-10	-1.35906	7.29355e-09	-6.80511e-10	-1.35972
247546419	chr1:247546419:C:T	2.36842e-29	-6.80511e-10	-1.05311	9.50299e-09	-6.80511e-10	-1.09511
247546458	chr1:247546458:A:C	2.34155e-29	-6.80511e-10	-1.06452	9.18685e-09	-6.80511e-10	-1.12894
247546460	chr1:247546460:G:A	5.54357e-29	0.907592	-1.11029	1.27853e-06	5.09197	-1.28521
247546499	chr1:247546499:C:T	4.37386e-26	3.03234	3.43573	2.4752e-08	-2.39339	2.25558
247546503	chr1:247546503:T:C	3.27713e-29	-6.80511e-10	-0.728367	1.34551e-08	-6.80511e-10	-0.747353
247546640	chr1:247546640:T:C	5.81384e-29	0.908154	-1.06325	0.00013751	9.4313	-0.946564
247546870	chr1:247546870:G:A	7.44116e-30	-2.21089	-3.54985e-10	1.01076e-08	-1.03343	-3.54985e-10
247546949	chr1:247546949:AAAG:A	1.78681e-24	10.178	-3.54985e-10	3.51864e-05	7.1217	-3.54985e-10
247547322	chr1:247547322:C:T	2.05975e-22	11.987	2.93834	0.000146653	6.51939	2.02973
247547523	chr1:247547523:T:C	1.55904e-24	10.361	-0.319326	2.63072e-06	5.15309	-0.624791
247547565	chr1:247547565:G:A	2.17256e-22	11.4823	3.49639	0.000166309	6.1182	2.55669
247547648	chr1:247547648:G:A	1.69016e-22	11.4833	3.2443	0.000132221	6.11603	2.32949
247548475	chr1:247548475:CCTT:C	1.12974e-28	-6.80511e-10	0.509243	3.58751e-08	-6.80511e-10	0.23333
247548799	chr1:247548799:T:G	9.18697e-29	-6.80511e-10	0.302453	3.80709e-08	-6.80511e-10	0.292739
247549616	chr1:247549616:A:G	2.45504e-29	-6.80511e-10	-1.01719	1.05034e-08	-6.80511e-10	-0.99501
247550304	chr1:247550304:T:C	1.51366e-26	2.61936	2.78759	1.65876e-07	-0.233422	1.99795
247550359	chr1:247550359:T:C	6.21272e-30	-2.39132	-3.54985e-10	2.49728e-09	-2.43151	-3.54985e-10
247550412	chr1:247550412:T:C	2.16596e-29	-6.80511e-10	-1.14247	9.0929e-09	-6.80511e-10	-1.13922
247550517	chr1:247550517:A:G	5.83485e-30	-2.45407	-3.54985e-10	2.85944e-09	-2.29609	-3.54985e-10
247550654	chr1:247550654:A:AAC	1.74374e-29	-6.80511e-10	-1.3593	7.3046e-09	-6.80511e-10	-1.35821
247550978	chr1:247550978:G:A	1.74328e-29	-6.80511e-10	-1.35957	7.29369e-09	-6.80511e-10	-1.3597
247551121	chr1:247551121:G:A	6.12581e-30	-2.40541	-3.54985e-10	2.52717e-09	-2.41961	-3.54985e-10
247551696	chr1:247551696:C:T	1.85543e-29	-6.80511e-10	-1.29722	7.82383e-09	-6.80511e-10	-1.28954
247551810	chr1:247551810:C:T	2.84971e-29	-6.80511e-10	-0.868117	1.18921e-08	-6.80511e-10	-0.870841
247552042	chr1:247552042:A:G	1.88435e-29	-6.80511e-10	-1.28175	7.90086e-09	-6.80511e-10	-1.27974
247552385	chr1:247552385:G:A	1.5985e-27	4.13625	-0.977349	3.6264e-09	-0.811602	-1.24687
247552404	chr1:247552404:T:G	3.43867e-28	2.98196	-1.35962	7.92448e-10	-2.31401	-1.26533
247552695	chr1:247552695:C:T	1.81172e-29	-6.80511e-10	-1.32106	7.62173e-09	-6.80511e-10	-1.31571
247552843	chr1:247552843:C:G	1.03258e-28	-0.905005	1.32432	1.24324e-08	-1.62571	0.799305
247553111	chr1:247553111:C:T	2.15687e-29	-6.80511e-10	-1.14668	9.16752e-09	-6.80511e-10	-1.13105
247553139	chr1:247553139:G:A	2.14917e-29	-6.80511e-10	-1.15025	9.13363e-09	-6.80511e-10	-1.13475
247553403	chr1:247553403:C:T	5.77284e-29	-6.80511e-10	-0.162169	2.37763e-08	-6.80511e-10	-0.178023
247553507	chr1:247553507:C:T	8.82173e-29	-1.0353	1.29718	1.09664e-08	-1.7248	0.772918
247553658	chr1:247553658:A:G	1.9025e-29	-6.80511e-10	-1.27216	8.12272e-09	-6.80511e-10	-1.25205
247554094	chr1:247554094:G:T	1.86334e-29	-6.80511e-10	-1.29296	7.81102e-09	-6.80511e-10	-1.29118
247554233	chr1:247554233:T:C	1.76836e-29	-6.80511e-10	-1.34528	7.4002e-09	-6.80511e-10	-1.34521
247554955	chr1:247554955:G:A	7.8198e-29	-0.108314	0.249639	9.84565e-09	-0.917009	-0.142674
247555172	chr1:247555172:A:G	1.75397e-29	-6.80511e-10	-1.35345	7.41425e-09	-6.80511e-10	-1.34331
247555560	chr1:247555560:T:C	2.81029e-29	-6.80511e-10	-0.882046	1.1728e-08	-6.80511e-10	-0.884736
247555604	chr1:247555604:C:T	7.69473e-30	-2.17738	-3.54985e-10	2.49589e-09	-2.43207	-3.54985e-10
247555605	chr1:247555605:G:A	1.83156e-29	-6.80511e-10	-1.31017	7.50653e-09	-6.80511e-10	-1.33094
247555753	chr1:247555753:G:C	1.96795e-29	-6.80511e-10	-1.23834	8.07687e-09	-6.80511e-10	-1.25771
247556075	chr1:247556075:T:C	8.57524e-29	-1.05734	1.29088	1.07514e-08	-1.74088	0.769201
247556352	chr1:247556352:A:G	1.22865e-28	-6.80511e-10	0.593167	5.1562e-08	-6.80511e-10	0.596073
247556467	chr1:247556467:G:A	0.772304	63.2324	1.36885	6.54735e-10	-2.43193	-1.33831
247556573	chr1:247556573:G:A	1.78932e-29	-6.80511e-10	-1.3335	7.51538e-09	-6.80511e-10	-1.32976
247556682	chr1:247556682:G:A	1.83193e-29	-6.80511e-10	-1.30996	7.78524e-09	-6.80511e-10	-1.29448
247556885	chr1:247556885:A:G	7.05144e-29	-6.80511e-10	0.0378988	2.92448e-08	-6.80511e-10	0.028989
247556908	chr1:247556908:G:A	1.86184e-29	-6.80511e-10	-1.29377	7.8045e-09	-6.80511e-10	-1.29201
247557060	chr1:247557060:A:T	4.78473e-28	-6.80511e-10	1.95268	1.42389e-07	-6.80511e-10	1.61185
247557212	chr1:247557212:C:A	3.2309e-29	-0.742573	-3.54985e-10	4.27502e-08	0.408662	-3.54985e-10
247557506	chr1:247557506:T:C	2.60758e-29	-6.80511e-10	-0.956912	1.09583e-08	-6.80511e-10	-0.952615
247557647	chr1:247557647:G:A	2.88222e-29	-6.80511e-10	-0.856772	1.15184e-08	-6.80511e-10	-0.902763
247558487	chr1:247558487:G:A	1.64214e-30	-2.37329	-1.34863	6.36042e-10	-2.44007	-1.35913
247558721	chr1:247558721:G:C	6.35438e-30	-2.36877	-3.54985e-10	2.47262e-09	-2.44143	-3.54985e-10
247558892	chr1:247558892:TTTTA:T	2.97593e-29	-6.80511e-10	-0.824777	1.24122e-08	-6.80511e-10	-0.828036
247558897	chr1:247558897:T:TTTAA	1.68976e-30	-2.3335	-1.35983	6.29735e-10	-2.45205	-1.35712
247559286	chr1:247559286:G:A	0.227696	61.9717	1.40815	6.54208e-10	-2.44664	-1.32441
247559741	chr1:247559741:T:C	1.90011e-29	-0.922606	-0.350818	3.2687e-09	-1.59478	-0.567544
247559787	chr1:247559787:A:T	1.14938e-28	-0.420233	0.946712	9.28588e-09	-1.55682	0.438599
247560004	chr1:247560004:T:A	4.90242e-30	-2.01887	-0.609316	1.70744e-09	-2.11076	-0.700953
247560368	chr1:247560368:C:T	5.40835e-28	3.41572	-1.34053	9.69753e-10	-2.23349	-1.14394
247560385	chr1:247560385:T:TA	1.60017e-30	-2.39467	-1.35314	6.54387e-10	-2.42808	-1.34269
247560593	chr1:247560593:T:A	1.00547e-28	-0.874982	1.26769	8.57677e-09	-1.90441	0.706759
247560633	chr1:247560633:A:G	1.47944e-29	-1.52367	-3.54985e-10	3.96254e-09	-1.96983	-3.54985e-10
247560698	chr1:247560698:A:C	1.96752e-29	-6.80511e-10	-1.23856	8.0997e-09	-6.80511e-10	-1.25489
247560728	chr1:247560728:T:G	2.29586e-29	-6.80511e-10	-1.08422	9.61296e-09	-6.80511e-10	-1.0836
247560908	chr1:247560908:T:A	1.73192e-29	-1.29451	-0.0715947	2.99018e-09	-1.92553	-0.325846
247561222	chr1:247561222:G:A	1.96165e-29	-6.80511e-10	-1.24155	8.20183e-09	-6.80511e-10	-1.24236
247561352	chr1:247561352:T:C	1.22281e-28	-0.741203	1.3296	1.47536e-08	-1.49643	0.841203
247561418	chr1:247561418:C:T	1.78102e-29	-6.80511e-10	-1.33815	7.45282e-09	-6.80511e-10	-1.33812
247561433	chr1:247561433:A:G	2.21244e-29	-6.80511e-10	-1.12124	9.41782e-09	-6.80511e-10	-1.10411
247561732	chr1:247561732:G:A	1.26286e-28	-2.26093	2.88155	4.45613e-08	-2.31932	2.76948
247561744	chr1:247561744:T:C	6.24988e-30	-2.38536	-3.54985e-10	2.4918e-09	-2.43371	-3.54985e-10
247561910	chr1:247561910:C:T	6.01515e-30	-2.42364	-3.54985e-10	2.57717e-09	-2.40002	-3.54985e-10
247562226	chr1:247562226:C:T	5.87403e-30	-2.44738	-3.54985e-10	5.22599e-09	-1.69307	-3.54985e-10
247562246	chr1:247562246:G:A	7.37304e-29	-6.80511e-10	0.0824969	2.96877e-08	-6.80511e-10	0.0440207
247562652	chr1:247562652:G:A	1.09197e-29	-1.82735	-3.54985e-10	2.4526e-09	-2.44956	-3.54985e-10
247562780	chr1:247562780:C:T	4.55072e-29	-6.80511e-10	-0.400048	1.87947e-08	-6.80511e-10	-0.41314
247563226	chr1:247563226:T:C	1.75317e-29	-6.80511e-10	-1.35391	7.34077e-09	-6.80511e-10	-1.35327
247563378	chr1:247563378:C:A	3.50132e-29	0.0053284	-0.667521	8.89325e-09	-1.02613	-0.135291
247563868	chr1:247563868:C:G	2.34839e-28	-6.80511e-10	1.24098	9.56951e-08	-6.80511e-10	1.21445
247563988	chr1:247563988:A:G	7.12812e-29	0.0487143	-3.54985e-10	3.65945e-08	0.253186	-3.54985e-10
247564084	chr1:247564084:C:T	3.32046e-28	2.92485	-1.33749	4.15104e-08	1.73906	-1.35983
247564179	chr1:247564179:G:T	7.9702e-30	-1.02258	-1.11963	5.07557e-08	1.48903	-0.908724
247564259	chr1:247564259:A:G	1.93486e-29	-6.80511e-10	-1.2553	7.97323e-09	-6.80511e-10	-1.27062
247564292	chr1:247564292:A:G	2.63266e-29	-6.80511e-10	-0.947338	1.06399e-08	-6.80511e-10	-0.982106
247565077	chr1:247565077:C:T	3.79619e-29	0.652569	-1.2339	9.05401e-10	-2.23928	-1.20681
247565315	chr1:247565315:A:G	4.18293e-30	-1.44124	-1.34567	2.81374e-09	-1.02405	-1.28815
247565382	chr1:247565382:A:G	3.52621e-30	-1.61048	-1.34721	2.1521e-09	-1.27452	-1.30575
247565660	chr1:247565660:C:T	3.25878e-30	-1.69017	-1.34639	2.3465e-09	-1.18964	-1.30415
247565908	chr1:247565908:T:C	1.99093e-29	-6.80511e-10	-1.22673	8.31767e-09	-6.80511e-10	-1.22833
247566098	chr1:247566098:G:T	7.86753e-30	-1.03698	-1.11819	5.16679e-08	1.50253	-0.904407
247566311	chr1:247566311:C:T	3.29993e-30	-1.77726	-1.24676	2.89754e-09	-1.12153	-1.16132
247566390	chr1:247566390:G:A	4.67504e-29	-0.237794	-0.135302	1.4473e-08	-1.19396	0.51953
247566591	chr1:247566591:G:A	2.15041e-29	-6.80511e-10	-1.14968	9.06409e-09	-6.80511e-10	-1.14239
247566625	chr1:247566625:CATT:C	1.77753e-29	-6.80511e-10	-1.34011	7.40361e-09	-6.80511e-10	-1.34475
247566878	chr1:247566878:A:G	2.4467e-29	-1.02059	-3.54985e-10	8.94707e-08	1.1472	-3.54985e-10
247566923	chr1:247566923:A:T	3.04938e-30	-1.75745	-1.34553	2.56695e-09	-1.10168	-1.30231
247567231	chr1:247567231:A:G	4.94709e-29	-0.246551	-0.0699835	1.55697e-08	-1.20339	0.602007
247567232	chr1:247567232:C:T	2.87304e-29	-6.80511e-10	-0.859962	1.1549e-08	-6.80511e-10	-0.900116
247567292	chr1:247567292:G:A	8.38435e-30	-0.951532	-1.14002	5.72954e-08	1.636	-0.934495
247567567	chr1:247567567:C:A	2.9525e-29	-6.80511e-10	-0.832682	1.24705e-08	-6.80511e-10	-0.823346
247567867	chr1:247567867:T:C	3.36175e-29	-0.702872	-3.54985e-10	5.42028e-09	-1.65657	-3.54985e-10
247568438	chr1:247568438:TC:T	2.28176e-28	-6.80511e-10	1.2122	9.35591e-08	-6.80511e-10	1.19188
247568669	chr1:247568669:T:G	8.92652e-29	-6.80511e-10	0.273693	4.03777e-08	-6.80511e-10	0.351564
247568710	chr1:247568710:G:A	2.96218e-29	-6.80511e-10	-0.829409	1.18933e-08	-6.80511e-10	-0.870738
247568714	chr1:247568714:A:C	2.95255e-29	-6.80511e-10	-0.832663	1.18561e-08	-6.80511e-10	-0.873867
247568981	chr1:247568981:A:T	2.2829e-29	0.19007	-1.27996	7.45695e-10	-2.38583	-1.25432
247569012	chr1:247569012:T:C	7.75562e-30	-1.05499	-1.11451	5.00729e-08	1.4655	-0.898733
247569112	chr1:247569112:C:T	2.89784e-29	-6.80511e-10	-0.851367	1.16456e-08	-6.80511e-10	-0.891786
247569139	chr1:247569139:C:T	2.36091e-29	0.155122	-1.21141	2.55136e-09	-1.29836	-1.11173
247570429	chr1:247570429:A:G	3.45701e-29	0.58955	-1.26448	8.68797e-10	-2.24691	-1.24045
247570524	chr1:247570524:A:C	5.20866e-29	-6.80511e-10	-0.265011	2.09363e-08	-6.80511e-10	-0.305227
247570660	chr1:247570660:C:T	3.3709e-29	-6.80511e-10	-0.700155	1.34446e-08	-6.80511e-10	-0.748132
247570711	chr1:247570711:A:G	2.17135e-29	-6.80511e-10	-1.13998	8.47656e-09	-6.80511e-10	-1.20941
247570900	chr1:247570900:G:A	3.29724e-29	0.576247	-1.2985	8.34274e-10	-2.24862	-1.27929
247570950	chr1:247570950:T:C	4.02459e-29	0.783281	-1.30619	8.69896e-10	-2.19609	-1.29001
247570952	chr1:247570952:C:T	3.92144e-25	9.01929	-0.357822	1.03426e-09	-2.44885	-0.864171
247571052	chr1:247571052:C:T	4.87096e-29	-0.267031	-0.0650121	1.5402e-08	-1.22015	0.607934
247571104	chr1:247571104:G:A	2.42182e-29	-6.80511e-10	-1.03081	9.82543e-09	-6.80511e-10	-1.06174
247571236	chr1:247571236:T:G	2.86572e-29	-6.80511e-10	-0.862513	1.15209e-08	-6.80511e-10	-0.902546
247571289	chr1:247571289:T:C	1.88243e-29	-0.5387	-0.74407	1.75607e-09	-1.44937	-1.33426
247571346	chr1:247571346:C:A	3.99383e-29	-6.80511e-10	-0.530583	1.66433e-08	-6.80511e-10	-0.534707
247571368	chr1:247571368:T:C	1.88862e-29	-6.80511e-10	-1.27949	7.49595e-09	-6.80511e-10	-1.33235
247571866	chr1:247571866:A:G	7.40957e-30	-1.08592	-1.12923	4.68889e-08	1.42075	-0.919679
247572151	chr1:247572151:C:G	2.78474e-29	-6.80511e-10	-0.891181	1.11702e-08	-6.80511e-10	-0.93346
247572163	chr1:247572163:G:A	2.2764e-29	-6.80511e-10	-1.09274	9.44187e-09	-6.80511e-10	-1.10156
247572387	chr1:247572387:C:T	7.61709e-29	-6.80511e-10	0.115061	3.01423e-08	-6.80511e-10	0.0592183
247572437	chr1:247572437:T:C	1.86296e-29	-6.80511e-10	-1.29317	7.76393e-09	-6.80511e-10	-1.29722
247572715	chr1:247572715:A:T	3.93738e-29	-6.80511e-10	-0.544819	1.67493e-08	-6.80511e-10	-0.528359
247572732	chr1:247572732:G:C	2.30211e-30	-2.44456	-0.939531	1.02508e-09	-2.20213	-1.11981
247572828	chr1:247572828:C:A	6.00559e-30	-1.06563	-1.35959	3.04574e-08	1.42218	-1.35256
247573045	chr1:247573045:C:T	5.72282e-29	-0.306903	0.136031	1.91299e-08	-1.2466	0.851138
247573168	chr1:247573168:A:AG	6.23083e-29	-0.0858237	-3.54985e-10	3.36169e-08	0.168316	-3.54985e-10
247573361	chr1:247573361:C:T	2.85614e-29	-6.80511e-10	-0.865863	1.1506e-08	-6.80511e-10	-0.903842
247573539	chr1:247573539:A:G	6.92842e-30	-0.935523	-1.34676	4.19461e-08	1.74925	-1.35958
247573546	chr1:247573546:G:A	1.94664e-29	-6.80511e-10	-1.24923	8.17234e-09	-6.80511e-10	-1.24596
247573557	chr1:247573557:C:A	5.72728e-29	-0.268243	0.0981495	1.86608e-08	-1.21962	0.799326
247573622	chr1:247573622:C:A	7.90474e-30	-1.1849	-0.965559	4.92374e-08	1.25443	-0.704488
247573734	chr1:247573734:G:A	3.3507e-30	-1.68201	-1.32674	5.86707e-09	-0.318809	-1.25855
247573811	chr1:247573811:C:T	1.76166e-29	-6.80511e-10	-1.34907	7.37411e-09	-6.80511e-10	-1.34874
247573919	chr1:247573919:G:T	1.07983e-29	-1.83853	-3.54985e-10	4.028e-09	-1.95344	-3.54985e-10
247574626	chr1:247574626:A:T	2.14531e-25	8.28668	-0.228392	1.15534e-09	-2.43855	-0.763772
247574671	chr1:247574671:T:C	3.13632e-29	-6.80511e-10	-0.772283	1.25758e-08	-6.80511e-10	-0.814937
247575190	chr1:247575190:TA:T	1.89441e-29	-6.80511e-10	-1.27643	7.96872e-09	-6.80511e-10	-1.27119
247575337	chr1:247575337:A:G	1.24018e-29	-1.70007	-3.54985e-10	6.29526e-09	-1.50692	-3.54985e-10
247576618	chr1:247576618:T:A	1.74522e-29	-6.80511e-10	-1.35845	7.29575e-09	-6.80511e-10	-1.35942
247577423	chr1:247577423:A:T	3.09528e-29	-6.80511e-10	-0.785454	1.23964e-08	-6.80511e-10	-0.829306
247577462	chr1:247577462:C:A	3.39261e-25	8.77311	-0.256503	1.11837e-09	-2.45247	-0.782378
247577707	chr1:247577707:T:C	3.13837e-30	-2.32238	-0.751832	3.07868e-09	-1.68522	-0.53699
247578120	chr1:247578120:T:C	3.1743e-30	-2.3457	-0.717136	1.16994e-08	0.157526	-1.0447
247578211	chr1:247578211:ACTCAGAATAAGAGCAGGCTCTGCAACAGGTCCAGG:A	2.66974e-29	-6.80511e-10	-0.933351	1.07598e-08	-6.80511e-10	-0.970893
247578316	chr1:247578316:T:C	4.31606e-30	-1.67534	-1.08023	1.53622e-08	0.334687	-0.949487
247578368	chr1:247578368:T:G	5.43449e-25	9.13977	-0.151994	1.22165e-09	-2.45445	-0.692052
247578607	chr1:247578607:C:T	2.77561e-29	-6.80511e-10	-0.894462	1.17664e-08	-6.80511e-10	-0.881462
247578681	chr1:247578681:G:A	1.75595e-29	-6.80511e-10	-1.35232	7.33062e-09	-6.80511e-10	-1.35465
247578747	chr1:247578747:A:T	1.83568e-29	-6.80511e-10	-1.30792	7.63157e-09	-6.80511e-10	-1.31442
247579238	chr1:247579238:AG:A	4.4459e-29	-1.03999	0.616644	1.82889e-08	-1.88412	1.44371
247579275	chr1:247579275:C:T	1.51209e-30	-2.44996	-1.35447	6.91433e-10	-2.35912	-1.35658
247579469	chr1:247579469:C:A	2.13862e-29	-6.80511e-10	-1.15517	8.87549e-09	-6.80511e-10	-1.16342
247579471	chr1:247579471:C:T	4.39567e-30	-1.66611	-1.07119	7.08415e-09	-0.469373	-0.919479
247579579	chr1:247579579:A:G	2.1391e-30	-2.34503	-1.1125	6.99974e-10	-2.45129	-1.25213
247579597	chr1:247579597:T:C	3.69062e-25	8.93974	-0.338942	1.05862e-09	-2.45415	-0.835598
247579865	chr1:247579865:C:G	3.34635e-29	-6.80511e-10	-0.707463	1.33636e-08	-6.80511e-10	-0.75418
247580314	chr1:247580314:C:T	4.21987e-30	-1.42641	-1.35171	1.43817e-08	0.642121	-1.32287
247580674	chr1:247580674:TTA:T	6.92623e-29	1.31773	-1.29774	1.12293e-09	-1.9455	-1.28527
247581212	chr1:247581212:G:A	5.65744e-30	-1.22458	-1.26036	1.34444e-09	-1.86994	-1.1808
247581303	chr1:247581303:A:G	4.63129e-25	9.00236	-0.174519	1.18882e-09	-2.45437	-0.719376
247581725	chr1:247581725:A:G	5.08048e-30	-1.34201	-1.2505	1.50207e-09	-1.77183	-1.16804
247581849	chr1:247581849:A:T	1.91363e-29	-6.80511e-10	-1.26633	8.08609e-09	-6.80511e-10	-1.25657
247581925	chr1:247581925:C:T	6.32592e-30	-1.02841	-1.34485	6.35005e-10	-2.45156	-1.34928
247582338	chr1:247582338:A:T	1.89677e-29	-6.80511e-10	-1.27518	7.97894e-09	-6.80511e-10	-1.26991
247582716	chr1:247582716:G:A	9.37749e-30	-1.97961	-3.54985e-10	4.04388e-09	-1.94951	-3.54985e-10
247582753	chr1:247582753:C:G	2.95719e-30	-1.78182	-1.35186	1.0038e-09	-2.31429	-1.02863
247582763	chr1:247582763:C:A	1.9187e-29	-6.80511e-10	-1.26368	8.02755e-09	-6.80511e-10	-1.26383
247583366	chr1:247583366:T:G	3.33373e-29	-1.16215	0.450908	1.40268e-08	-1.95822	1.25248
247583810	chr1:247583810:T:C	7.44719e-30	-2.21008	-3.54985e-10	3.18126e-09	-2.18943	-3.54985e-10
247584018	chr1:247584018:T:C	1.71205e-28	0.968333	-0.0433893	4.13496e-08	0.235945	0.139406
247584116	chr1:247584116:G:T	1.76808e-29	-0.0711755	-1.27427	4.04904e-09	-0.766064	-1.18217
247584460	chr1:247584460:G:A	3.30476e-30	-2.14291	-0.879643	8.907e-10	-2.42146	-1.041
247584933	chr1:247584933:C:T	4.19658e-30	-1.54583	-1.23782	1.80983e-09	-1.60205	-1.15143
247585383	chr1:247585383:A:C	4.15964e-29	0.800601	-1.29051	9.45842e-10	-2.24588	-1.15651
247585755	chr1:247585755:A:G	4.68619e-30	-1.32199	-1.35131	1.39512e-09	-1.69417	-1.31956
247585913	chr1:247585913:G:A	1.75345e-29	-6.80511e-10	-1.35375	7.50904e-09	-6.80511e-10	-1.3306
247586102	chr1:247586102:G:C	2.2189e-29	-6.80511e-10	-1.11832	8.47631e-09	-6.80511e-10	-1.20944
247586159	chr1:247586159:C:T	1.30786e-28	-6.80511e-10	0.655641	5.37841e-08	-6.80511e-10	0.638265
247586445	chr1:247586445:TTTG:T	5.21151e-30	-1.45693	-1.11012	8.25132e-10	-2.295	-1.24393
247586497	chr1:247586497:A:T	2.51999e-29	-6.80511e-10	-0.99108	1.02164e-08	-6.80511e-10	-1.02272
247586612	chr1:247586612:T:C	2.87322e-29	-6.80511e-10	-0.859902	1.15921e-08	-6.80511e-10	-0.896388
247586668	chr1:247586668:T:C	9.2902e-29	0.74411	-0.430484	6.94152e-09	-0.800862	-0.60833
247586850	chr1:247586850:C:T	1.15791e-28	0.533869	-3.54985e-10	2.35378e-06	4.41706	-3.54985e-10
247586875	chr1:247586875:G:T	1.24916e-29	-0.635561	-1.0573	2.58531e-09	-1.18706	-1.2098
247586951	chr1:247586951:G:A	1.95827e-29	-6.80511e-10	-1.24327	8.16607e-09	-6.80511e-10	-1.24673
247587109	chr1:247587109:G:A	1.74413e-29	-6.80511e-10	-1.35908	7.30576e-09	-6.80511e-10	-1.35805
247587124	chr1:247587124:A:T	4.14412e-29	-6.80511e-10	-0.493644	1.74198e-08	-6.80511e-10	-0.489102
247587287	chr1:247587287:A:G	2.77656e-28	-6.80511e-10	1.40847	1.14689e-07	-6.80511e-10	1.39551
247587295	chr1:247587295:T:G	8.22881e-30	-2.11028	-3.54985e-10	4.46799e-09	-1.84977	-3.54985e-10
247587614	chr1:247587614:C:T	2.57193e-29	-6.80511e-10	-0.970679	1.07344e-08	-6.80511e-10	-0.973261
247587649	chr1:247587649:A:G	1.74321e-29	-6.80511e-10	-1.3596	7.30159e-09	-6.80511e-10	-1.35862
247587700	chr1:247587700:T:C	7.58769e-30	-2.19139	-3.54985e-10	2.91924e-09	-2.27539	-3.54985e-10
247587730	chr1:247587730:C:A	1.07392e-28	0.830239	-0.371669	7.74781e-09	-0.741485	-0.557817
247588172	chr1:247588172:G:A	2.67052e-29	-6.80511e-10	-0.933061	1.07878e-08	-6.80511e-10	-0.968295
247588429	chr1:247588429:C:G	2.7402e-30	-1.88579	-1.3241	1.49131e-09	-1.62789	-1.31917
247588634	chr1:247588634:T:G	1.74521e-29	-6.80511e-10	-1.35846	7.29591e-09	-6.80511e-10	-1.3594
247588717	chr1:247588717:G:C	2.03423e-30	-2.34754	-1.16026	1.25962e-08	0.225733	-1.03905
247588807	chr1:247588807:A:G	2.35465e-30	-2.01317	-1.34835	6.51355e-10	-2.4436	-1.33181
247588859	chr1:247588859:T:C	1.72083e-30	-2.42873	-1.24638	7.8408e-09	0.0432792	-1.33065
247589405	chr1:247589405:C:T	1.42961e-27	-6.80511e-10	3.04724	5.69493e-07	-6.80511e-10	2.99803
247589420	chr1:247589420:G:A	2.55451e-29	-6.80511e-10	-0.977474	1.06574e-08	-6.80511e-10	-0.980454
247589782	chr1:247589782:C:T	2.43606e-29	-6.80511e-10	-1.02495	1.03648e-08	-6.80511e-10	-1.00829
247589831	chr1:247589831:G:A	1.96273e-29	-6.80511e-10	-1.241	8.12158e-09	-6.80511e-10	-1.25219
247589847	chr1:247589847:G:A	1.96348e-29	-6.80511e-10	-1.24061	8.12452e-09	-6.80511e-10	-1.25183
247589905	chr1:247589905:G:T	2.39933e-30	-2.37172	-0.971012	9.53165e-09	-0.0573366	-1.03476
247590032	chr1:247590032:A:G	2.26838e-30	-2.37467	-1.02418	8.78261e-09	-0.0913817	-1.08256
247590080	chr1:247590080:T:C	1.96322e-29	-6.80511e-10	-1.24075	8.12367e-09	-6.80511e-10	-1.25193
247590094	chr1:247590094:T:G	2.35424e-29	-6.80511e-10	-1.05911	9.55688e-09	-6.80511e-10	-1.08945
247590133	chr1:247590133:C:T	1.98824e-29	-6.80511e-10	-1.22808	8.23325e-09	-6.80511e-10	-1.23853
247590236	chr1:247590236:A:AT	2.96685e-28	2.69073	-1.21598	6.78857e-05	9.00164	-1.22277
247590881	chr1:247590881:A:C	3.72483e-29	0.436094	-1.03641	1.95799e-06	5.26555	-1.03258
247591266	chr1:247591266:T:C	9.8677e-30	-1.45654	-0.47211	7.24308e-08	1.39304	-0.457122
247592072	chr1:247592072:T:C	2.24687e-29	-6.80511e-10	-1.1058	9.36586e-09	-6.80511e-10	-1.10964
247592140	chr1:247592140:T:C	1.46524e-27	-6.80511e-10	3.07185	5.83024e-07	-6.80511e-10	3.02152
247592266	chr1:247592266:T:C	1.02332e-29	-1.37305	-0.51923	8.15879e-08	1.55882	-0.50385
247592504	chr1:247592504:C:T	1.3392e-27	-6.80511e-10	2.98191	5.33138e-07	-6.80511e-10	2.93207
247592840	chr1:247592840:C:T	1.95083e-27	-6.80511e-10	3.35809	7.73806e-07	-6.80511e-10	3.30461
247592841	chr1:247592841:G:A	1.77564e-29	-6.80511e-10	-1.34117	7.44818e-09	-6.80511e-10	-1.33874
247592865	chr1:247592865:G:A	1.58313e-27	-6.80511e-10	3.14924	6.29562e-07	-6.80511e-10	3.09831
247592918	chr1:247592918:C:T	1.08484e-29	-1.35275	-0.481151	8.84504e-08	1.60098	-0.465253
247593034	chr1:247593034:C:A	1.50634e-27	-6.80511e-10	3.09952	5.99327e-07	-6.80511e-10	3.04909
247593261	chr1:247593261:T:C	2.56417e-29	-6.80511e-10	-0.9737	1.06672e-08	-6.80511e-10	-0.979542
247593363	chr1:247593363:G:A	2.40874e-29	-6.80511e-10	-1.03623	1.02304e-08	-6.80511e-10	-1.02135
247593485	chr1:247593485:C:T	3.83079e-30	-1.53209	-1.34275	1.01258e-09	-2.00623	-1.32798
247593569	chr1:247593569:T:A	1.52993e-27	-6.80511e-10	3.11506	6.08673e-07	-6.80511e-10	3.06457
247593924	chr1:247593924:T:C	1.15438e-29	-1.32672	-0.445053	9.63371e-08	1.64997	-0.428833
247594091	chr1:247594091:T:C	1.79378e-29	-6.80511e-10	-1.33101	7.47139e-09	-6.80511e-10	-1.33563
247594105	chr1:247594105:G:T	1.7784e-29	-6.80511e-10	-1.33962	7.4153e-09	-6.80511e-10	-1.34317
247594200	chr1:247594200:C:T	1.80117e-29	-6.80511e-10	-1.3269	7.51163e-09	-6.80511e-10	-1.33026
247594657	chr1:247594657:A:G	7.01133e-29	-6.80511e-10	0.0321945	2.95176e-08	-6.80511e-10	0.0382753
247594684	chr1:247594684:T:C	3.8409e-30	-1.5307	-1.34151	1.01667e-09	-2.00233	-1.32785
247594751	chr1:247594751:C:T	1.6905e-30	-2.39108	-1.30181	5.51075e-09	-0.324612	-1.3154
247594896	chr1:247594896:C:T	1.96284e-29	-6.80511e-10	-1.24094	8.42956e-09	-6.80511e-10	-1.21497
247594911	chr1:247594911:C:T	2.3367e-29	-6.80511e-10	-1.06659	9.91788e-09	-6.80511e-10	-1.05237
247595126	chr1:247595126:C:T	5.20657e-30	-1.36385	-1.20415	4.17781e-08	1.60095	-1.2153
247595345	chr1:247595345:A:G	1.04291e-29	-1.41838	-0.454935	7.96165e-08	1.47099	-0.440482
247595769	chr1:247595769:A:G	8.23372e-28	-6.80511e-10	2.49549	3.30617e-07	-6.80511e-10	2.45425
247595885	chr1:247595885:G:A	2.76532e-30	-2.36122	-0.839541	1.14359e-08	-0.0140043	-0.895947
247596108	chr1:247596108:G:A	2.72764e-29	-0.911898	-3.54985e-10	1.12112e-07	1.37279	-3.54985e-10
247596162	chr1:247596162:C:T	1.78932e-29	-6.80511e-10	-1.3335	7.46838e-09	-6.80511e-10	-1.33603
247596393	chr1:247596393:T:C	2.08344e-29	-6.80511e-10	-1.18131	8.70046e-09	-6.80511e-10	-1.18334
247596806	chr1:247596806:A:G	3.6181e-30	-2.33497	-0.597001	1.61569e-08	0.108528	-0.672895
247596887	chr1:247596887:G:A	6.13361e-28	-6.80511e-10	2.20104	2.46056e-07	-6.80511e-10	2.15885
247596917	chr1:247596917:A:G	1.77855e-29	-6.80511e-10	-1.33954	7.46372e-09	-6.80511e-10	-1.33666
247596956	chr1:247596956:G:A	3.84393e-30	-2.33956	-0.531861	1.68315e-08	0.0864859	-0.609946
247596983	chr1:247596983:G:A	8.99628e-30	-1.42758	-0.593532	6.82496e-08	1.45465	-0.57819
247597155	chr1:247597155:C:A	9.23046e-28	-6.80511e-10	2.60976	3.69971e-07	-6.80511e-10	2.56671
247597271	chr1:247597271:C:T	1.78469e-29	-6.80511e-10	-1.33609	7.44738e-09	-6.80511e-10	-1.33885
247597508	chr1:247597508:A:G	1.03783e-29	-1.3288	-0.549409	8.59851e-08	1.64161	-0.534145
247597941	chr1:247597941:A:C	1.82029e-29	-6.80511e-10	-1.31634	7.64449e-09	-6.80511e-10	-1.31273
247598004	chr1:247598004:T:C	2.9544e-30	-2.36608	-0.768541	1.18883e-08	-0.0390939	-0.83206
247598077	chr1:247598077:A:G	9.40774e-30	-1.45527	-0.52112	6.93616e-08	1.39904	-0.506419
247598187	chr1:247598187:G:A	1.80075e-29	-6.80511e-10	-1.32713	7.56118e-09	-6.80511e-10	-1.32368
247598259	chr1:247598259:C:A	1.01649e-29	-1.41998	-0.479007	7.732e-08	1.46699	-0.465754
247598354	chr1:247598354:T:C	1.03042e-29	-0.863335	-1.02203	2.3688e-09	-1.52278	-0.961553
247598835	chr1:247598835:G:T	1.52015e-28	-6.80511e-10	0.806063	6.06765e-08	-6.80511e-10	0.758844
247598932	chr1:247598932:A:G	2.30443e-29	-6.80511e-10	-1.0805	9.3911e-09	-6.80511e-10	-1.10695
247598947	chr1:247598947:T:G	9.88965e-29	-1.28917	1.66533	2.10065e-08	-1.85228	1.5504
247599175	chr1:247599175:G:A	1.8575e-29	-6.80511e-10	-1.2961	7.81134e-09	-6.80511e-10	-1.29114
247599260	chr1:247599260:T:C	4.50807e-30	-1.83419	-0.877859	9.46257e-08	2.38987	-1.18665
247599477	chr1:247599477:T:G	1.78435e-29	-6.80511e-10	-1.33628	7.43799e-09	-6.80511e-10	-1.34011
247599607	chr1:247599607:A:G	1.76575e-29	-6.80511e-10	-1.34676	7.4557e-09	-6.80511e-10	-1.33773
247599690	chr1:247599690:C:CG	9.33991e-29	-6.80511e-10	0.318963	3.76958e-08	-6.80511e-10	0.282835
247599717	chr1:247599717:A:G	7.50216e-30	-1.21117	-0.991561	1.98818e-09	-1.89208	-0.767412
247599728	chr1:247599728:C:T	1.86885e-29	-6.80511e-10	-1.29001	7.99478e-09	-6.80511e-10	-1.26792
247599872	chr1:247599872:C:T	7.81637e-30	-1.10437	-1.05733	1.96628e-09	-1.81788	-0.852694
247600190	chr1:247600190:G:A	1.74843e-29	-6.80511e-10	-1.35662	7.31911e-09	-6.80511e-10	-1.35622
247600272	chr1:247600272:T:C	2.26262e-29	-6.80511e-10	-1.09881	9.65149e-09	-6.80511e-10	-1.0796
247600297	chr1:247600297:G:A	3.65554e-29	-6.80511e-10	-0.619089	1.50739e-08	-6.80511e-10	-0.633749
247600603	chr1:247600603:G:C	1.08766e-28	-6.80511e-10	0.471282	3.83571e-08	-6.80511e-10	0.300227
247600875	chr1:247600875:A:G	1.86946e-29	-6.80511e-10	-1.28968	7.76626e-09	-6.80511e-10	-1.29692
247601040	chr1:247601040:G:A	1.80968e-29	-6.80511e-10	-1.32218	7.551e-09	-6.80511e-10	-1.32503
247601091	chr1:247601091:A:G	2.43067e-30	-2.23598	-1.09377	1.54206e-08	0.535592	-1.1466
247601278	chr1:247601278:A:G	2.13788e-29	-6.80511e-10	-1.15552	8.11636e-09	-6.80511e-10	-1.25283
247601279	chr1:247601279:A:G	1.75533e-29	-6.80511e-10	-1.35268	7.3615e-09	-6.80511e-10	-1.35045
247601350	chr1:247601350:A:G	1.75617e-29	-6.80511e-10	-1.3522	7.36064e-09	-6.80511e-10	-1.35057
247601636	chr1:247601636:G:C	4.1834e-29	-6.80511e-10	-0.484209	1.70556e-08	-6.80511e-10	-0.510236
247601657	chr1:247601657:G:A	9.92978e-30	-0.711186	-1.21119	7.26942e-09	-0.127521	-1.23551
247601844	chr1:247601844:C:T	4.96573e-29	-0.64143	0.328657	1.87992e-07	1.77834	0.111346
247602092	chr1:247602092:C:T	5.96288e-28	2.84317	-0.670365	9.28932e-08	2.10543	-0.920695
247602248	chr1:247602248:AAAAC:A	2.58892e-28	-6.80511e-10	1.33849	1.05582e-07	-6.80511e-10	1.31278
247602521	chr1:247602521:T:C	2.19085e-29	-6.80511e-10	-1.13104	9.22468e-09	-6.80511e-10	-1.12483
247602907	chr1:247602907:A:G	2.48541e-29	-6.80511e-10	-1.0049	9.31513e-09	-6.80511e-10	-1.11507
247603123	chr1:247603123:C:T	8.19315e-30	-0.890853	-1.22377	1.78808e-09	-1.45844	-1.30713
247603730	chr1:247603730:A:G	1.84886e-29	-6.80511e-10	-1.30076	7.39005e-09	-6.80511e-10	-1.34658
247603970	chr1:247603970:C:G	1.97529e-29	-6.80511e-10	-1.23462	7.4845e-09	-6.80511e-10	-1.33388
247604011	chr1:247604011:G:A	4.25376e-29	-0.759391	0.291861	1.05957e-08	-0.931405	-0.0548586
247604015	chr1:247604015:C:A	1.78459e-29	-6.80511e-10	-1.33614	7.57042e-09	-6.80511e-10	-1.32246
247604108	chr1:247604108:T:C	2.56214e-29	-6.80511e-10	-0.974491	1.07549e-08	-6.80511e-10	-0.971348
247604147	chr1:247604147:A:G	2.57966e-29	-6.80511e-10	-0.967675	1.08288e-08	-6.80511e-10	-0.964506
247604548	chr1:247604548:G:A	1.94954e-29	-6.80511e-10	-1.24774	8.26793e-09	-6.80511e-10	-1.23433
247604562	chr1:247604562:C:G	1.86008e-29	-6.80511e-10	-1.29471	7.52305e-09	-6.80511e-10	-1.32874
247604610	chr1:247604610:A:G	1.8568e-29	-6.80511e-10	-1.29648	7.68221e-09	-6.80511e-10	-1.30781
247604956	chr1:247604956:A:T	6.1221e-29	-6.80511e-10	-0.103428	2.62663e-08	-6.80511e-10	-0.0784271
247605155	chr1:247605155:T:A	1.98108e-29	-6.80511e-10	-1.23169	8.15085e-09	-6.80511e-10	-1.24859
247605353	chr1:247605353:T:A	1.86841e-29	-6.80511e-10	-1.29024	7.72586e-09	-6.80511e-10	-1.30214
247605506	chr1:247605506:A:G	1.90074e-29	-6.80511e-10	-1.27309	8.04564e-09	-6.80511e-10	-1.26158
247605510	chr1:247605510:G:A	1.90099e-29	-6.80511e-10	-1.27296	8.04602e-09	-6.80511e-10	-1.26153
247605646	chr1:247605646:C:T	2.24481e-29	-6.80511e-10	-1.10671	9.4293e-09	-6.80511e-10	-1.10289
247605760	chr1:247605760:A:G	1.29874e-29	-2.45405	0.800106	5.60352e-09	-2.43695	0.813634
247605915	chr1:247605915:T:G	2.06122e-30	-2.45361	-1.04101	4.67611e-09	-0.606846	-1.1974
247606123	chr1:247606123:G:A	2.27996e-28	-6.80511e-10	1.21141	9.18613e-08	-6.80511e-10	1.17357
247606357	chr1:247606357:G:A	1.90588e-29	-6.80511e-10	-1.27039	8.06804e-09	-6.80511e-10	-1.2588
247606450	chr1:247606450:A:G	7.63189e-30	-0.898485	-1.2871	1.50626e-08	0.697632	-1.33213
247606484	chr1:247606484:C:A	1.91952e-29	-6.80511e-10	-1.26326	7.39623e-09	-6.80511e-10	-1.34574
247606798	chr1:247606798:G:GA	2.49626e-29	-6.80511e-10	-1.00054	1.04766e-08	-6.80511e-10	-0.997564
247606977	chr1:247606977:G:A	7.65664e-30	-2.18234	-3.54985e-10	3.32291e-09	-2.14587	-3.54985e-10
247607515	chr1:247607515:T:C	1.97896e-29	-6.80511e-10	-1.23276	8.39999e-09	-6.80511e-10	-1.21848
247607603	chr1:247607603:G:A	1.80093e-29	-6.80511e-10	-1.32703	7.5631e-09	-6.80511e-10	-1.32343
247607713	chr1:247607713:AAAG:A	3.71886e-29	-6.80511e-10	-0.601915	1.50924e-08	-6.80511e-10	-0.632521
247607749	chr1:247607749:C:T	4.25647e-30	-2.3668	-0.402678	3.51753e-09	-1.37278	-0.716172
247608290	chr1:247608290:C:T	5.89439e-29	-6.80511e-10	-0.141332	2.52822e-08	-6.80511e-10	-0.116612
247608348	chr1:247608348:G:T	3.69929e-28	-6.80511e-10	1.69539	1.50095e-07	-6.80511e-10	1.66455
247608613	chr1:247608613:G:T	1.83425e-30	-2.41098	-1.20031	1.83785e-09	-1.63875	-1.09936
247608756	chr1:247608756:A:G	1.89885e-29	-6.80511e-10	-1.27409	8.03641e-09	-6.80511e-10	-1.26273
247608850	chr1:247608850:C:T	1.90173e-29	-6.80511e-10	-1.27257	8.05054e-09	-6.80511e-10	-1.26097
247609035	chr1:247609035:G:A	1.33355e-28	-6.80511e-10	0.675098	5.72567e-08	-6.80511e-10	0.700833
247609425	chr1:247609425:A:G	2.02902e-28	-6.80511e-10	1.0948	8.16615e-08	-6.80511e-10	1.05587
247609523	chr1:247609523:G:A	1.90177e-28	2.11135	-1.08131	3.49338e-08	1.4185	-1.21176
247609524	chr1:247609524:G:A	5.86154e-30	-2.44951	-3.54985e-10	4.4518e-09	-1.8534	-3.54985e-10
247609529	chr1:247609529:A:T	1.87129e-29	-6.80511e-10	-1.2887	7.73819e-09	-6.80511e-10	-1.30054
247609627	chr1:247609627:A:T	1.93937e-29	-6.80511e-10	-1.25297	8.22356e-09	-6.80511e-10	-1.23971
247609709	chr1:247609709:T:C	1.80594e-29	-6.80511e-10	-1.32425	7.58584e-09	-6.80511e-10	-1.32043
247609906	chr1:247609906:A:G	1.89904e-29	-6.80511e-10	-1.27399	8.03855e-09	-6.80511e-10	-1.26246
247609944	chr1:247609944:A:G	1.53895e-28	-6.80511e-10	0.81835	6.61891e-08	-6.80511e-10	0.845803
247610012	chr1:247610012:T:C	6.00442e-30	-2.42542	-3.54985e-10	4.36199e-09	-1.87378	-3.54985e-10
247610208	chr1:247610208:C:T	1.83958e-29	-6.80511e-10	-1.30579	7.82211e-09	-6.80511e-10	-1.28976
247610438	chr1:247610438:C:T	1.91191e-29	-6.80511e-10	-1.26723	8.09646e-09	-6.80511e-10	-1.25529
247610465	chr1:247610465:G:T	2.40479e-30	-2.45103	-0.889423	1.50002e-09	-1.86943	-1.07181
247610599	chr1:247610599:C:G	1.80127e-29	-6.80511e-10	-1.32684	7.4779e-09	-6.80511e-10	-1.33476
247610799	chr1:247610799:A:AG	2.53392e-29	-6.80511e-10	-0.985567	1.06371e-08	-6.80511e-10	-0.982361
247611000	chr1:247611000:C:T	5.842e-30	-2.45284	-3.54985e-10	2.54783e-09	-2.41147	-3.54985e-10
247611196	chr1:247611196:C:T	1.92571e-29	-6.80511e-10	-1.26004	8.1591e-09	-6.80511e-10	-1.24758
247611331	chr1:247611331:C:T	1.7575e-29	-6.80511e-10	-1.35144	7.36825e-09	-6.80511e-10	-1.34953
247611383	chr1:247611383:T:C	1.86336e-30	-2.41783	-1.17771	1.72638e-09	-1.69836	-1.10232
247611391	chr1:247611391:G:A	2.09751e-29	-0.999991	-0.17459	6.11792e-09	-1.1141	-0.421388
247611446	chr1:247611446:CAGA:C	1.83896e-29	-6.80511e-10	-1.30613	7.61429e-09	-6.80511e-10	-1.31669
247611816	chr1:247611816:C:G	2.05536e-29	-6.80511e-10	-1.19488	8.09165e-09	-6.80511e-10	-1.25588
247612096	chr1:247612096:G:A	2.59663e-29	-6.80511e-10	-0.961119	1.09015e-08	-6.80511e-10	-0.95781
247612364	chr1:247612364:T:C	1.96612e-29	-6.80511e-10	-1.23927	7.4804e-09	-6.80511e-10	-1.33443
247612564	chr1:247612564:G:A	2.59778e-29	-6.80511e-10	-0.960675	1.09064e-08	-6.80511e-10	-0.957365
247612649	chr1:247612649:T:C	2.49754e-29	-6.80511e-10	-1.00003	1.04838e-08	-6.80511e-10	-0.996884
247612664	chr1:247612664:C:T	2.3522e-30	-2.42971	-0.932854	1.62149e-09	-1.9009	-0.962467
247612996	chr1:247612996:A:G	1.92792e-29	-6.80511e-10	-1.25889	7.41652e-09	-6.80511e-10	-1.343
247613154	chr1:247613154:A:C	1.10383e-29	-1.81655	-3.54985e-10	8.32342e-09	-1.22764	-3.54985e-10
247613273	chr1:247613273:A:G	1.82297e-29	-6.80511e-10	-1.31487	7.59162e-09	-6.80511e-10	-1.31967
247614043	chr1:247614043:G:C	3.16232e-29	-6.80511e-10	-0.764026	1.27656e-08	-6.80511e-10	-0.799962
247614291	chr1:247614291:A:G	1.90926e-29	-6.80511e-10	-1.26862	7.97091e-09	-6.80511e-10	-1.27091
247614382	chr1:247614382:C:A	1.92004e-29	-6.80511e-10	-1.26299	8.13346e-09	-6.80511e-10	-1.25073
247614527	chr1:247614527:G:A	1.83492e-29	-6.80511e-10	-1.30833	7.71322e-09	-6.80511e-10	-1.30378
247614580	chr1:247614580:G:A	1.26908e-28	-6.80511e-10	0.625548	5.47539e-08	-6.80511e-10	0.656137
247614843	chr1:247614843:T:G	1.75383e-29	-6.80511e-10	-1.35353	7.3246e-09	-6.80511e-10	-1.35547
247614870	chr1:247614870:C:T	1.96694e-30	-2.44208	-1.09936	8.93018e-10	-2.42499	-1.03487
247615115	chr1:247615115:A:G	1.83404e-29	-6.80511e-10	-1.30881	7.70933e-09	-6.80511e-10	-1.30428
247615259	chr1:247615259:T:C	1.82957e-29	-6.80511e-10	-1.31125	7.68971e-09	-6.80511e-10	-1.30683
247615586	chr1:247615586:A:G	2.21375e-30	-2.45135	-0.971885	4.61005e-09	-0.672605	-1.14587
247615632	chr1:247615632:T:C	2.65032e-29	-6.80511e-10	-0.940655	1.11278e-08	-6.80511e-10	-0.937262
247615948	chr1:247615948:G:A	2.1231e-28	-6.80511e-10	1.14013	8.62727e-08	-6.80511e-10	1.1108
247616056	chr1:247616056:T:A	2.01848e-29	-6.80511e-10	-1.21299	7.97174e-09	-6.80511e-10	-1.27081
247616058	chr1:247616058:A:G	2.30053e-29	-6.80511e-10	-1.08219	9.64373e-09	-6.80511e-10	-1.0804
247616197	chr1:247616197:G:A	2.55142e-29	-6.80511e-10	-0.978684	1.07129e-08	-6.80511e-10	-0.975267
247616217	chr1:247616217:T:C	2.55582e-29	-6.80511e-10	-0.976962	1.07287e-08	-6.80511e-10	-0.973787
247616272	chr1:247616272:G:A	2.56203e-29	-6.80511e-10	-0.974532	1.07557e-08	-6.80511e-10	-0.97128
247616404	chr1:247616404:G:C	1.98878e-29	-6.80511e-10	-1.22781	8.5647e-09	-6.80511e-10	-1.19906
247616590	chr1:247616590:T:C	2.59791e-29	-6.80511e-10	-0.960627	1.09166e-08	-6.80511e-10	-0.95643
247616901	chr1:247616901:C:T	1.8968e-29	-6.80511e-10	-1.27516	8.11643e-09	-6.80511e-10	-1.25282
247617072	chr1:247617072:G:A	2.28265e-29	-6.80511e-10	-1.09	8.1224e-09	-6.80511e-10	-1.25209
247617114	chr1:247617114:G:T	4.38524e-29	-6.80511e-10	-0.437088	1.7638e-08	-6.80511e-10	-0.476659
247617294	chr1:247617294:T:C	2.72079e-29	-6.80511e-10	-0.914411	1.14175e-08	-6.80511e-10	-0.911567
247618413	chr1:247618413:C:G	2.04775e-29	-6.80511e-10	-1.19859	8.87598e-09	-6.80511e-10	-1.16336
247618476	chr1:247618476:C:T	1.77824e-29	-0.24819	-1.09152	3.5307e-09	-0.854294	-1.23092
247618752	chr1:247618752:C:T	1.86111e-29	-6.80511e-10	-1.29416	7.9703e-09	-6.80511e-10	-1.27099
247618775	chr1:247618775:T:A	2.48041e-29	-6.80511e-10	-1.00691	1.05139e-08	-6.80511e-10	-0.994014
247618807	chr1:247618807:A:T	1.76266e-29	-6.80511e-10	-1.34851	7.39293e-09	-6.80511e-10	-1.34619
247618923	chr1:247618923:A:T	4.49767e-29	-0.965072	0.553299	8.88877e-08	0.786612	0.35405
247619085	chr1:247619085:T:C	1.61238e-28	-6.80511e-10	0.864966	5.9533e-08	-6.80511e-10	0.739819
247619298	chr1:247619298:T:C	5.45623e-30	-1.98761	-0.533555	1.64311e-09	-2.18897	-0.661151
247619575	chr1:247619575:G:A	1.42183e-28	0.739196	-3.54985e-10	2.57494e-08	-0.0983023	-3.54985e-10
247620030	chr1:247620030:A:G	1.32025e-28	-6.80511e-10	0.665076	5.80965e-08	-6.80511e-10	0.715394
247620149	chr1:247620149:C:T	2.69388e-29	-6.80511e-10	-0.924351	1.16799e-08	-6.80511e-10	-0.888846
247620187	chr1:247620187:G:A	8.39136e-29	1.24353	-1.03166	7.36058e-06	6.25837	-0.701189
247620465	chr1:247620465:C:T	1.80122e-29	-6.80511e-10	-1.32687	7.48809e-09	-6.80511e-10	-1.3334
247620486	chr1:247620486:C:T	4.31961e-29	-6.80511e-10	-0.452168	1.72794e-08	-6.80511e-10	-0.497195
247620499	chr1:247620499:C:T	1.77517e-29	-6.80511e-10	-1.34144	7.38932e-09	-6.80511e-10	-1.34668
247620588	chr1:247620588:A:G	4.51448e-29	0.454251	-0.862295	1.03308e-08	0.0603128	-1.07189
247620726	chr1:247620726:A:T	1.76846e-29	-6.80511e-10	-1.34523	7.36571e-09	-6.80511e-10	-1.34988
247620763	chr1:247620763:A:G	1.94603e-30	-2.44992	-1.10221	4.45633e-09	-0.63812	-1.21427
247620985	chr1:247620985:A:G	1.93371e-29	-6.80511e-10	-1.25589	7.40497e-09	-6.80511e-10	-1.34456
247621527	chr1:247621527:G:A	3.05531e-29	-6.80511e-10	-0.798453	1.22521e-08	-6.80511e-10	-0.841011
247621570	chr1:247621570:G:A	3.05158e-29	-6.80511e-10	-0.799676	1.22377e-08	-6.80511e-10	-0.842187
247621602	chr1:247621602:A:G	3.31301e-29	-0.717477	-3.54985e-10	9.45932e-09	-1.09971	-3.54985e-10
247621665	chr1:247621665:G:A	3.05936e-29	-6.80511e-10	-0.797127	1.22678e-08	-6.80511e-10	-0.839737
247621711	chr1:247621711:C:T	3.05699e-29	-6.80511e-10	-0.797902	1.22575e-08	-6.80511e-10	-0.840574
247621713	chr1:247621713:T:C	3.04541e-29	-6.80511e-10	-0.801698	1.22129e-08	-6.80511e-10	-0.844223
247621728	chr1:247621728:G:C	3.0316e-29	-6.80511e-10	-0.806243	1.21493e-08	-6.80511e-10	-0.849444
247621828	chr1:247621828:G:A	5.19455e-29	-6.80511e-10	-0.267724	2.0929e-08	-6.80511e-10	-0.305577
247621841	chr1:247621841:T:C	1.67009e-28	-1.47623	2.37636	5.45656e-08	-1.39152	2.04421
247621952	chr1:247621952:T:C	4.24774e-28	-1.25901	3.09264	1.3297e-07	-1.16354	2.70695
247622037	chr1:247622037:A:G	4.87986e-29	-6.80511e-10	-0.330218	1.96408e-08	-6.80511e-10	-0.369103
247622181	chr1:247622181:C:T	2.08273e-28	-6.80511e-10	1.12093	8.75395e-08	-6.80511e-10	1.12538
247622256	chr1:247622256:G:A	3.04541e-29	-6.80511e-10	-0.801699	1.22129e-08	-6.80511e-10	-0.844224
247622904	chr1:247622904:C:T	1.75826e-29	-6.80511e-10	-1.35101	7.34893e-09	-6.80511e-10	-1.35216
247623100	chr1:247623100:G:A	2.10592e-29	-6.80511e-10	-1.17058	8.7341e-09	-6.80511e-10	-1.17948
247623103	chr1:247623103:T:C	4.61877e-29	-6.80511e-10	-0.385204	1.86417e-08	-6.80511e-10	-0.421311
247623491	chr1:247623491:T:C	2.10564e-29	-6.80511e-10	-1.17071	8.73299e-09	-6.80511e-10	-1.1796
247623646	chr1:247623646:AAATT:A	2.00801e-29	-6.80511e-10	-1.21819	8.33813e-09	-6.80511e-10	-1.22587
247623680	chr1:247623680:C:T	2.00862e-29	-6.80511e-10	-1.21788	8.34058e-09	-6.80511e-10	-1.22558
247623683	chr1:247623683:G:GAAAATTTAAGAAA	2.0681e-29	-6.80511e-10	-1.1887	8.58099e-09	-6.80511e-10	-1.19716
247624063	chr1:247624063:G:A	2.00862e-29	-6.80511e-10	-1.21788	8.34058e-09	-6.80511e-10	-1.22558
247624080	chr1:247624080:T:A	1.93267e-29	-6.80511e-10	-1.25643	7.98596e-09	-6.80511e-10	-1.26903
247624105	chr1:247624105:A:G	2.68503e-29	-6.80511e-10	-0.927641	1.11772e-08	-6.80511e-10	-0.932834
247624242	chr1:247624242:G:A	1.84796e-30	-2.43333	-1.1705	8.24022e-10	-2.35934	-1.18093
247624540	chr1:247624540:AT:A	4.57528e-30	-2.39289	-0.304359	1.61561e-09	-2.44944	-0.417559
247624684	chr1:247624684:A:G	2.24136e-29	-6.80511e-10	-1.10825	8.41326e-09	-6.80511e-10	-1.2169
247624848	chr1:247624848:C:T	4.96276e-29	-6.80511e-10	-0.313372	2.05133e-08	-6.80511e-10	-0.32564
247625189	chr1:247625189:G:A	4.97917e-28	0.278641	1.71387	1.38343e-07	0.225433	1.35759
247625283	chr1:247625283:T:A	2.04409e-29	-6.80511e-10	-1.20038	7.86512e-09	-6.80511e-10	-1.28428
247625479	chr1:247625479:C:A	8.00981e-29	-6.80511e-10	0.165333	4.20578e-08	-6.80511e-10	0.392332
247625744	chr1:247625744:G:A	2.32019e-29	-6.80511e-10	-1.07368	9.57807e-09	-6.80511e-10	-1.08724
247625924	chr1:247625924:G:A	3.46349e-29	0.500186	-1.17324	4.37429e-08	1.48851	-1.0569
247626083	chr1:247626083:C:A	2.3124e-30	-2.43152	-0.948108	1.13307e-09	-2.35403	-0.867749
247626259	chr1:247626259:A:T	4.83997e-29	0.751278	-1.0897	5.80528e-08	1.85001	-1.13537
247626345	chr1:247626345:T:C	4.19764e-29	-6.80511e-10	-0.480811	1.69122e-08	-6.80511e-10	-0.518676
247626363	chr1:247626363:C:T	5.01192e-29	0.847659	-1.15117	6.69665e-08	1.88832	-1.03084
247626641	chr1:247626641:T:C	1.13618e-29	-0.565209	-1.22245	1.24187e-08	0.472599	-1.30011
247626672	chr1:247626672:A:C	4.73658e-29	0.91068	-1.2707	6.15059e-08	2.00853	-1.23611
247626704	chr1:247626704:A:G	2.73554e-28	0.380495	1.01308	7.82426e-08	0.315121	0.69798
247626993	chr1:247626993:C:T	1.25683e-29	-1.68674	-3.54985e-10	9.88405e-09	-1.05579	-3.54985e-10
247627287	chr1:247627287:A:G	1.19961e-29	-0.515045	-1.21829	1.32623e-08	0.537303	-1.29909
247627321	chr1:247627321:T:C	2.12601e-29	-6.80511e-10	-1.16109	8.81857e-09	-6.80511e-10	-1.16985
247627377	chr1:247627377:G:C	1.99988e-29	-0.420245	-0.802001	6.14165e-09	-0.768039	-0.763581
247627601	chr1:247627601:G:A	7.11137e-30	-2.25622	-3.54985e-10	2.16792e-08	-0.270359	-3.54985e-10
247627634	chr1:247627634:G:T	2.96438e-29	-6.80511e-10	-0.828666	1.25212e-08	-6.80511e-10	-0.819291
247627671	chr1:247627671:G:C	3.10927e-29	-6.80511e-10	-0.780944	1.51028e-08	-6.80511e-10	-0.63183
247627674	chr1:247627674:A:AT	1.04528e-28	-6.80511e-10	0.431534	5.6224e-08	-6.80511e-10	0.682631
247627853	chr1:247627853:G:A	4.63893e-29	0.811052	-1.1919	6.20282e-08	1.85767	-1.07679
247627861	chr1:247627861:T:C	5.81034e-29	1.08608	-1.24177	7.98595e-08	2.17763	-1.14408
247627903	chr1:247627903:T:C	9.97094e-29	-6.80511e-10	0.384341	5.34603e-08	-6.80511e-10	0.632227
247628057	chr1:247628057:G:A	1.73825e-27	3.30516	-0.0624485	2.76124e-08	0.348634	-0.377081
247628091	chr1:247628091:A:G	9.40417e-29	-6.80511e-10	0.32582	5.01641e-08	-6.80511e-10	0.568586
247628148	chr1:247628148:T:A	2.07911e-29	-6.80511e-10	-1.18339	8.62268e-09	-6.80511e-10	-1.19232
247628263	chr1:247628263:T:A	3.69796e-29	-0.728368	0.120816	1.16542e-08	-1.02814	0.1371
247628268	chr1:247628268:T:C	2.94666e-29	-0.978748	0.144086	9.58578e-09	-1.24702	0.16059
247628346	chr1:247628346:A:G	1.94623e-30	-2.45296	-1.09906	8.29073e-10	-2.44089	-1.09327
247628387	chr1:247628387:G:A	2.20051e-29	-6.80511e-10	-1.12664	9.12086e-09	-6.80511e-10	-1.13615
247628464	chr1:247628464:C:T	1.72647e-27	3.32342	-0.0875039	2.71965e-08	0.342136	-0.385759
247628645	chr1:247628645:C:A	2.7251e-30	-2.26927	-0.94614	1.03536e-08	-0.142735	-0.866644
247628672	chr1:247628672:T:C	2.25416e-29	0.0778424	-1.1804	1.4529e-09	-1.69034	-1.28281
247628726	chr1:247628726:A:T	2.24232e-29	-6.80511e-10	-1.10782	8.47122e-09	-6.80511e-10	-1.21004
247628757	chr1:247628757:G:T	1.91493e-29	-6.80511e-10	-1.26565	7.9993e-09	-6.80511e-10	-1.26736
247628822	chr1:247628822:T:G	4.92366e-29	0.990031	-1.31131	2.28091e-09	-1.17058	-1.35155
247628886	chr1:247628886:G:A	6.62161e-30	-2.32758	-3.54985e-10	3.20939e-09	-2.18063	-3.54985e-10
247629003	chr1:247629003:G:A	8.99977e-30	-0.815561	-1.20516	1.08412e-09	-2.15172	-1.11422
247629018	chr1:247629018:G:A	3.32664e-29	-6.80511e-10	-0.713371	1.41984e-08	-6.80511e-10	-0.693583
247629462	chr1:247629462:A:G	8.23489e-29	1.54584	-1.3528	5.86634e-09	-0.21991	-1.35757
247629644	chr1:247629644:C:G	2.70138e-29	-6.80511e-10	-0.921571	1.1051e-08	-6.80511e-10	-0.944191
247629748	chr1:247629748:G:A	1.02603e-28	-6.80511e-10	0.412948	4.46022e-08	-6.80511e-10	0.45107
247629772	chr1:247629772:C:A	6.72118e-29	1.28514	-1.29522	4.85092e-09	-0.422445	-1.3451
247629801	chr1:247629801:T:A	3.68119e-29	-0.790273	0.178177	9.1903e-09	-1.10226	-0.0263085
247629920	chr1:247629920:G:C	9.35265e-29	-6.80511e-10	0.320326	4.08366e-08	-6.80511e-10	0.362866
247629970	chr1:247629970:A:T	1.82314e-29	-6.80511e-10	-1.31478	7.66563e-09	-6.80511e-10	-1.30997
247630242	chr1:247630242:G:C	9.10284e-29	-6.80511e-10	0.293253	3.97323e-08	-6.80511e-10	0.335451
247630252	chr1:247630252:G:A	9.30155e-30	-1.1488	-0.838934	7.17895e-09	-0.503483	-0.872076
247630349	chr1:247630349:A:T	2.07355e-28	1.09227	0.0242452	1.2597e-08	-0.552859	-0.260392
247630534	chr1:247630534:C:T	7.768e-29	-6.80511e-10	0.134679	3.39256e-08	-6.80511e-10	0.177458
247630795	chr1:247630795:G:A	8.19872e-29	-1.44988	1.63852	6.0828e-08	-1.26131	2.02265
247631178	chr1:247631178:C:T	1.74598e-29	-6.80511e-10	-1.35802	7.30949e-09	-6.80511e-10	-1.35754
247631187	chr1:247631187:T:C	7.00411e-29	1.32942	-1.29825	4.99e-09	-0.392772	-1.3465
247631691	chr1:247631691:A:G	2.47099e-29	-6.80511e-10	-1.01071	1.15722e-08	-6.80511e-10	-0.898111
247631714	chr1:247631714:G:T	2.47872e-29	-6.80511e-10	-1.00759	1.01726e-08	-6.80511e-10	-1.02702
247631921	chr1:247631921:G:A	6.62302e-30	-1.12163	-1.20574	5.19719e-09	-0.483073	-1.21552
247632120	chr1:247632120:T:C	1.79966e-29	-6.80511e-10	-1.32774	7.53104e-09	-6.80511e-10	-1.32768
247632137	chr1:247632137:G:A	1.90055e-29	-6.80511e-10	-1.27319	7.9182e-09	-6.80511e-10	-1.27755
247632160	chr1:247632160:T:C	3.48949e-29	-1.10261	0.437035	4.02843e-09	-1.90121	-0.0521251
247632179	chr1:247632179:G:A	1.74353e-29	-6.80511e-10	-1.35942	7.2977e-09	-6.80511e-10	-1.35915
247632377	chr1:247632377:A:G	2.66717e-29	-6.80511e-10	-0.934315	1.10533e-08	-6.80511e-10	-0.943984
247632591	chr1:247632591:C:T	4.75616e-29	-0.789925	0.434033	1.27731e-08	-1.02154	0.222166
247633017	chr1:247633017:C:T	4.27943e-29	-0.461514	-3.54985e-10	1.27643e-08	-0.800062	-3.54985e-10
247633063	chr1:247633063:T:C	8.55536e-30	-2.07136	-3.54985e-10	3.75138e-09	-2.02459	-3.54985e-10
247633183	chr1:247633183:T:C	4.79095e-29	-1.10773	0.759125	4.9251e-09	-1.91034	0.157976
247634287	chr1:247634287:A:G	2.73694e-29	-6.80511e-10	-0.908494	1.13383e-08	-6.80511e-10	-0.918522
247634354	chr1:247634354:C:T	1.78029e-29	-6.80511e-10	-1.33856	7.44844e-09	-6.80511e-10	-1.33871
247634488	chr1:247634488:G:A	4.1123e-29	-6.80511e-10	-0.501351	1.72833e-08	-6.80511e-10	-0.496974
247635036	chr1:247635036:G:A	5.8418e-30	-2.45288	-3.54985e-10	2.45652e-09	-2.44797	-3.54985e-10
247635100	chr1:247635100:C:A	1.9486e-29	-6.80511e-10	-1.24822	1.14749e-08	-6.80511e-10	-0.906549
247635290	chr1:247635290:G:A	3.31024e-29	-6.80511e-10	-0.718313	1.38364e-08	-6.80511e-10	-0.71941
247635433	chr1:247635433:T:C	1.96372e-29	-6.80511e-10	-1.24049	8.16923e-09	-6.80511e-10	-1.24634
247635533	chr1:247635533:AG:A	7.01517e-29	-6.80511e-10	0.0327408	2.30539e-08	-6.80511e-10	-0.208878
247635711	chr1:247635711:A:C	2.16573e-29	-6.80511e-10	-1.14258	9.15244e-09	-6.80511e-10	-1.13269
247635859	chr1:247635859:T:C	8.64947e-30	-2.06042	-3.54985e-10	2.45446e-09	-2.4488	-3.54985e-10
247635935	chr1:247635935:T:A	2.76093e-29	-6.80511e-10	-0.899765	1.14366e-08	-6.80511e-10	-0.909895
247636005	chr1:247636005:A:T	1.94946e-30	-2.40534	-1.14503	8.19601e-10	-2.44403	-1.10163
247636016	chr1:247636016:C:T	1.75175e-29	-6.80511e-10	-1.35472	7.34175e-09	-6.80511e-10	-1.35314
247636118	chr1:247636118:T:G	1.53872e-29	-0.752416	-0.731969	1.77786e-09	-1.75553	-1.01577
247636304	chr1:247636304:A:G	1.68693e-29	-0.693417	-0.699008	1.87877e-09	-1.72462	-0.991477
247636329	chr1:247636329:G:C	1.5694e-28	-6.80511e-10	0.837943	6.5867e-08	-6.80511e-10	0.840924
247636341	chr1:247636341:G:A	7.59097e-30	-1.0281	-1.16286	2.94193e-09	-1.18852	-1.07913
247636592	chr1:247636592:A:T	9.785e-30	-0.961013	-0.976056	1.31797e-09	-1.88806	-1.18256
247636597	chr1:247636597:T:C	6.30866e-29	-6.80511e-10	-0.0734099	2.09624e-08	-6.80511e-10	-0.303983
247636621	chr1:247636621:TAG:T	2.38589e-29	-1.14735	0.101585	2.90485e-09	-1.9319	-0.348427
247636719	chr1:247636719:G:A	2.92612e-30	-2.14012	-1.00413	8.9628e-10	-2.37039	-1.08583
247636867	chr1:247636867:G:A	8.86394e-29	1.19426	-0.927606	8.64162e-09	-0.47858	-0.711542
247636882	chr1:247636882:T:C	2.86219e-29	-6.80511e-10	-0.863747	1.18413e-08	-6.80511e-10	-0.87512
247636946	chr1:247636946:G:A	5.04415e-29	-0.624564	0.327459	1.35158e-08	-0.862587	0.119736
247637240	chr1:247637240:C:G	1.67664e-28	-6.80511e-10	0.904042	7.87242e-08	-6.80511e-10	1.01924
247637518	chr1:247637518:T:C	1.75256e-29	-6.80511e-10	-1.35426	7.3337e-09	-6.80511e-10	-1.35423
247637649	chr1:247637649:A:T	1.7842e-29	-6.80511e-10	-1.33636	7.47715e-09	-6.80511e-10	-1.33486
247637651	chr1:247637651:A:G	6.22714e-29	1.15804	-1.24446	5.5287e-09	-0.514828	-1.12193
247637819	chr1:247637819:C:T	7.07418e-29	-0.987362	1.02848	1.80515e-08	-1.32176	0.868272
247637905	chr1:247637905:A:G	6.67999e-29	1.20754	-1.22376	5.88395e-09	-0.482123	-1.09236
247638003	chr1:247638003:G:A	4.71119e-29	-0.365394	-3.54985e-10	1.39869e-08	-0.708594	-3.54985e-10
247638078	chr1:247638078:G:A	5.14704e-29	1.01825	-1.29517	4.62817e-09	-0.617713	-1.19684
247638276	chr1:247638276:C:G	8.15141e-30	-2.11973	-3.54985e-10	3.55725e-09	-2.07772	-3.54985e-10
247638431	chr1:247638431:A:T	5.46919e-29	-6.80511e-10	-0.216202	2.46363e-08	-6.80511e-10	-0.142492
247638515	chr1:247638515:C:T	6.63422e-29	1.22601	-1.2491	5.75243e-09	-0.468415	-1.12868
247638568	chr1:247638568:G:C	8.82193e-30	-1.00337	-1.0373	7.15216e-09	-0.3246	-1.0547
247638887	chr1:247638887:G:A	4.89673e-30	-2.22043	-0.408922	1.88574e-09	-1.95041	-0.761988
247639368	chr1:247639368:C:T	1.67869e-30	-2.34861	-1.35129	3.17976e-09	-0.841102	-1.3488
247639481	chr1:247639481:T:C	3.82552e-29	0.125267	-0.698906	1.19616e-08	-0.195617	-0.669394
247639657	chr1:247639657:A:G	4.11546e-29	-6.80511e-10	-0.500582	1.67578e-08	-6.80511e-10	-0.527849
247639662	chr1:247639662:G:A	1.78866e-29	-6.80511e-10	-1.33387	7.48419e-09	-6.80511e-10	-1.33392
247639732	chr1:247639732:G:C	1.87872e-29	-6.80511e-10	-1.28474	7.40048e-09	-6.80511e-10	-1.34517
247639765	chr1:247639765:G:C	2.1633e-30	-2.44107	-1.00521	9.24256e-10	-2.45442	-0.97106
247639850	chr1:247639850:T:A	6.61858e-30	-2.32804	-3.54985e-10	7.2385e-09	-1.3673	-3.54985e-10
247639956	chr1:247639956:A:G	1.22586e-28	-6.80511e-10	0.590898	5.69097e-08	-6.80511e-10	0.694754
247639961	chr1:247639961:C:T	9.91736e-30	-2.42958	0.505948	4.74598e-09	-2.39431	0.604897
247640037	chr1:247640037:C:T	1.52628e-30	-2.44046	-1.35462	6.34802e-10	-2.45277	-1.34839
247640311	chr1:247640311:C:T	2.40998e-29	-6.80511e-10	-1.03571	1.01957e-08	-6.80511e-10	-1.02475
247640336	chr1:247640336:G:A	1.71153e-30	-2.32424	-1.35629	7.82957e-10	-2.2529	-1.33849
247640553	chr1:247640553:C:T	2.69854e-29	-6.80511e-10	-0.922624	1.10756e-08	-6.80511e-10	-0.941971
247640566	chr1:247640566:C:T	2.07195e-30	-2.36029	-1.12914	1.03722e-09	-2.1855	-1.12467
247640701	chr1:247640701:C:A	2.28827e-30	-2.08908	-1.30104	7.71357e-09	0.0561043	-1.35984
247640761	chr1:247640761:A:G	4.77122e-29	-6.80511e-10	-0.352731	2.12426e-08	-6.80511e-10	-0.290704
247641095	chr1:247641095:A:C	1.88699e-29	-6.80511e-10	-1.28035	7.8653e-09	-6.80511e-10	-1.28425
247641267	chr1:247641267:C:G	2.28731e-29	-6.80511e-10	-1.08796	9.72792e-09	-6.80511e-10	-1.07171
247641340	chr1:247641340:A:G	2.62385e-29	-6.80511e-10	-0.950692	1.12057e-08	-6.80511e-10	-0.930286
247641567	chr1:247641567:A:G	5.04006e-30	-1.24099	-1.35951	6.39321e-10	-2.44858	-1.34548
247641828	chr1:247641828:G:A	5.8483e-30	-2.45177	-3.54985e-10	2.54212e-09	-2.41371	-3.54985e-10
247642272	chr1:247642272:C:G	2.37696e-29	-6.80511e-10	-1.04951	9.93684e-09	-6.80511e-10	-1.05046
247642495	chr1:247642495:C:T	3.70236e-29	-0.606362	-3.54985e-10	1.048e-08	-0.997244	-3.54985e-10
247642508	chr1:247642508:T:C	1.79867e-29	-6.80511e-10	-1.32829	7.29759e-09	-6.80511e-10	-1.35917
247642802	chr1:247642802:A:AC	4.96283e-30	-1.26189	-1.35405	6.58465e-10	-2.45002	-1.31453
247642826	chr1:247642826:G:C	4.59919e-30	-1.3401	-1.35193	6.59714e-10	-2.45357	-1.30909
247642983	chr1:247642983:A:C	4.66522e-29	-6.80511e-10	-0.375199	2.02247e-08	-6.80511e-10	-0.339807
247643172	chr1:247643172:C:T	1.91485e-29	-6.80511e-10	-1.2657	8.07953e-09	-6.80511e-10	-1.25738
247643288	chr1:247643288:T:C	5.04923e-30	-1.24323	-1.35545	6.56551e-10	-2.44878	-1.31869
247643893	chr1:247643893:G:T	5.83277e-30	-2.45443	-3.54985e-10	2.50277e-09	-2.42931	-3.54985e-10
247644610	chr1:247644610:A:G	6.9501e-30	-2.27916	-3.54985e-10	2.94737e-09	-2.2658	-3.54985e-10
247644809	chr1:247644809:C:A	1.87814e-29	-6.80511e-10	-1.28505	7.82945e-09	-6.80511e-10	-1.28882
247644919	chr1:247644919:G:A	1.63134e-30	-2.38401	-1.34451	1.16051e-09	-1.85445	-1.3434
247645020	chr1:247645020:C:G	5.83237e-30	-2.4545	-3.54985e-10	2.50065e-09	-2.43016	-3.54985e-10
247645129	chr1:247645129:A:G	3.80208e-29	-6.80511e-10	-0.579785	1.52883e-08	-6.80511e-10	-0.619622
247645161	chr1:247645161:C:T	1.75758e-29	-6.80511e-10	-1.35139	7.3552e-09	-6.80511e-10	-1.3513
247645222	chr1:247645222:C:T	1.56365e-28	-6.80511e-10	0.834275	6.73143e-08	-6.80511e-10	0.86266
247645251	chr1:247645251:A:T	4.0128e-30	-2.36892	-0.45951	1.5553e-09	-2.37289	-0.532148
247645400	chr1:247645400:G:GCT	8.07851e-30	-1.48683	-0.641886	1.03415e-09	-2.45291	-0.860221
247645437	chr1:247645437:GGTTT:G	1.74728e-29	-6.80511e-10	-1.35727	7.31181e-09	-6.80511e-10	-1.35722
247645708	chr1:247645708:G:A	2.74132e-29	-6.80511e-10	-0.906892	1.12518e-08	-6.80511e-10	-0.92618
247645777	chr1:247645777:G:A	5.87083e-30	-2.44792	-3.54985e-10	2.45128e-09	-2.4501	-3.54985e-10
247645784	chr1:247645784:G:T	1.84613e-29	-6.80511e-10	-1.30224	7.74314e-09	-6.80511e-10	-1.2999
247646002	chr1:247646002:G:A	1.5262e-30	-2.44422	-1.35091	6.38688e-10	-2.45266	-1.34239
247646441	chr1:247646441:T:C	5.93342e-30	-2.43732	-3.54985e-10	2.44176e-09	-2.45399	-3.54985e-10
247646464	chr1:247646464:A:C	2.73847e-30	-1.87518	-1.33534	6.67031e-10	-2.39201	-1.35963
247646752	chr1:247646752:A:G	3.82819e-30	-1.6206	-1.25493	7.85051e-10	-2.44317	-1.14555
247646812	chr1:247646812:T:C	3.64424e-30	-1.65987	-1.2649	7.78097e-10	-2.43804	-1.15957
247646866	chr1:247646866:G:T	1.54036e-30	-2.43858	-1.34733	6.37486e-10	-2.4501	-1.34683
247646956	chr1:247646956:T:G	1.81919e-29	-6.80511e-10	-1.31694	7.58296e-09	-6.80511e-10	-1.32081
247647035	chr1:247647035:C:T	1.76187e-29	-6.80511e-10	-1.34896	7.37323e-09	-6.80511e-10	-1.34886
247647432	chr1:247647432:G:A	1.98856e-30	-2.42712	-1.10339	7.08872e-10	-2.44188	-1.24892
247647438	chr1:247647438:C:T	1.79905e-29	-6.80511e-10	-1.32807	7.50584e-09	-6.80511e-10	-1.33103
247647753	chr1:247647753:C:T	4.05296e-29	-6.80511e-10	-0.515886	1.16516e-08	-6.80511e-10	-0.891271
247647895	chr1:247647895:T:C	2.68225e-30	-2.38986	-0.841404	2.25644e-09	-1.70236	-0.830561
247647989	chr1:247647989:G:T	1.68436e-30	-2.40176	-1.29477	6.79123e-10	-2.44805	-1.28562
247647994	chr1:247647994:G:T	1.75142e-29	-6.80511e-10	-1.35491	7.32924e-09	-6.80511e-10	-1.35484
247648170	chr1:247648170:C:T	4.28463e-29	-0.0881548	-0.372144	1.15175e-08	-0.404357	-0.498492
247648570	chr1:247648570:C:T	1.74559e-29	-6.80511e-10	-1.35824	7.30465e-09	-6.80511e-10	-1.3582
247648812	chr1:247648812:G:C	1.80572e-29	-6.80511e-10	-1.32438	7.50846e-09	-6.80511e-10	-1.33068
247648835	chr1:247648835:G:A	2.69906e-29	-6.80511e-10	-0.922431	1.12751e-08	-6.80511e-10	-0.924115
247648861	chr1:247648861:T:A	4.54013e-29	0.142871	-0.545249	1.25017e-08	-0.170439	-0.650408
247649201	chr1:247649201:G:A	1.7431e-29	-6.80511e-10	-1.35967	7.29389e-09	-6.80511e-10	-1.35968
247649242	chr1:247649242:C:T	1.80361e-29	-6.80511e-10	-1.32554	7.54599e-09	-6.80511e-10	-1.3257
247649270	chr1:247649270:T:C	1.74921e-29	-6.80511e-10	-1.35617	7.322e-09	-6.80511e-10	-1.35583
247649696	chr1:247649696:A:G	1.75244e-29	-6.80511e-10	-1.35432	7.33348e-09	-6.80511e-10	-1.35426
247649878	chr1:247649878:A:G	1.75094e-29	-6.80511e-10	-1.35518	7.32726e-09	-6.80511e-10	-1.35511
247649905	chr1:247649905:A:ATTCAAAGATT	1.81879e-29	-6.80511e-10	-1.31716	7.58139e-09	-6.80511e-10	-1.32102
247649992	chr1:247649992:G:A	1.75144e-29	-6.80511e-10	-1.35489	7.3293e-09	-6.80511e-10	-1.35483
247650081	chr1:247650081:T:C	1.75117e-29	-6.80511e-10	-1.35505	7.32819e-09	-6.80511e-10	-1.35498
247650111	chr1:247650111:G:A	1.75138e-29	-6.80511e-10	-1.35493	7.3291e-09	-6.80511e-10	-1.35486
247650126	chr1:247650126:T:G	1.75872e-29	-6.80511e-10	-1.35075	7.36002e-09	-6.80511e-10	-1.35065
247650141	chr1:247650141:A:G	1.75094e-29	-6.80511e-10	-1.35518	7.32724e-09	-6.80511e-10	-1.35511
247650163	chr1:247650163:G:A	4.5466e-28	2.22307	-0.321436	1.17603e-08	-0.307313	-0.574673
247650282	chr1:247650282:C:T	2.58436e-29	-6.80511e-10	-0.965854	1.06029e-08	-6.80511e-10	-0.985587
247650351	chr1:247650351:T:C	1.74792e-29	-6.80511e-10	-1.35691	7.3145e-09	-6.80511e-10	-1.35685
247650404	chr1:247650404:T:G	1.6476e-30	-2.37791	-1.34069	1.44682e-09	-1.64293	-1.33441
247650609	chr1:247650609:A:G	1.75483e-29	-6.80511e-10	-1.35296	7.34361e-09	-6.80511e-10	-1.35288
247650752	chr1:247650752:G:GTTA	1.75352e-29	-6.80511e-10	-1.35371	7.33812e-09	-6.80511e-10	-1.35363
247650826	chr1:247650826:A:AG	1.75179e-29	-6.80511e-10	-1.3547	7.33075e-09	-6.80511e-10	-1.35463
247650961	chr1:247650961:C:T	9.64803e-29	-6.80511e-10	0.351421	4.11914e-08	-6.80511e-10	0.371516
247651075	chr1:247651075:C:T	4.19322e-29	0.0762064	-0.558072	1.1634e-08	-0.230411	-0.662372
247651087	chr1:247651087:T:A	1.75176e-29	-6.80511e-10	-1.35471	7.33064e-09	-6.80511e-10	-1.35465
247651129	chr1:247651129:T:C	1.7516e-29	-6.80511e-10	-1.3548	7.33003e-09	-6.80511e-10	-1.35473
247651162	chr1:247651162:A:G	1.75097e-29	-6.80511e-10	-1.35517	7.32734e-09	-6.80511e-10	-1.3551
247651237	chr1:247651237:C:T	1.74663e-29	-6.80511e-10	-1.35765	7.30906e-09	-6.80511e-10	-1.3576
247651254	chr1:247651254:A:G	1.75938e-29	-6.80511e-10	-1.35037	7.36276e-09	-6.80511e-10	-1.35028
247651407	chr1:247651407:T:G	1.75141e-29	-6.80511e-10	-1.35491	7.32923e-09	-6.80511e-10	-1.35484
247651430	chr1:247651430:G:A	7.36214e-30	-2.22157	-3.54985e-10	3.68223e-09	-2.04319	-3.54985e-10
247651497	chr1:247651497:G:A	1.75141e-29	-6.80511e-10	-1.35491	7.32923e-09	-6.80511e-10	-1.35484
247651575	chr1:247651575:G:A	1.74837e-29	-6.80511e-10	-1.35665	7.31639e-09	-6.80511e-10	-1.35659
247651596	chr1:247651596:C:G	1.94432e-30	-2.39249	-1.16052	7.03635e-10	-2.41549	-1.28272
247651705	chr1:247651705:AT:A	1.75141e-29	-6.80511e-10	-1.35491	7.32923e-09	-6.80511e-10	-1.35484
247651767	chr1:247651767:A:G	3.84861e-30	-1.58779	-1.28242	1.31857e-09	-1.86652	-1.20364
247651782	chr1:247651782:T:C	1.9923e-29	-6.80511e-10	-1.22604	8.29874e-09	-6.80511e-10	-1.23061
247651848	chr1:247651848:C:G	1.95467e-30	-2.37839	-1.16931	7.0722e-10	-2.40526	-1.28787
247652055	chr1:247652055:T:C	1.99788e-30	-2.39052	-1.13531	7.15412e-10	-2.41485	-1.26676
247652198	chr1:247652198:C:T	1.55072e-30	-2.42592	-1.35328	6.47189e-10	-2.443	-1.33883
247652362	chr1:247652362:G:A	1.9815e-30	-2.38526	-1.1488	7.12186e-10	-2.41075	-1.27538
247652388	chr1:247652388:C:CAAT	1.95092e-30	-2.39335	-1.15627	7.04229e-10	-2.41729	-1.28008
247652556	chr1:247652556:C:T	2.31333e-29	-6.80511e-10	-1.07665	9.67086e-09	-6.80511e-10	-1.0776
247652571	chr1:247652571:T:C	5.90971e-30	-2.44132	-3.54985e-10	2.44429e-09	-2.45296	-3.54985e-10
247652678	chr1:247652678:C:T	1.96207e-30	-2.39335	-1.15056	7.07435e-10	-2.41647	-1.27635
247652828	chr1:247652828:T:C	1.99107e-30	-2.38463	-1.14461	7.14705e-10	-2.41002	-1.27258
247652836	chr1:247652836:C:G	2.00041e-30	-2.38438	-1.14018	7.16931e-10	-2.40974	-1.26975
247652902	chr1:247652902:G:A	2.0041e-30	-2.38745	-1.13527	7.17372e-10	-2.41235	-1.26652
247652982	chr1:247652982:C:A	3.32672e-30	-1.70304	-1.3129	1.26302e-09	-1.86156	-1.25165
247652983	chr1:247652983:T:G	1.93978e-30	-2.39186	-1.16349	7.02309e-10	-2.41565	-1.28444
247653400	chr1:247653400:A:G	3.3759e-30	-1.67282	-1.32843	1.26759e-09	-1.83379	-1.27581
247653401	chr1:247653401:A:G	1.9961e-30	-2.3989	-1.12783	7.14076e-10	-2.42157	-1.2619
247653420	chr1:247653420:A:G	5.97046e-30	-2.4311	-3.54985e-10	2.44043e-09	-2.45454	-3.54985e-10
247653447	chr1:247653447:G:T	6.47154e-30	-2.3505	-3.54985e-10	2.71839e-09	-2.34667	-3.54985e-10
247653454	chr1:247653454:C:T	2.02416e-30	-2.41181	-1.10096	7.17585e-10	-2.43156	-1.24702
247653740	chr1:247653740:A:C	1.61829e-30	-2.38232	-1.35423	1.39704e-09	-1.66193	-1.35043
247653809	chr1:247653809:G:A	1.96624e-29	-6.80511e-10	-1.23921	8.19246e-09	-6.80511e-10	-1.2435
247653825	chr1:247653825:T:C	1.79478e-29	-6.80511e-10	-1.33045	7.29552e-09	-6.80511e-10	-1.35945
247653846	chr1:247653846:A:G	1.977e-30	-2.37489	-1.16145	7.1463e-10	-2.40007	-1.28263
247654049	chr1:247654049:G:A	1.96449e-30	-2.39023	-1.15245	7.07686e-10	-2.41474	-1.27773
247654116	chr1:247654116:A:G	3.72081e-30	-1.61525	-1.28873	1.2772e-09	-1.88938	-1.21267
247654187	chr1:247654187:T:A	1.97041e-29	-6.80511e-10	-1.23709	8.19052e-09	-6.80511e-10	-1.24373
247654362	chr1:247654362:T:C	2.52715e-30	-2.06177	-1.22905	1.04447e-09	-2.16999	-1.13322
247654384	chr1:247654384:G:A	1.91697e-30	-2.40525	-1.16192	6.95895e-10	-2.42546	-1.28381
247654394	chr1:247654394:T:G	3.05274e-30	-1.76741	-1.33447	1.14444e-09	-1.92437	-1.28743
247654699	chr1:247654699:G:T	6.00329e-29	0.00899504	-0.132021	1.50685e-08	-0.332408	-0.301698
247654795	chr1:247654795:G:A	2.85559e-29	-0.392603	-0.473452	7.95993e-09	-0.680996	-0.591297
247654951	chr1:247654951:G:C	5.91975e-30	-2.43962	-3.54985e-10	2.44292e-09	-2.45352	-3.54985e-10
247655066	chr1:247655066:T:G	1.74852e-29	-6.80511e-10	-1.35656	7.31695e-09	-6.80511e-10	-1.35652
247655171	chr1:247655171:CT:C	2.99127e-30	-2.30196	-0.820266	1.09617e-09	-2.38996	-0.864925
247655426	chr1:247655426:T:C	1.78302e-29	-6.80511e-10	-1.33703	7.47961e-09	-6.80511e-10	-1.33453
247655512	chr1:247655512:AGTTT:A	3.2349e-30	-2.27536	-0.768562	1.13374e-09	-2.40505	-0.816141
247655559	chr1:247655559:C:T	5.88589e-30	-2.44536	-3.54985e-10	2.44877e-09	-2.45113	-3.54985e-10
247655580	chr1:247655580:T:A	3.17422e-30	-2.28421	-0.778646	1.12984e-09	-2.40038	-0.824251
247655804	chr1:247655804:T:C	5.48105e-29	-6.80511e-10	-0.214037	2.36332e-08	-6.80511e-10	-0.184062
247656167	chr1:247656167:T:C	3.07146e-30	-2.35392	-0.741844	1.21618e-09	-2.36138	-0.789617
247656178	chr1:247656178:T:A	8.89452e-29	-6.80511e-10	0.270101	2.87263e-08	-6.80511e-10	0.0111004
247656208	chr1:247656208:G:A	2.06761e-30	-2.36674	-1.12478	7.2466e-10	-2.4063	-1.26247
247656230	chr1:247656230:C:A	2.02812e-30	-2.37016	-1.14065	7.15198e-10	-2.40896	-1.27295
247656270	chr1:247656270:C:T	1.96635e-29	-0.193358	-1.0458	5.2777e-09	-0.589657	-1.09357
247656271	chr1:247656271:T:C	2.00231e-29	-0.179076	-1.04196	5.36431e-09	-0.576917	-1.09003
247656352	chr1:247656352:A:G	2.22583e-30	-2.36113	-1.05666	1.91819e-09	-1.65602	-1.03931
247656407	chr1:247656407:G:A	5.73867e-30	-1.684	-0.786697	1.32647e-09	-2.43667	-0.627519
247656467	chr1:247656467:A:G	1.77113e-29	-6.80511e-10	-1.34372	7.44373e-09	-6.80511e-10	-1.33934
247656679	chr1:247656679:C:T	2.34808e-29	-6.80511e-10	-1.06173	9.65165e-09	-6.80511e-10	-1.07958
247656974	chr1:247656974:G:A	5.469e-30	-2.29432	-0.224506	1.95351e-09	-2.37877	-0.298314
247656975	chr1:247656975:C:A	5.34531e-30	-2.2936	-0.248097	1.9095e-09	-2.37901	-0.320863
247657082	chr1:247657082:A:G	5.36604e-30	-1.62566	-0.912166	1.2125e-09	-2.44359	-0.710438
247657122	chr1:247657122:G:A	5.60018e-30	-2.33851	-0.156606	2.13434e-09	-2.36103	-0.227519
247657139	chr1:247657139:C:G	2.59579e-30	-2.26518	-0.998847	2.93666e-09	-1.32344	-0.946
247657147	chr1:247657147:C:T	6.04734e-30	-2.33436	-0.0839434	2.28166e-09	-2.36446	-0.15735
247657420	chr1:247657420:T:C	4.75585e-30	-2.34346	-0.315083	1.84035e-09	-2.35637	-0.380386
247657638	chr1:247657638:G:A	5.91403e-30	-2.44059	-3.54985e-10	2.44367e-09	-2.45321	-3.54985e-10
247657660	chr1:247657660:C:A	4.70094e-30	-2.34754	-0.322613	1.83222e-09	-2.35254	-0.388643
247657723	chr1:247657723:G:C	4.78989e-30	-2.33794	-0.313475	1.83379e-09	-2.36168	-0.378651
247657744	chr1:247657744:A:G	4.69396e-28	-6.80511e-10	1.93353	2.1644e-07	-6.80511e-10	2.0306
247657957	chr1:247657957:G:T	2.69041e-29	-6.80511e-10	-0.925639	1.12314e-08	-6.80511e-10	-0.928002
247658073	chr1:247658073:A:C	5.12385e-30	-2.32028	-0.263731	1.8957e-09	-2.37593	-0.331199
247658347	chr1:247658347:T:C	4.92787e-30	-2.32694	-0.296072	1.84565e-09	-2.37107	-0.362805
247658358	chr1:247658358:A:G	5.13331e-30	-2.32307	-0.259102	1.90817e-09	-2.37385	-0.326722
247658525	chr1:247658525:AATTT:A	2.26126e-30	-2.2881	-1.1139	2.38971e-09	-1.37502	-1.10052
247658587	chr1:247658587:C:T	2.65274e-29	-6.80511e-10	-0.939742	1.09939e-08	-6.80511e-10	-0.949376
247658596	chr1:247658596:T:C	6.12524e-30	-2.4055	-3.54985e-10	2.75265e-09	-2.33415	-3.54985e-10
247658977	chr1:247658977:T:C	1.54234e-30	-2.43343	-1.35118	6.42065e-10	-2.44754	-1.34224
247659249	chr1:247659249:A:G	3.2681e-29	-6.80511e-10	-0.731126	1.00257e-08	-6.80511e-10	-1.04156
247659548	chr1:247659548:T:G	2.41476e-30	-2.45132	-0.884994	2.38259e-09	-1.58559	-0.892934
247659606	chr1:247659606:A:G	1.8617e-29	-6.80511e-10	-1.29384	7.77193e-09	-6.80511e-10	-1.29619
247659691	chr1:247659691:C:A	1.75592e-29	-6.80511e-10	-1.35234	7.31643e-09	-6.80511e-10	-1.35659
247659710	chr1:247659710:C:T	4.80538e-28	-6.80511e-10	1.95699	2.21653e-07	-6.80511e-10	2.0544
247659819	chr1:247659819:G:C	4.85483e-30	-2.33011	-0.307837	1.83338e-09	-2.36691	-0.37364
247659974	chr1:247659974:G:A	4.76898e-30	-2.32889	-0.326899	1.8152e-09	-2.36186	-0.388655
247660004	chr1:247660004:C:A	5.09542e-30	-2.30818	-0.281396	1.84764e-09	-2.38373	-0.349071
247660341	chr1:247660341:T:C	4.83467e-29	-0.496339	0.156817	1.26967e-08	-0.771572	-0.0337981
247660409	chr1:247660409:C:G	5.21507e-30	-2.31044	-0.255925	1.89881e-09	-2.38261	-0.322872
247660564	chr1:247660564:G:A	5.47467e-30	-2.34494	-0.172847	2.10632e-09	-2.35707	-0.244704
247660637	chr1:247660637:A:G	1.75461e-29	-6.80511e-10	-1.35308	7.32054e-09	-6.80511e-10	-1.35603
247660973	chr1:247660973:A:G	6.38174e-30	-2.38957	0.025096	2.27804e-09	-2.40729	-0.116106
247661356	chr1:247661356:A:G	1.74457e-29	-6.80511e-10	-1.35882	7.30059e-09	-6.80511e-10	-1.35876
247661907	chr1:247661907:A:T	4.7162e-30	-2.36709	-0.299827	1.91593e-09	-2.32784	-0.368671
247661993	chr1:247661993:C:T	4.79113e-30	-2.35262	-0.298533	1.88757e-09	-2.34427	-0.367151
247662498	chr1:247662498:A:G	4.76837e-30	-2.34066	-0.315253	1.83488e-09	-2.35585	-0.383877
247662582	chr1:247662582:C:CT	1.877e-29	-6.80511e-10	-1.28566	7.35405e-09	-6.80511e-10	-1.35146
247662766	chr1:247662766:C:T	5.75444e-29	-0.141421	-0.0239397	1.48783e-08	-0.444042	-0.202766
247662886	chr1:247662886:C:A	2.31957e-30	-2.27061	-1.10593	2.54017e-09	-1.32129	-1.0932
247662979	chr1:247662979:A:T	4.1043e-29	-6.80511e-10	-0.503299	1.72297e-08	-6.80511e-10	-0.500077
247663095	chr1:247663095:T:C	2.52612e-30	-1.94155	-1.34969	7.3837e-09	-0.0944955	-1.25294
247663111	chr1:247663111:AT:A	2.37108e-30	-2.39518	-0.959398	8.05765e-10	-2.41679	-1.14588
247663555	chr1:247663555:C:T	6.0301e-30	-2.42116	-3.54985e-10	2.4426e-09	-2.45365	-3.54985e-10
247663655	chr1:247663655:A:G	4.8388e-30	-2.35735	-0.283898	1.92546e-09	-2.33916	-0.35239
247663658	chr1:247663658:C:T	3.5491e-29	-6.80511e-10	-0.64864	1.06425e-08	-6.80511e-10	-0.981854
247663705	chr1:247663705:G:T	4.89954e-30	-2.34964	-0.279134	1.91671e-09	-2.3479	-0.348207
247663716	chr1:247663716:G:C	6.8499e-30	-2.29369	-3.54985e-10	2.9004e-09	-2.28186	-3.54985e-10
247663730	chr1:247663730:C:T	4.86904e-30	-2.34283	-0.292192	1.88074e-09	-2.35419	-0.36086
247663737	chr1:247663737:T:C	3.53671e-29	-6.80511e-10	-0.652136	1.42347e-08	-6.80511e-10	-0.691032
247663763	chr1:247663763:G:A	5.93869e-30	-2.43643	-3.54985e-10	2.44124e-09	-2.45421	-3.54985e-10
247663792	chr1:247663792:G:A	1.76221e-29	-6.80511e-10	-1.34877	7.37524e-09	-6.80511e-10	-1.34858
247663888	chr1:247663888:C:T	5.46943e-30	-2.34392	-0.174829	2.12079e-09	-2.34855	-0.246369
247663931	chr1:247663931:A:G	4.12653e-30	-1.63861	-1.16188	2.85154e-09	-1.0691	-1.22975
247664069	chr1:247664069:A:T	1.94881e-30	-2.37862	-1.17207	1.02082e-09	-2.1577	-1.16841
247664212	chr1:247664212:G:C	4.66028e-30	-2.34988	-0.328961	1.82759e-09	-2.34713	-0.396583
247664248	chr1:247664248:G:T	1.77379e-29	-6.80511e-10	-1.34221	7.3453e-09	-6.80511e-10	-1.35265
247664283	chr1:247664283:T:G	4.63126e-30	-2.33805	-0.347043	1.7747e-09	-2.35847	-0.414612
247664521	chr1:247664521:T:G	4.66828e-30	-2.35241	-0.324722	1.83914e-09	-2.34467	-0.39275
247664573	chr1:247664573:GAT:G	1.76501e-29	-6.80511e-10	-1.34718	7.38678e-09	-6.80511e-10	-1.34702
247664900	chr1:247664900:G:A	4.77132e-30	-2.3419	-0.313398	1.84112e-09	-2.35456	-0.381776
247665107	chr1:247665107:C:T	4.74338e-30	-2.35757	-0.303598	1.88645e-09	-2.3387	-0.37332
247665495	chr1:247665495:G:A	2.61279e-30	-2.29164	-0.965865	2.78002e-09	-1.37429	-0.949964
247665720	chr1:247665720:T:TA	4.65488e-28	2.22208	-0.296914	1.19698e-08	-0.309434	-0.554888
247665745	chr1:247665745:GTTATC:G	2.01734e-29	-6.80511e-10	-1.21355	8.40097e-09	-6.80511e-10	-1.21836
247665918	chr1:247665918:A:G	1.75507e-29	-6.80511e-10	-1.35282	7.34533e-09	-6.80511e-10	-1.35265
247665919	chr1:247665919:T:C	1.39727e-28	-6.80511e-10	0.721769	6.30924e-08	-6.80511e-10	0.797888
247666125	chr1:247666125:G:A	4.73471e-30	-2.32823	-0.334773	1.77837e-09	-2.36731	-0.403705
247666386	chr1:247666386:T:G	4.89412e-30	-2.34145	-0.288439	1.88593e-09	-2.35462	-0.357668
247666955	chr1:247666955:C:T	1.96571e-29	-6.80511e-10	-1.23948	8.17174e-09	-6.80511e-10	-1.24603
247667710	chr1:247667710:C:T	1.75918e-29	-6.80511e-10	-1.35049	7.32557e-09	-6.80511e-10	-1.35534
247667860	chr1:247667860:A:G	4.7618e-30	-2.34012	-0.317172	1.82958e-09	-2.35657	-0.38606
247667876	chr1:247667876:T:C	4.56177e-30	-2.34254	-0.357665	1.76512e-09	-2.35412	-0.42437
247667926	chr1:247667926:T:C	3.16939e-30	-1.91686	-1.14752	8.96108e-10	-2.44517	-1.01124
247668077	chr1:247668077:T:C	4.08612e-30	-2.36725	-0.443074	1.67272e-09	-2.32646	-0.505798
247668080	chr1:247668080:G:A	3.55346e-29	-6.80511e-10	-0.64741	1.44979e-08	-6.80511e-10	-0.672707
247668148	chr1:247668148:T:C	4.70571e-30	-2.35357	-0.31557	1.85895e-09	-2.34356	-0.383144
247668230	chr1:247668230:A:T	6.10972e-30	-2.40804	-3.54985e-10	2.45009e-09	-2.45059	-3.54985e-10
247668357	chr1:247668357:C:T	4.78352e-30	-2.33996	-0.312783	1.83786e-09	-2.35667	-0.381439
247668437	chr1:247668437:C:T	4.65165e-30	-2.35059	-0.330111	1.82641e-09	-2.34618	-0.398187
247668913	chr1:247668913:T:C	6.00807e-29	-6.80511e-10	-0.122231	2.59395e-08	-6.80511e-10	-0.0909461
247669150	chr1:247669150:G:A	2.70933e-29	-6.80511e-10	-0.918631	1.13109e-08	-6.80511e-10	-0.920942
247669570	chr1:247669570:A:G	4.87374e-30	-2.33319	-0.300866	1.84754e-09	-2.36201	-0.370841
247669590	chr1:247669590:A:G	5.8407e-30	-2.45307	-3.54985e-10	4.48044e-09	-1.84699	-3.54985e-10
247669711	chr1:247669711:A:C	1.19997e-29	-1.73304	-3.54985e-10	5.64644e-09	-1.61569	-3.54985e-10
247669719	chr1:247669719:T:C	2.44828e-30	-2.40725	-0.915283	8.23376e-10	-2.42706	-1.114
247669894	chr1:247669894:A:G	2.17771e-30	-2.38923	-1.05041	7.60909e-10	-2.41157	-1.20839
247670055	chr1:247670055:T:C	3.03365e-30	-1.96494	-1.14322	9.05934e-10	-2.43771	-1.00779
247670616	chr1:247670616:C:G	2.40517e-30	-2.24708	-1.09322	2.71059e-09	-1.26976	-1.07978
247670715	chr1:247670715:C:T	5.93215e-29	-6.80511e-10	-0.134946	2.56423e-08	-6.80511e-10	-0.10247
247670824	chr1:247670824:C:T	4.47423e-30	-2.37622	-0.343369	1.85585e-09	-2.31704	-0.411333
247670915	chr1:247670915:A:G	4.55631e-30	-2.36	-0.341408	1.82494e-09	-2.33624	-0.408921
247671373	chr1:247671373:A:G	2.0042e-30	-2.36973	-1.15295	9.66484e-10	-2.1742	-1.2066
247671732	chr1:247671732:C:T	4.67245e-30	-2.35391	-0.322328	1.84625e-09	-2.34307	-0.390488
247671866	chr1:247671866:G:A	6.11706e-29	-6.80511e-10	-0.104252	2.64402e-08	-6.80511e-10	-0.0718276
247672050	chr1:247672050:C:T	4.3396e-30	-1.6543	-1.09584	9.68606e-10	-2.43898	-0.939632
247672372	chr1:247672372:G:A	4.59501e-30	-2.35516	-0.337785	1.82056e-09	-2.34214	-0.405427
247672466	chr1:247672466:A:G	2.74883e-29	-6.80511e-10	-0.904157	1.1432e-08	-6.80511e-10	-0.910297
247672477	chr1:247672477:C:G	6.09397e-30	-2.41062	-3.54985e-10	2.44822e-09	-2.45135	-3.54985e-10
247672606	chr1:247672606:T:A	4.90126e-30	-2.34564	-0.282786	1.90341e-09	-2.35198	-0.351083
247672648	chr1:247672648:T:C	1.67768e-30	-2.43707	-1.26343	6.34936e-10	-2.44882	-1.35213
247672706	chr1:247672706:G:A	4.59038e-30	-2.37418	-0.319774	1.89524e-09	-2.31935	-0.388017
247672905	chr1:247672905:T:A	4.56342e-30	-2.36902	-0.330827	1.86266e-09	-2.32601	-0.398696
247673192	chr1:247673192:T:A	4.66023e-30	-2.36812	-0.310732	1.89722e-09	-2.32705	-0.379278
247673333	chr1:247673333:G:A	6.08739e-30	-2.4117	-3.54985e-10	2.44757e-09	-2.45161	-3.54985e-10
247673511	chr1:247673511:C:T	1.82861e-30	-2.33948	-1.27488	7.31778e-10	-2.36209	-1.2969
247673535	chr1:247673535:C:T	2.73343e-29	-6.80511e-10	-0.909777	1.14244e-08	-6.80511e-10	-0.910961
247673784	chr1:247673784:G:A	1.44673e-28	-6.80511e-10	0.756556	6.55406e-08	-6.80511e-10	0.835958
247673816	chr1:247673816:C:T	7.20358e-30	-2.11967	-0.12367	3.15831e-09	-2.38986	0.193189
247673981	chr1:247673981:A:G	1.86553e-29	-6.80511e-10	-1.29179	7.76793e-09	-6.80511e-10	-1.29671
247674001	chr1:247674001:T:C	1.78979e-29	-6.80511e-10	-1.33323	7.49104e-09	-6.80511e-10	-1.33301
247674229	chr1:247674229:T:A	6.42148e-30	-2.35827	-3.54985e-10	2.73956e-09	-2.33892	-3.54985e-10
247674428	chr1:247674428:T:C	4.64132e-30	-2.36472	-0.3182	1.87689e-09	-2.33064	-0.386456
247674616	chr1:247674616:G:A	4.33132e-30	-2.3695	-0.382551	1.77397e-09	-2.32483	-0.448668
247674688	chr1:247674688:T:C	4.78553e-30	-2.3586	-0.293721	1.9078e-09	-2.33792	-0.362839
247674764	chr1:247674764:TTG:T	1.61216e-30	-2.41271	-1.32763	7.36727e-10	-2.43152	-1.22073
247674824	chr1:247674824:A:G	3.66801e-28	-6.80511e-10	1.6869	1.55118e-07	-6.80511e-10	1.69747
247674832	chr1:247674832:T:C	7.55183e-30	-2.06762	-0.128505	3.07774e-09	-2.41032	0.187804
247675085	chr1:247675085:C:T	1.54241e-30	-2.43398	-1.35059	6.89668e-10	-2.44689	-1.27136
247675174	chr1:247675174:T:C	4.47087e-30	-2.37273	-0.347603	1.84241e-09	-2.32057	-0.415068
247675179	chr1:247675179:G:C	6.09939e-30	-2.40973	-3.54985e-10	2.44889e-09	-2.45108	-3.54985e-10
247675326	chr1:247675326:G:A	1.65071e-30	-2.44096	-1.27576	6.31722e-10	-2.45074	-1.35528
247675568	chr1:247675568:C:G	4.81601e-30	-2.37004	-0.275933	1.9676e-09	-2.32427	-0.345626
247675934	chr1:247675934:C:T	2.52149e-29	-6.80511e-10	-0.990485	1.0366e-08	-6.80511e-10	-1.00818
247676550	chr1:247676550:C:T	2.07532e-29	-6.80511e-10	-1.18522	8.50606e-09	-6.80511e-10	-1.20593
247676649	chr1:247676649:G:A	1.39055e-29	-2.31834	0.73271	3.70271e-09	-2.3822	0.344548
247676760	chr1:247676760:C:T	1.74326e-29	-6.80511e-10	-1.35958	7.29503e-09	-6.80511e-10	-1.35952
247676833	chr1:247676833:T:A	1.61541e-30	-2.3972	-1.34113	7.24012e-10	-2.41892	-1.25074
247676895	chr1:247676895:G:T	1.61203e-30	-2.40293	-1.3375	7.26936e-10	-2.42343	-1.24219
247676934	chr1:247676934:T:G	1.31925e-29	-2.31075	0.672475	3.52603e-09	-2.3772	0.290661
247677018	chr1:247677018:C:T	1.86917e-29	-6.80511e-10	-1.28984	7.78258e-09	-6.80511e-10	-1.29482
247677220	chr1:247677220:G:A	1.74629e-29	-6.80511e-10	-1.35784	7.30632e-09	-6.80511e-10	-1.35797
247677273	chr1:247677273:A:G	1.2893e-29	-2.30654	0.645314	3.44738e-09	-2.37423	0.265135
247677320	chr1:247677320:G:A	1.26672e-29	-2.3064	0.627498	3.39738e-09	-2.37341	0.2497
247677392	chr1:247677392:G:A	6.19666e-29	-6.80511e-10	-0.0913223	2.67565e-08	-6.80511e-10	-0.0599353
247677430	chr1:247677430:G:C	1.32203e-29	-2.31416	0.677992	3.54268e-09	-2.37898	0.297155
247677482	chr1:247677482:C:T	5.79579e-29	-0.217404	0.059203	1.47172e-08	-0.532325	-0.125369
247677504	chr1:247677504:A:AT	2.41526e-29	-6.80511e-10	-1.03353	9.95056e-09	-6.80511e-10	-1.04908
247677527	chr1:247677527:A:T	1.22515e-29	-2.32793	0.615663	3.30475e-09	-2.38978	0.238426
247677698	chr1:247677698:G:A	5.83757e-30	-2.4536	-3.54985e-10	4.40768e-09	-1.86336	-3.54985e-10
247677802	chr1:247677802:G:A	1.40717e-29	-2.30737	0.733615	3.73308e-09	-2.37479	0.345315
247677894	chr1:247677894:T:C	1.34693e-29	-2.29208	0.674574	3.58037e-09	-2.36338	0.292135
247677966	chr1:247677966:T:C	1.74793e-29	-6.80511e-10	-1.3569	7.31306e-09	-6.80511e-10	-1.35705
247677999	chr1:247677999:A:G	1.58919e-30	-2.40802	-1.34667	7.07647e-10	-2.4278	-1.26472
247678071	chr1:247678071:C:T	6.05055e-30	-2.41777	-3.54985e-10	2.44403e-09	-2.45307	-3.54985e-10
247678137	chr1:247678137:A:G	1.74938e-29	-6.80511e-10	-1.35607	7.32121e-09	-6.80511e-10	-1.35594
247678386	chr1:247678386:G:A	6.12781e-29	-0.118242	0.0157468	1.54559e-08	-0.442845	-0.165878
247678557	chr1:247678557:C:A	9.98486e-30	-2.40267	0.485819	2.81458e-09	-2.43581	0.123913
247678679	chr1:247678679:C:T	1.0556e-28	-6.80511e-10	0.441361	4.76077e-08	-6.80511e-10	0.516283
247678689	chr1:247678689:A:G	1.28234e-29	-2.3203	0.653657	3.44734e-09	-2.38249	0.27338
247678754	chr1:247678754:C:T	1.28644e-29	-2.30978	0.64633	3.45095e-09	-2.37478	0.266719
247678851	chr1:247678851:C:T	1.664e-30	-2.44221	-1.26649	6.33258e-10	-2.45068	-1.35291
247678863	chr1:247678863:C:T	1.57732e-30	-2.42046	-1.34173	7.09379e-10	-2.43572	-1.25436
247678870	chr1:247678870:C:T	1.78219e-29	-6.80511e-10	-1.33749	7.41507e-09	-6.80511e-10	-1.3432
247679144	chr1:247679144:T:C	1.42633e-29	-2.34182	0.78159	3.81237e-09	-2.39772	0.389261
247679221	chr1:247679221:T:C	1.08374e-29	-1.59463	-0.240292	1.46164e-09	-2.44644	-0.520718
247679237	chr1:247679237:T:C	1.72375e-30	-2.43267	-1.24074	6.42184e-10	-2.44481	-1.34478
247679279	chr1:247679279:T:C	6.02157e-29	-2.34534	2.22535	2.61865e-08	-2.4048	2.32333
247679355	chr1:247679355:T:C	1.55467e-30	-2.4318	-1.34486	7.0286e-10	-2.44427	-1.25504
247679477	chr1:247679477:G:A	1.59958e-30	-2.45238	-1.2958	6.30631e-10	-2.44881	-1.35894
247679639	chr1:247679639:C:G	3.54953e-29	-6.80511e-10	-0.648519	1.52077e-08	-6.80511e-10	-0.624911
247679944	chr1:247679944:G:T	6.1589e-29	-6.80511e-10	-0.0974353	2.66492e-08	-6.80511e-10	-0.0639542
247680074	chr1:247680074:T:G	2.7925e-29	-6.80511e-10	-0.888398	1.16561e-08	-6.80511e-10	-0.890879
247680258	chr1:247680258:G:A	1.27513e-29	-1.67229	-3.54985e-10	6.76535e-09	-1.4349	-3.54985e-10
247680301	chr1:247680301:G:A	1.74848e-29	-6.80511e-10	-1.35658	7.3174e-09	-6.80511e-10	-1.35646
247680428	chr1:247680428:T:C	2.08773e-28	1.12333	-3.54985e-10	2.44835e-09	-2.4513	-3.54985e-10
247680437	chr1:247680437:G:A	9.19105e-29	0.302896	-3.54985e-10	2.49959e-08	-0.128	-3.54985e-10
247681110	chr1:247681110:C:T	6.3816e-29	-6.80511e-10	-0.0619153	2.75914e-08	-6.80511e-10	-0.0292099
247681142	chr1:247681142:C:A	1.74976e-29	-6.80511e-10	-1.35586	7.32242e-09	-6.80511e-10	-1.35577
247681340	chr1:247681340:T:G	5.90214e-30	-2.4426	-3.54985e-10	2.45664e-09	-2.44792	-3.54985e-10
247681486	chr1:247681486:C:T	3.00463e-29	-6.80511e-10	-0.815178	1.25378e-08	-6.80511e-10	-0.817963
247681520	chr1:247681520:AGAG:A	5.45757e-29	-2.30149	2.08316	2.35871e-08	-2.37334	2.18733
247681540	chr1:247681540:C:T	2.42606e-30	-2.24301	-1.08863	2.79846e-09	-1.24276	-1.07488
247681723	chr1:247681723:C:G	1.74938e-29	-6.80511e-10	-1.35607	7.32121e-09	-6.80511e-10	-1.35594
247681734	chr1:247681734:A:G	1.74938e-29	-6.80511e-10	-1.35607	7.32121e-09	-6.80511e-10	-1.35594
247681822	chr1:247681822:A:G	2.14932e-29	-6.80511e-10	-1.15018	8.79959e-09	-6.80511e-10	-1.17201
247681905	chr1:247681905:G:A	1.75021e-29	-6.80511e-10	-1.3556	7.32473e-09	-6.80511e-10	-1.35546
247681953	chr1:247681953:T:A	1.74792e-29	-6.80511e-10	-1.35691	7.30982e-09	-6.80511e-10	-1.35749
247681954	chr1:247681954:A:G	1.58287e-30	-2.41623	-1.34245	7.09795e-10	-2.43182	-1.25767
247682017	chr1:247682017:A:G	2.86735e-29	-6.80511e-10	-0.861946	1.19665e-08	-6.80511e-10	-0.864602
247682068	chr1:247682068:T:A	1.74974e-29	-6.80511e-10	-1.35587	7.32278e-09	-6.80511e-10	-1.35572
247682325	chr1:247682325:T:C	1.47628e-29	-2.3252	0.799389	3.94436e-09	-2.38428	0.409856
247682330	chr1:247682330:T:C	1.74793e-29	-6.80511e-10	-1.3569	7.31503e-09	-6.80511e-10	-1.35678
247682483	chr1:247682483:A:G	1.74983e-29	-6.80511e-10	-1.35582	7.32317e-09	-6.80511e-10	-1.35567
247682495	chr1:247682495:T:G	1.7456e-29	-6.80511e-10	-1.35823	7.30506e-09	-6.80511e-10	-1.35815
247682553	chr1:247682553:G:A	1.75281e-29	-6.80511e-10	-1.35411	7.33582e-09	-6.80511e-10	-1.35394
247682579	chr1:247682579:C:T	1.52824e-29	-2.33701	0.84579	4.08165e-09	-2.39306	0.452849
247682592	chr1:247682592:A:G	1.74816e-29	-6.80511e-10	-1.35677	7.31602e-09	-6.80511e-10	-1.35665
247682680	chr1:247682680:C:T	6.05837e-30	-2.41648	-3.54985e-10	2.44501e-09	-2.45266	-3.54985e-10
247682851	chr1:247682851:C:T	1.73037e-30	-2.41821	-1.25137	6.45335e-10	-2.43675	-1.34795
247683012	chr1:247683012:A:T	5.91905e-29	-6.80511e-10	-0.137157	2.5528e-08	-6.80511e-10	-0.106937
247683046	chr1:247683046:A:T	1.75187e-29	-6.80511e-10	-1.35465	7.33183e-09	-6.80511e-10	-1.35449
247683060	chr1:247683060:A:T	2.93186e-29	-6.80511e-10	-0.839698	1.22357e-08	-6.80511e-10	-0.842353
247683088	chr1:247683088:G:GT	1.41038e-29	-2.33058	0.759102	3.78376e-09	-2.38944	0.373444
247683096	chr1:247683096:A:G	2.96317e-29	-6.80511e-10	-0.829075	1.23827e-08	-6.80511e-10	-0.830409
247683174	chr1:247683174:T:C	1.74674e-29	-6.80511e-10	-1.35758	7.31044e-09	-6.80511e-10	-1.35741
247683459	chr1:247683459:G:A	7.00662e-30	-1.32031	-0.950751	1.61116e-08	0.347423	-0.914597
247683483	chr1:247683483:T:C	7.76114e-30	-2.16879	-3.54985e-10	6.02407e-09	-1.55095	-3.54985e-10
247684047	chr1:247684047:C:T	2.66036e-29	-6.80511e-10	-0.936872	1.15557e-08	-6.80511e-10	-0.899536
247684194	chr1:247684194:A:G	3.03899e-30	-2.45452	-0.651877	9.63494e-10	-2.45445	-0.929451
247684198	chr1:247684198:T:C	1.77322e-29	-6.80511e-10	-1.34254	7.43565e-09	-6.80511e-10	-1.34043
247684231	chr1:247684231:T:C	2.41136e-29	-6.80511e-10	-1.03514	1.03882e-08	-6.80511e-10	-1.00604
247684234	chr1:247684234:C:T	7.86232e-30	-2.06947	-0.0863684	1.87715e-09	-2.40466	-0.312303
247684237	chr1:247684237:A:G	1.87094e-29	-6.80511e-10	-1.28889	7.85785e-09	-6.80511e-10	-1.2852
247684264	chr1:247684264:T:C	1.82402e-29	-6.80511e-10	-1.31429	7.65634e-09	-6.80511e-10	-1.31118
247684615	chr1:247684615:T:C	2.64061e-30	-2.42221	-0.824695	1.25124e-09	-2.12969	-0.992891
247684894	chr1:247684894:C:T	2.09283e-30	-2.12034	-1.35906	7.44146e-10	-2.28515	-1.35708
247685036	chr1:247685036:T:C	2.2967e-29	-6.80511e-10	-1.08386	9.91683e-09	-6.80511e-10	-1.05248
247685169	chr1:247685169:TA:T	2.78393e-30	-1.86705	-1.327	7.53508e-10	-2.28712	-1.34261
247685183	chr1:247685183:T:G	2.79754e-30	-1.86243	-1.32675	7.55349e-10	-2.28483	-1.34246
247685191	chr1:247685191:G:A	2.73786e-30	-1.8817	-1.32904	7.46602e-10	-2.29486	-1.34407
247685201	chr1:247685201:TATG:T	2.74009e-30	-1.88799	-1.32193	7.48396e-10	-2.29762	-1.33892
247685429	chr1:247685429:A:G	6.11068e-30	-1.47893	-0.928954	8.8804e-09	-0.138652	-1.02421
247685532	chr1:247685532:C:T	2.88919e-30	-1.82776	-1.32919	7.67772e-10	-2.26688	-1.3441
247685557	chr1:247685557:TTTTA:T	2.91365e-30	-1.82512	-1.32339	7.72237e-10	-2.26531	-1.33986
247685609	chr1:247685609:C:T	9.25696e-30	-1.56539	-0.427155	2.21989e-09	-2.09541	-0.453846
247685610	chr1:247685610:G:A	5.46123e-29	-6.80511e-10	-0.21766	2.33171e-08	-6.80511e-10	-0.197526
247685717	chr1:247685717:T:G	2.84245e-29	-6.80511e-10	-0.870666	1.25057e-08	-6.80511e-10	-0.820529
247685984	chr1:247685984:C:G	2.92257e-30	-1.8219	-1.32355	7.74758e-10	-2.26221	-1.3397
247686042	chr1:247686042:A:C	2.86687e-29	-6.80511e-10	-0.862112	1.46721e-08	-6.80511e-10	-0.660766
247686121	chr1:247686121:A:AT	2.65556e-29	-6.80511e-10	-0.938679	1.33831e-08	-6.80511e-10	-0.752721
247686410	chr1:247686410:G:A	3.74148e-30	-1.95329	-0.945143	1.00881e-09	-2.33123	-1.00671
247686462	chr1:247686462:G:A	6.57238e-30	-2.33504	-3.54985e-10	2.74797e-09	-2.33585	-3.54985e-10
247686510	chr1:247686510:G:A	1.51159e-29	-2.3374	0.83523	1.71136e-08	-1.10316	0.596323
247686515	chr1:247686515:G:A	2.88537e-29	-6.80511e-10	-0.855681	1.27016e-08	-6.80511e-10	-0.804987
247686622	chr1:247686622:T:G	1.1698e-29	-1.9897	0.231193	2.50406e-09	-2.34285	-0.0859486
247686695	chr1:247686695:A:G	2.89731e-30	-1.83551	-1.31862	7.72109e-10	-2.26935	-1.33599
247686850	chr1:247686850:A:C	1.8272e-30	-2.3555	-1.25963	1.82175e-09	-1.51604	-1.23087
247686856	chr1:247686856:G:A	2.93496e-30	-1.82181	-1.31942	7.77408e-10	-2.26191	-1.33659
247686870	chr1:247686870:A:G	1.74714e-29	-6.80511e-10	-1.35735	7.31786e-09	-6.80511e-10	-1.35639
247686910	chr1:247686910:A:C	3.84401e-30	-1.62514	-1.24627	9.35014e-10	-2.14332	-1.27058
247686941	chr1:247686941:G:A	2.81629e-30	-1.85876	-1.32373	7.59429e-10	-2.28206	-1.33984
247686979	chr1:247686979:A:G	2.90962e-30	-1.81999	-1.3299	7.72125e-10	-2.26098	-1.34434
247687091	chr1:247687091:CA:C	1.54575e-29	-2.31734	0.837517	1.84341e-08	-1.03351	0.600999
247687110	chr1:247687110:A:G	2.1809e-29	-6.80511e-10	-1.1356	9.42681e-09	-6.80511e-10	-1.10316
247693276	chr1:247693276:G:A	5.14804e-30	-1.63102	-0.948288	1.32185e-09	-2.12413	-0.943545
247693333	chr1:247693333:ATGT:A	2.71743e-30	-1.88365	-1.33458	7.42218e-10	-2.29685	-1.34797
247693346	chr1:247693346:T:C	3.07043e-30	-2.00591	-1.0902	8.31552e-10	-2.36215	-1.16903
247693357	chr1:247693357:A:G	2.29006e-29	-6.80511e-10	-1.08675	8.02132e-09	-6.80511e-10	-1.26461
247693458	chr1:247693458:A:C	2.56156e-30	-1.93921	-1.33809	7.1975e-10	-2.32523	-1.35033
247693758	chr1:247693758:A:G	1.80204e-29	-6.80511e-10	-1.32642	9.16128e-09	-6.80511e-10	-1.13173
247693836	chr1:247693836:T:A	2.43817e-28	-6.80511e-10	1.2785	1.00768e-07	-6.80511e-10	1.26611
247693915	chr1:247693915:C:T	2.27204e-29	-6.80511e-10	-1.09466	7.94362e-09	-6.80511e-10	-1.27434
247693972	chr1:247693972:G:T	2.60759e-30	-1.90095	-1.35854	7.26185e-10	-2.30703	-1.35963
247694044	chr1:247694044:A:G	4.16112e-30	-1.80736	-0.984772	1.01713e-09	-2.39679	-0.932934
247694087	chr1:247694087:C:T	1.87679e-29	-6.80511e-10	-1.28577	7.83631e-09	-6.80511e-10	-1.28794
247694171	chr1:247694171:G:T	2.47112e-29	-6.80511e-10	-1.01066	1.08186e-08	-6.80511e-10	-0.965447
247694260	chr1:247694260:A:G	7.77611e-30	-2.44169	0.274829	6.63384e-09	-1.52836	0.0738289
247694311	chr1:247694311:C:G	1.7777e-29	-6.80511e-10	-1.34001	7.4589e-09	-6.80511e-10	-1.3373
247694507	chr1:247694507:G:A	3.82484e-29	-6.80511e-10	-0.573817	1.55642e-08	-6.80511e-10	-0.601739
247694519	chr1:247694519:C:T	2.66171e-30	-1.87937	-1.35958	7.35186e-10	-2.29568	-1.35867
247694550	chr1:247694550:T:C	1.03713e-28	-6.80511e-10	0.423709	4.48648e-08	-6.80511e-10	0.456941
247694569	chr1:247694569:A:G	2.37194e-29	-6.80511e-10	-1.05163	9.89179e-09	-6.80511e-10	-1.05501
247694630	chr1:247694630:A:G	2.57558e-29	-6.80511e-10	-0.969257	1.13044e-08	-6.80511e-10	-0.921522
247694689	chr1:247694689:T:C	2.57601e-30	-1.91209	-1.35959	7.23494e-10	-2.31173	-1.35865
247694728	chr1:247694728:A:C	2.16003e-29	-6.80511e-10	-1.14521	9.14177e-09	-6.80511e-10	-1.13386
247694855	chr1:247694855:T:A	5.18438e-29	-6.80511e-10	-0.269683	2.19646e-08	-6.80511e-10	-0.25728
247695097	chr1:247695097:A:C	3.31641e-30	-1.80728	-1.21175	4.58269e-09	-0.503717	-1.32071
247695099	chr1:247695099:G:A	3.8489e-30	-2.12277	-0.747365	3.86952e-09	-1.12444	-0.869143
247695183	chr1:247695183:A:G	2.28281e-29	-6.80511e-10	-1.08993	9.12177e-09	-6.80511e-10	-1.13605
247695199	chr1:247695199:A:G	2.16483e-29	-6.80511e-10	-1.14299	9.08258e-09	-6.80511e-10	-1.14035
247695236	chr1:247695236:G:A	4.69581e-30	-1.76564	-0.905612	1.10365e-09	-2.23934	-1.00875
247695654	chr1:247695654:G:A	1.7874e-29	-6.80511e-10	-1.33457	7.52595e-09	-6.80511e-10	-1.32836
247695882	chr1:247695882:T:C	2.28968e-29	-6.80511e-10	-1.08692	9.14708e-09	-6.80511e-10	-1.13328
247695978	chr1:247695978:T:C	3.91512e-29	-6.80511e-10	-0.550488	1.89377e-08	-6.80511e-10	-0.405558
247696208	chr1:247696208:G:A	1.66574e-29	-2.45344	1.04838	1.19081e-08	-1.67229	0.802791
247696249	chr1:247696249:T:G	2.98267e-29	-6.80511e-10	-0.822514	1.54547e-08	-6.80511e-10	-0.6088
247696715	chr1:247696715:C:T	4.93418e-28	-6.80511e-10	1.98344	2.12834e-07	-6.80511e-10	2.0138
247696981	chr1:247696981:G:A	2.48222e-29	-6.80511e-10	-1.00618	9.86665e-09	-6.80511e-10	-1.05755
247697321	chr1:247697321:T:C	1.76766e-29	-6.80511e-10	-1.34568	8.70325e-09	-6.80511e-10	-1.18302
247697406	chr1:247697406:C:T	1.71116e-30	-2.3802	-1.30054	1.90048e-09	-1.42866	-1.27595
247697425	chr1:247697425:G:A	2.6599e-30	-1.88136	-1.35827	7.34189e-10	-2.29598	-1.35972
247697672	chr1:247697672:A:C	2.60882e-29	-6.80511e-10	-0.956435	1.14591e-08	-6.80511e-10	-0.90793
247697841	chr1:247697841:A:G	4.46179e-29	-6.80511e-10	-0.419784	1.89451e-08	-6.80511e-10	-0.405168
247698087	chr1:247698087:A:G	2.28046e-29	-6.80511e-10	-1.09095	7.9976e-09	-6.80511e-10	-1.26757
247698178	chr1:247698178:G:A	6.88442e-30	-1.26895	-1.01971	1.0661e-08	0.223144	-1.20327
247698214	chr1:247698214:A:C	4.79925e-30	-2.19185	-0.457613	7.55734e-09	-0.678466	-0.645728
247698701	chr1:247698701:G:A	8.42622e-30	-1.58893	-0.497639	1.10423e-08	-0.297477	-0.647506
247699105	chr1:247699105:G:A	1.6517e-28	-6.80511e-10	0.889057	6.9032e-08	-6.80511e-10	0.887857
247699319	chr1:247699319:T:C	5.96981e-30	-1.25853	-1.17267	9.87641e-09	0.243194	-1.29976
247699535	chr1:247699535:C:T	6.56017e-29	-6.80511e-10	-0.0343174	2.59543e-08	-6.80511e-10	-0.0903739
247699597	chr1:247699597:C:T	1.49701e-28	0.790721	-3.54985e-10	7.86656e-08	1.01849	-3.54985e-10
247699893	chr1:247699893:A:G	2.70768e-29	-6.80511e-10	-0.91924	1.36395e-08	-6.80511e-10	-0.733741
247700006	chr1:247700006:T:C	1.76812e-28	0.827134	0.130034	1.25837e-07	1.12371	0.364572
247700237	chr1:247700237:G:A	2.54877e-29	-6.80511e-10	-0.979722	1.1181e-08	-6.80511e-10	-0.932499
247700257	chr1:247700257:G:A	2.37574e-29	-6.80511e-10	-1.05002	1.03385e-08	-6.80511e-10	-1.01084
247700325	chr1:247700325:AAAAGAT:A	4.57527e-30	-1.70365	-0.9936	1.20033e-09	-2.176	-0.988116
247700364	chr1:247700364:G:A	1.59176e-30	-2.45304	-1.30004	6.63564e-10	-2.45	-1.30684
247700389	chr1:247700389:A:G	2.27954e-29	-6.80511e-10	-1.09136	7.9579e-09	-6.80511e-10	-1.27255
247700595	chr1:247700595:C:T	3.48949e-28	1.63701	-3.54985e-10	2.00366e-07	1.95343	-3.54985e-10
247700672	chr1:247700672:T:C	1.29759e-29	-2.28669	0.631863	1.66351e-08	-0.941418	0.406222
247700716	chr1:247700716:GCAATATGTCCCATATATCTATATATA:G	1.26818e-29	-2.30901	0.631256	1.55338e-08	-1.00851	0.404813
247700763	chr1:247700763:T:C	6.03339e-29	-6.80511e-10	-0.118024	2.57059e-08	-6.80511e-10	-0.0999918
247701256	chr1:247701256:C:A	1.70009e-30	-2.45374	-1.23349	7.06749e-10	-2.44894	-1.24485
247701831	chr1:247701831:T:C	1.93805e-29	-6.80511e-10	-1.25365	9.015e-09	-6.80511e-10	-1.14782
247702007	chr1:247702007:C:T	5.12863e-30	-1.86101	-0.722073	9.81097e-10	-2.44187	-0.923928
247702031	chr1:247702031:G:A	1.62788e-30	-2.44225	-1.28839	7.86746e-10	-2.30084	-1.28573
247702109	chr1:247702109:G:T	2.24749e-29	-6.80511e-10	-1.10552	7.8953e-09	-6.80511e-10	-1.28045
247702110	chr1:247702110:A:G	1.91337e-29	-6.80511e-10	-1.26647	8.85171e-09	-6.80511e-10	-1.1661
247702115	chr1:247702115:A:G	2.68028e-30	-1.87299	-1.35901	7.38148e-10	-2.2909	-1.35942
247702281	chr1:247702281:G:T	3.31444e-29	-6.80511e-10	-0.717044	1.42771e-08	-6.80511e-10	-0.688056
247702357	chr1:247702357:A:C	6.19503e-30	-1.21529	-1.17888	1.03808e-08	0.329587	-1.33634
247702498	chr1:247702498:A:G	2.03996e-29	-6.80511e-10	-1.2024	8.55578e-09	-6.80511e-10	-1.20011
247702500	chr1:247702500:T:TA	8.05798e-29	-6.80511e-10	0.171329	3.56675e-08	-6.80511e-10	0.227528
247702705	chr1:247702705:TAG:T	1.78302e-30	-2.36688	-1.27273	1.866e-09	-1.47895	-1.24397
247702899	chr1:247702899:G:A	3.36488e-29	-6.80511e-10	-0.70194	1.7824e-08	-6.80511e-10	-0.466168
247703174	chr1:247703174:A:C	2.10792e-29	-6.80511e-10	-1.16963	8.84743e-09	-6.80511e-10	-1.16659
247703592	chr1:247703592:T:C	1.1443e-29	-2.30353	0.522993	1.43645e-08	-0.990351	0.308399
247703664	chr1:247703664:G:A	7.10211e-30	-2.25753	-3.54985e-10	2.81712e-09	-2.311	-3.54985e-10
247704012	chr1:247704012:A:G	1.74371e-29	-6.80511e-10	-1.35932	7.29546e-09	-6.80511e-10	-1.35946
247704158	chr1:247704158:G:A	3.23104e-29	-6.80511e-10	-0.742528	1.39401e-08	-6.80511e-10	-0.711942
247704181	chr1:247704181:G:A	2.31075e-29	-6.80511e-10	-1.07776	9.8518e-09	-6.80511e-10	-1.05906
247704370	chr1:247704370:C:T	1.60522e-29	-2.02164	0.579571	3.40775e-09	-2.35839	0.237729
247704740	chr1:247704740:T:G	2.63442e-29	-6.80511e-10	-0.94667	1.32075e-08	-6.80511e-10	-0.765926
247704772	chr1:247704772:G:A	9.00348e-30	-2.02031	-3.54985e-10	4.41607e-09	-1.86146	-3.54985e-10
247705325	chr1:247705325:A:C	2.58586e-30	-1.90986	-1.358	7.23765e-10	-2.31022	-1.35978
247705357	chr1:247705357:G:T	2.42873e-29	-6.80511e-10	-1.02797	1.06336e-08	-6.80511e-10	-0.982694
247705429	chr1:247705429:C:T	2.31822e-29	-6.80511e-10	-1.07453	8.03324e-09	-6.80511e-10	-1.26313
247705442	chr1:247705442:T:C	6.39465e-30	-1.73767	-0.624784	7.71375e-09	-0.543541	-0.760167
247705592	chr1:247705592:AC:A	2.67274e-30	-2.02218	-1.21263	7.47576e-10	-2.36943	-1.2682
247705739	chr1:247705739:G:A	2.79644e-30	-1.98231	-1.20726	7.64398e-10	-2.35134	-1.26404
247705888	chr1:247705888:G:A	4.42064e-29	-6.80511e-10	-0.429049	1.87708e-08	-6.80511e-10	-0.414409
247705916	chr1:247705916:A:G	2.6181e-29	-6.80511e-10	-0.952886	1.31114e-08	-6.80511e-10	-0.773232
247706083	chr1:247706083:T:G	2.39897e-29	-6.80511e-10	-1.04029	8.19831e-09	-6.80511e-10	-1.24278
247706182	chr1:247706182:G:C	2.78076e-30	-1.98256	-1.21263	7.61401e-10	-2.35111	-1.2682
247706189	chr1:247706189:T:A	1.75153e-29	-6.80511e-10	-1.35485	7.33532e-09	-6.80511e-10	-1.35401
247706212	chr1:247706212:T:C	5.93592e-30	-2.4369	-3.54985e-10	2.44713e-09	-2.4518	-3.54985e-10
247706359	chr1:247706359:C:T	1.93849e-30	-2.34033	-1.21568	1.82854e-09	-1.56081	-1.18238
247706417	chr1:247706417:A:G	2.73594e-30	-1.85258	-1.35886	7.45822e-10	-2.2805	-1.35948
247706914	chr1:247706914:C:T	1.99558e-29	-6.80511e-10	-1.2244	8.37599e-09	-6.80511e-10	-1.22134
247707045	chr1:247707045:G:A	6.28669e-29	-6.80511e-10	-0.0768993	2.65698e-08	-6.80511e-10	-0.0669376
247707859	chr1:247707859:C:T	2.60801e-29	-6.80511e-10	-0.956746	1.30489e-08	-6.80511e-10	-0.778007
247708105	chr1:247708105:C:T	2.12485e-29	-6.80511e-10	-1.16163	8.98895e-09	-6.80511e-10	-1.15072
247708219	chr1:247708219:C:T	3.52165e-29	-6.80511e-10	-0.656403	1.88547e-08	-6.80511e-10	-0.409952
247708371	chr1:247708371:C:A	1.79888e-30	-2.355	-1.27575	1.79509e-09	-1.51348	-1.24818
247708577	chr1:247708577:G:A	2.12485e-29	-6.80511e-10	-1.16163	8.98895e-09	-6.80511e-10	-1.15072
247708689	chr1:247708689:G:A	7.03543e-30	-1.03959	-1.22737	1.32308e-08	0.564768	-1.32893
247708900	chr1:247708900:C:G	6.22555e-30	-2.38926	-3.54985e-10	7.32468e-08	0.947122	-3.54985e-10
247709522	chr1:247709522:T:C	1.72001e-29	-1.99034	0.617334	3.61633e-09	-2.33061	0.269357
247709640	chr1:247709640:T:C	5.6406e-30	-1.31732	-1.17061	8.71686e-09	0.126699	-1.30815
247709791	chr1:247709791:C:T	1.35676e-29	-1.61023	-3.54985e-10	2.49699e-09	-2.43163	-3.54985e-10
247709914	chr1:247709914:C:T	2.71708e-30	-1.99996	-1.2184	7.52056e-10	-2.35887	-1.27279
247709955	chr1:247709955:A:G	2.47784e-29	-6.80511e-10	-1.00795	1.09676e-08	-6.80511e-10	-0.95177
247710250	chr1:247710250:A:C	2.40196e-30	-1.9818	-1.35983	6.99995e-10	-2.34592	-1.35748
247710443	chr1:247710443:G:A	4.28429e-29	-1.40858	0.9482	6.18757e-08	0.0126023	0.765813
247710566	chr1:247710566:G:A	3.00063e-30	-2.32545	-0.793648	1.054e-09	-2.24657	-1.04755
247710710	chr1:247710710:G:A	1.07115e-28	1.37625	-0.920274	6.11799e-08	1.68469	-0.917581
247710989	chr1:247710989:GGGA:G	8.10802e-29	1.14657	-0.969047	4.61925e-08	1.45392	-0.96782
247711168	chr1:247711168:T:C	1.84383e-29	-6.80511e-10	-1.30349	7.7892e-09	-6.80511e-10	-1.29397
247711213	chr1:247711213:G:A	6.4879e-30	-1.46887	-0.879111	3.90734e-08	1.42674	-1.10801
247711475	chr1:247711475:C:T	2.08928e-29	-6.80511e-10	-1.17851	8.66437e-09	-6.80511e-10	-1.18749
247711486	chr1:247711486:A:G	3.12037e-29	-6.80511e-10	-0.777383	1.6357e-08	-6.80511e-10	-0.552059
247711490	chr1:247711490:A:G	2.36766e-29	-2.09143	1.038	7.25422e-08	0.161408	0.776047
247712011	chr1:247712011:G:A	5.42403e-29	-0.224494	-3.54985e-10	2.30146e-08	-0.210582	-3.54985e-10
247712012	chr1:247712012:C:A	2.90205e-30	-1.93405	-1.21845	7.76221e-10	-2.3272	-1.27283
247712113	chr1:247712113:A:G	1.67023e-29	-1.61724	0.214866	7.01986e-08	1.13505	-0.23043
247712281	chr1:247712281:G:C	2.71222e-30	-2.45438	-0.76577	9.85938e-09	-0.520615	-0.537674
247712296	chr1:247712296:C:T	1.95525e-29	-6.80511e-10	-1.24482	8.18821e-09	-6.80511e-10	-1.24402
247712321	chr1:247712321:G:A	1.92998e-29	-6.80511e-10	-1.25782	7.92821e-09	-6.80511e-10	-1.27629
247712387	chr1:247712387:A:G	1.66712e-28	2.10393	-1.20558	2.82617e-08	1.20721	-1.21242
247713141	chr1:247713141:C:T	3.02478e-29	-6.80511e-10	-0.808494	1.28083e-08	-6.80511e-10	-0.796616
247713406	chr1:247713406:A:G	1.86174e-29	-6.80511e-10	-1.29382	7.57208e-09	-6.80511e-10	-1.32224
247713666	chr1:247713666:G:A	2.03809e-29	-6.80511e-10	-1.20332	8.40351e-09	-6.80511e-10	-1.21806
247713793	chr1:247713793:C:T	3.16088e-30	-2.04728	-1.01979	8.68567e-10	-2.37892	-1.10871
247713992	chr1:247713992:A:T	2.10665e-29	-6.80511e-10	-1.17024	8.41362e-09	-6.80511e-10	-1.21686
247714144	chr1:247714144:A:T	2.70324e-30	-2.12032	-1.10314	7.57756e-09	-0.386242	-0.93528
247714205	chr1:247714205:T:C	3.58672e-29	-6.80511e-10	-0.638094	1.46898e-08	-6.80511e-10	-0.659559
247714433	chr1:247714433:CCTTT:C	2.68042e-30	-2.02778	-1.20416	7.50976e-10	-2.37144	-1.26166
247714462	chr1:247714462:AT:A	1.86394e-30	-2.43737	-1.15785	7.63215e-10	-2.45284	-1.16409
247714545	chr1:247714545:T:C	2.39953e-29	-6.80511e-10	-1.04006	1.10208e-08	-6.80511e-10	-0.946924
247714837	chr1:247714837:A:G	1.79585e-29	-6.80511e-10	-1.32986	7.54528e-09	-6.80511e-10	-1.32579
247714850	chr1:247714850:AC:A	2.39656e-29	-6.80511e-10	-1.0413	1.10064e-08	-6.80511e-10	-0.948236
247714949	chr1:247714949:A:G	3.15324e-29	-6.80511e-10	-0.766902	1.35724e-08	-6.80511e-10	-0.738676
247714970	chr1:247714970:C:G	2.37701e-30	-2.45377	-0.898312	1.79478e-09	-1.62674	-1.13509
247715037	chr1:247715037:T:C	1.83604e-29	-6.80511e-10	-1.30772	9.47905e-09	-6.80511e-10	-1.09763
247715044	chr1:247715044:T:C	1.99198e-29	-6.80511e-10	-1.2262	9.38824e-09	-6.80511e-10	-1.10725
247715385	chr1:247715385:A:T	1.93532e-30	-2.24369	-1.31396	4.11093e-09	-0.683177	-1.24989
247716208	chr1:247716208:G:A	1.76077e-29	-6.80511e-10	-1.34958	7.37923e-09	-6.80511e-10	-1.34804
247716530	chr1:247716530:T:C	2.37849e-29	-6.80511e-10	-1.04887	1.09121e-08	-6.80511e-10	-0.956841
247717062	chr1:247717062:G:T	2.28176e-29	-6.80511e-10	-1.09039	9.37009e-09	-6.80511e-10	-1.10919
247717268	chr1:247717268:TA:T	2.08836e-30	-2.45437	-1.02717	1.68551e-09	-1.64682	-1.17782
247717311	chr1:247717311:G:A	2.04503e-30	-2.45395	-1.04856	1.55507e-09	-1.71164	-1.19355
247717473	chr1:247717473:T:G	2.9998e-30	-2.01713	-1.10225	8.20083e-10	-2.36636	-1.1787
247717558	chr1:247717558:A:C	4.57502e-29	-6.80511e-10	-0.394723	1.94229e-08	-6.80511e-10	-0.380262
247717937	chr1:247717937:C:T	2.08395e-29	-6.80511e-10	-1.18107	8.33449e-09	-6.80511e-10	-1.22631
247718046	chr1:247718046:G:A	2.28766e-30	-2.27373	-1.11666	4.41347e-09	-0.820086	-1.04197
247718076	chr1:247718076:G:C	2.37091e-29	-6.80511e-10	-1.05206	9.78615e-09	-6.80511e-10	-1.06574
247718309	chr1:247718309:C:T	4.45081e-29	-6.80511e-10	-0.422248	1.88161e-08	-6.80511e-10	-0.412001
247718333	chr1:247718333:G:A	3.35541e-29	-6.80511e-10	-0.70476	1.45101e-08	-6.80511e-10	-0.671868
247718514	chr1:247718514:C:T	2.39357e-29	-6.80511e-10	-1.04255	1.09908e-08	-6.80511e-10	-0.949651
247719036	chr1:247719036:G:C	2.0318e-30	-2.44892	-1.06008	1.41805e-09	-1.79549	-1.20194
247719208	chr1:247719208:A:G	1.74454e-28	1.66063	-0.716894	8.35284e-08	1.73009	-0.65162
247719295	chr1:247719295:T:G	1.78182e-30	-2.36465	-1.27564	2.96356e-09	-1.06636	-1.19396
247719464	chr1:247719464:TGTTAA:T	2.02855e-29	-6.80511e-10	-1.20801	8.47605e-09	-6.80511e-10	-1.20947
247719467	chr1:247719467:T:A	1.0859e-28	1.20094	-0.731276	5.99772e-08	1.47375	-0.726497
247719549	chr1:247719549:C:T	3.67719e-29	-6.80511e-10	-0.613184	1.77887e-08	-6.80511e-10	-0.46815
247719735	chr1:247719735:C:G	2.08526e-29	-6.80511e-10	-1.18044	8.339e-09	-6.80511e-10	-1.22577
247719781	chr1:247719781:C:T	3.33614e-29	-6.80511e-10	-0.710518	1.44263e-08	-6.80511e-10	-0.67766
247720305	chr1:247720305:A:T	1.92208e-29	-6.80511e-10	-1.26192	1.05861e-08	-6.80511e-10	-0.987167
247720458	chr1:247720458:G:A	1.76455e-30	-2.3559	-1.29412	2.97372e-09	-1.03654	-1.22036
247720697	chr1:247720697:A:AG	1.9572e-29	-6.80511e-10	-1.24382	9.16188e-09	-6.80511e-10	-1.13166
247721127	chr1:247721127:A:T	4.89972e-29	-6.80511e-10	-0.326155	2.07326e-08	-6.80511e-10	-0.315004
247721347	chr1:247721347:A:G	3.35129e-29	-6.80511e-10	-0.705987	1.45055e-08	-6.80511e-10	-0.672186
247721535	chr1:247721535:AT:A	3.69308e-29	-0.608872	-3.54985e-10	1.28729e-06	3.81358	-3.54985e-10
247722037	chr1:247722037:T:C	2.04304e-29	-6.80511e-10	-1.2009	9.71619e-09	-6.80511e-10	-1.07292
247722249	chr1:247722249:G:T	1.93297e-29	-6.80511e-10	-1.25627	1.06831e-08	-6.80511e-10	-0.978046
247722851	chr1:247722851:A:G	2.50011e-30	-2.43414	-0.867446	1.40041e-09	-1.89843	-1.11152
247723191	chr1:247723191:G:A	2.02012e-30	-2.45169	-1.06307	1.46608e-09	-1.75993	-1.20419
247723203	chr1:247723203:G:T	2.01883e-29	-6.80511e-10	-1.21281	9.56884e-09	-6.80511e-10	-1.0882
247723313	chr1:247723313:G:A	2.31628e-30	-2.23554	-1.14241	4.83921e-09	-0.697563	-1.0724
247723346	chr1:247723346:G:A	2.62633e-29	-0.949746	-3.54985e-10	7.69015e-09	-1.30677	-3.54985e-10
247723647	chr1:247723647:T:C	5.44129e-30	-2.01172	-0.512184	2.9275e-09	-1.97007	-0.302489
247723700	chr1:247723700:G:A	1.23427e-27	1.05199	1.84833	3.58253e-08	-1.14612	1.37806
247724064	chr1:247724064:T:G	3.58447e-29	-6.80511e-10	-0.638723	1.46816e-08	-6.80511e-10	-0.66012
247724127	chr1:247724127:A:G	1.93304e-29	-6.80511e-10	-1.25624	1.06838e-08	-6.80511e-10	-0.977983
247724922	chr1:247724922:T:G	4.80401e-29	-6.80511e-10	-0.345883	2.03311e-08	-6.80511e-10	-0.334561
247724986	chr1:247724986:T:C	1.26142e-28	-6.80511e-10	0.619489	5.62734e-08	-6.80511e-10	0.68351
247725350	chr1:247725350:T:C	3.50835e-29	-6.80511e-10	-0.660188	1.51896e-08	-6.80511e-10	-0.626102
247725621	chr1:247725621:G:A	2.72013e-30	-2.19837	-1.01887	6.65234e-09	-0.571789	-0.879955
247726949	chr1:247726949:C:T	1.01578e-29	-1.89968	-3.54985e-10	3.13592e-08	0.098794	-3.54985e-10
247726990	chr1:247726990:G:T	1.79179e-29	-6.80511e-10	-1.33212	7.98609e-09	-6.80511e-10	-1.26901
247727350	chr1:247727350:G:A	2.22178e-30	-2.24379	-1.17582	4.45054e-09	-0.742066	-1.11162
247727374	chr1:247727374:C:G	3.25216e-29	-6.80511e-10	-0.736015	1.40852e-08	-6.80511e-10	-0.701588
247727419	chr1:247727419:T:G	7.14684e-29	0.993394	-0.942058	4.0498e-08	1.29532	-0.940781
247727550	chr1:247727550:G:T	2.2449e-30	-2.38484	-1.02442	2.78284e-09	-1.14763	-1.17561
247727555	chr1:247727555:T:C	2.57496e-30	-2.06717	-1.20492	6.73007e-09	-0.295409	-1.14472
247727596	chr1:247727596:G:T	2.6316e-29	-6.80511e-10	-0.94774	1.34175e-08	-6.80511e-10	-0.750152
247727842	chr1:247727842:C:T	6.2623e-29	0.926277	-1.00706	3.53221e-08	1.22638	-1.00858
247727967	chr1:247727967:G:T	8.45464e-30	-2.30798	0.224772	9.76052e-09	-1.38455	0.316181
247728491	chr1:247728491:G:A	7.29358e-29	0.92887	-0.857208	4.12954e-08	1.22906	-0.855016
247728578	chr1:247728578:T:A	2.83773e-30	-1.9861	-1.18881	8.3392e-09	-0.100229	-1.12552
247728930	chr1:247728930:G:A	2.13998e-30	-2.42782	-1.02931	2.23623e-09	-1.36256	-1.17936
247729080	chr1:247729080:A:G	2.11514e-30	-2.15906	-1.30974	5.24205e-09	-0.446392	-1.24361
247729562	chr1:247729562:A:T	1.01233e-29	-1.90308	-3.54985e-10	3.95839e-09	-1.97087	-3.54985e-10
247729837	chr1:247729837:T:C	3.29729e-29	-6.80511e-10	-0.722233	1.42541e-08	-6.80511e-10	-0.689667
247730127	chr1:247730127:T:A	4.53385e-29	-6.80511e-10	-0.403762	1.94762e-08	-6.80511e-10	-0.37752
247730200	chr1:247730200:A:G	2.40191e-29	-6.80511e-10	-1.03907	1.10343e-08	-6.80511e-10	-0.945702
247730538	chr1:247730538:T:G	3.31485e-29	-6.80511e-10	-0.71692	1.4332e-08	-6.80511e-10	-0.684221
247730894	chr1:247730894:T:C	2.1959e-30	-2.42291	-1.00841	2.33262e-09	-1.33587	-1.16385
247730985	chr1:247730985:G:A	2.01741e-29	-6.80511e-10	-1.21352	8.25579e-09	-6.80511e-10	-1.2358
247731188	chr1:247731188:C:G	4.63465e-29	-6.80511e-10	-0.381772	1.29829e-08	-6.80511e-10	-0.783078
247731591	chr1:247731591:T:C	2.25836e-30	-2.42302	-0.980261	2.38967e-09	-1.33268	-1.14288
247731642	chr1:247731642:C:T	1.96972e-29	-6.80511e-10	-1.23744	9.24314e-09	-6.80511e-10	-1.12283
247732218	chr1:247732218:C:T	1.9739e-29	-6.80511e-10	-1.23532	8.34483e-09	-6.80511e-10	-1.22507
247732255	chr1:247732255:A:G	2.29065e-30	-2.42036	-0.968724	2.44957e-09	-1.31681	-1.13399
247732298	chr1:247732298:C:G	8.07385e-29	-6.80511e-10	0.173297	3.56417e-08	-6.80511e-10	0.226804
247732374	chr1:247732374:C:T	1.96206e-29	-6.80511e-10	-1.24134	9.19245e-09	-6.80511e-10	-1.12833
247732561	chr1:247732561:C:T	1.62482e-27	0.541783	2.63345	6.17774e-08	-1.45855	2.23537
247732867	chr1:247732867:C:T	2.25969e-30	-2.43142	-0.971272	2.27533e-09	-1.38833	-1.13625
247732898	chr1:247732898:TAA:T	2.0204e-29	-6.80511e-10	-1.21204	9.5706e-09	-6.80511e-10	-1.08802
247732984	chr1:247732984:G:A	2.24441e-30	-2.12618	-1.2833	6.58554e-09	-0.337158	-1.12468
247733247	chr1:247733247:G:A	2.2919e-29	-1.14563	0.0596795	1.15199e-07	1.79344	-0.393495
247733258	chr1:247733258:ACG:A	2.4995e-29	-6.80511e-10	-0.999244	1.15433e-08	-6.80511e-10	-0.900607
247733264	chr1:247733264:AG:A	2.53507e-29	-6.80511e-10	-0.985114	1.17286e-08	-6.80511e-10	-0.884679
247733265	chr1:247733265:G:A	4.11485e-30	-1.90948	-0.893838	1.72754e-08	0.121424	-0.618852
247733414	chr1:247733414:T:C	2.02755e-29	-6.80511e-10	-1.20851	8.45899e-09	-6.80511e-10	-1.21148
247733493	chr1:247733493:G:T	1.95458e-30	-2.2194	-1.32834	4.32602e-09	-0.608437	-1.27363
247733916	chr1:247733916:A:G	1.88241e-29	-6.80511e-10	-1.28278	1.01374e-08	-6.80511e-10	-1.03048
247733931	chr1:247733931:G:A	3.58611e-29	-6.80511e-10	-0.638265	1.46882e-08	-6.80511e-10	-0.659669
247733970	chr1:247733970:A:C	2.75786e-30	-2.03146	-1.17201	7.66635e-09	-0.203288	-1.10658
247734327	chr1:247734327:G:A	4.35287e-28	-6.80511e-10	1.85809	1.837e-07	-6.80511e-10	1.86659
247734433	chr1:247734433:A:G	3.40326e-29	-6.80511e-10	-0.690599	1.42942e-08	-6.80511e-10	-0.686855
247734609	chr1:247734609:A:C	2.92197e-30	-1.97778	-1.16788	8.71752e-09	-0.0794578	-1.10192
247734685	chr1:247734685:C:G	2.37259e-30	-2.44835	-0.905584	1.966e-09	-1.5304	-1.14032
247734686	chr1:247734686:T:A	2.36926e-30	-2.44976	-0.905584	1.93089e-09	-1.54842	-1.14032
247734801	chr1:247734801:A:T	1.13271e-29	-1.79072	-3.54985e-10	4.66253e-09	-1.80716	-3.54985e-10
247734909	chr1:247734909:C:T	2.54132e-29	-6.80511e-10	-0.982649	1.17632e-08	-6.80511e-10	-0.881734
247735059	chr1:247735059:C:T	1.6322e-29	-1.15285	-0.272558	1.34176e-08	-0.903656	0.153509
247735146	chr1:247735146:C:T	6.09067e-30	-2.41116	-3.54985e-10	2.61415e-09	-2.38577	-3.54985e-10
247735201	chr1:247735201:G:A	2.10568e-29	-6.80511e-10	-1.1707	8.41026e-09	-6.80511e-10	-1.21726
247735259	chr1:247735259:C:T	2.18542e-30	-2.44001	-0.996098	2.09825e-09	-1.45092	-1.15469
247735481	chr1:247735481:C:T	2.35505e-29	-6.80511e-10	-1.05877	1.0786e-08	-6.80511e-10	-0.96846
247735724	chr1:247735724:T:G	7.66313e-30	-2.1815	-3.54985e-10	2.57346e-09	-2.40146	-3.54985e-10
247737419	chr1:247737419:CTT:C	2.04006e-30	-2.39853	-1.10641	3.22114e-09	-1.22065	-0.956324
247737494	chr1:247737494:C:T	2.06806e-30	-2.396	-1.09531	3.30714e-09	-1.20828	-0.942353
247737531	chr1:247737531:CCT:C	1.52889e-28	-6.80511e-10	0.811791	6.84048e-08	-6.80511e-10	0.878731
247737539	chr1:247737539:T:C	2.57433e-30	-2.02672	-1.24561	7.28132e-10	-2.36986	-1.29413
247737695	chr1:247737695:C:G	2.0629e-29	-6.80511e-10	-1.19122	8.58915e-09	-6.80511e-10	-1.19621
247738067	chr1:247738067:T:G	1.96269e-29	-6.80511e-10	-1.24102	8.15525e-09	-6.80511e-10	-1.24805
247738123	chr1:247738123:A:G	1.34758e-28	-6.80511e-10	0.685562	6.62095e-08	-6.80511e-10	0.846111
247738312	chr1:247738312:A:G	1.74376e-29	-6.80511e-10	-1.35929	7.92833e-09	-6.80511e-10	-1.27627
247739106	chr1:247739106:G:T	1.93306e-29	-6.80511e-10	-1.25623	9.00048e-09	-6.80511e-10	-1.14943
247739375	chr1:247739375:C:T	2.02141e-29	-6.80511e-10	-1.21154	8.36289e-09	-6.80511e-10	-1.22291
247739391	chr1:247739391:G:T	5.21765e-29	-6.80511e-10	-0.263287	2.2154e-08	-6.80511e-10	-0.248694
247739902	chr1:247739902:A:G	2.95491e-30	-2.01224	-1.12221	8.41407e-09	-0.168321	-1.04849
247739999	chr1:247739999:C:T	3.2323e-28	-6.80511e-10	1.56045	1.62753e-07	-6.80511e-10	1.74552
247740029	chr1:247740029:C:T	2.9803e-30	-2.09428	-1.03162	8.41542e-10	-2.39973	-1.1195
247740039	chr1:247740039:G:C	2.82774e-30	-2.03811	-1.14033	7.76492e-09	-0.227537	-1.06956
247740046	chr1:247740046:A:G	3.06908e-29	-2.29922	1.50527	3.41893e-08	-1.44649	1.63169
247740776	chr1:247740776:A:G	1.16678e-27	0.189447	2.65464	5.28979e-08	-1.64354	2.26519
247741124	chr1:247741124:A:G	2.09125e-29	-6.80511e-10	-1.17757	8.70337e-09	-6.80511e-10	-1.183
247741414	chr1:247741414:A:C	1.58741e-29	-1.45323	-3.54985e-10	2.57532e-09	-2.40074	-3.54985e-10
247741825	chr1:247741825:A:C	7.35949e-29	0.686051	-0.605393	4.23969e-08	0.963311	-0.562948
247742065	chr1:247742065:T:A	5.0195e-29	-6.80511e-10	-0.302003	1.56629e-08	-6.80511e-10	-0.595415
247742229	chr1:247742229:T:C	1.94554e-29	-6.80511e-10	-1.24979	9.06798e-09	-6.80511e-10	-1.14196
247742373	chr1:247742373:C:T	1.92338e-30	-2.438	-1.12583	7.40034e-10	-2.45314	-1.19463
247743294	chr1:247743294:A:C	5.43299e-30	-2.10494	-0.420489	1.46335e-08	-0.357379	-0.306023
247743337	chr1:247743337:T:C	2.38282e-30	-2.43296	-0.916673	1.89445e-09	-1.56232	-1.14547
247743652	chr1:247743652:G:T	2.49205e-30	-2.10586	-1.19895	7.29656e-10	-2.40402	-1.25787
247743799	chr1:247743799:T:C	1.09804e-28	-6.80511e-10	0.480783	4.64892e-08	-6.80511e-10	0.492507
247743990	chr1:247743990:C:T	2.28454e-30	-2.42999	-0.961763	3.39042e-09	-1.38494	-0.740821
247744137	chr1:247744137:C:G	5.97814e-30	-2.42981	-3.54985e-10	1.17092e-08	-0.886335	-3.54985e-10
247744179	chr1:247744179:T:G	1.7965e-29	-6.80511e-10	-1.32949	7.4768e-09	-6.80511e-10	-1.33491
247744286	chr1:247744286:G:A	1.88419e-29	-6.80511e-10	-1.28184	7.95604e-09	-6.80511e-10	-1.27278
247744453	chr1:247744453:A:ATAT	2.34172e-30	-2.45179	-0.915241	2.32216e-09	-1.3709	-1.13332
247744897	chr1:247744897:T:G	1.16883e-28	-6.80511e-10	0.543257	5.70966e-08	-6.80511e-10	0.698032
247744934	chr1:247744934:G:A	2.15557e-30	-2.15307	-1.29679	6.66475e-10	-2.42067	-1.3318
247745002	chr1:247745002:G:C	2.53216e-29	-6.80511e-10	-0.986259	1.05388e-08	-6.80511e-10	-0.991647
247746100	chr1:247746100:A:G	1.88783e-29	-6.80511e-10	-1.2799	7.68296e-09	-6.80511e-10	-1.30771
247746135	chr1:247746135:T:C	4.61633e-29	-6.80511e-10	-0.385734	1.95273e-08	-6.80511e-10	-0.374899
247746182	chr1:247746182:C:G	2.61547e-30	-2.4431	-0.813376	2.21288e-09	-1.47948	-1.07294
247746189	chr1:247746189:T:C	2.3787e-30	-2.44568	-0.905683	2.14879e-09	-1.45509	-1.12671
247746307	chr1:247746307:C:A	2.28521e-30	-2.17925	-1.21221	7.04226e-10	-2.42893	-1.26844
247746357	chr1:247746357:A:G	1.3737e-28	1.26131	-0.556549	8.04539e-08	1.55068	-0.509709
247746400	chr1:247746400:A:T	2.03892e-29	-6.80511e-10	-1.20291	8.45378e-09	-6.80511e-10	-1.2121
247746712	chr1:247746712:T:C	1.34635e-27	0.582205	2.40503	5.30915e-08	-1.41193	2.03724
247746754	chr1:247746754:T:C	2.49036e-30	-2.43704	-0.868448	2.02366e-09	-1.52951	-1.11229
247746981	chr1:247746981:A:G	9.60293e-30	-1.34487	-0.610983	1.37167e-07	1.50627	0.0682237
247747062	chr1:247747062:A:G	6.37537e-29	-6.80511e-10	-0.062891	1.70856e-08	-6.80511e-10	-0.508474
247747108	chr1:247747108:A:G	4.40162e-30	-2.09669	-0.639259	1.18183e-08	-0.337656	-0.539412
247747158	chr1:247747158:C:T	2.27959e-30	-2.44675	-0.947171	2.11247e-09	-1.44284	-1.15601
247747464	chr1:247747464:C:T	1.81278e-29	-6.80511e-10	-1.32047	7.44147e-09	-6.80511e-10	-1.33964
247747519	chr1:247747519:G:A	3.75187e-29	-6.80511e-10	-0.593079	1.54859e-08	-6.80511e-10	-0.60678
247747729	chr1:247747729:C:G	4.64356e-29	-6.80511e-10	-0.379851	1.96411e-08	-6.80511e-10	-0.369086
247748240	chr1:247748240:G:T	1.92536e-29	-6.80511e-10	-1.26022	8.93394e-09	-6.80511e-10	-1.15685
247748455	chr1:247748455:C:T	1.74677e-30	-2.42036	-1.23979	2.43606e-09	-1.33259	-1.12374
247748514	chr1:247748514:A:G	2.03523e-29	-6.80511e-10	-1.20472	8.47911e-09	-6.80511e-10	-1.20911
247748744	chr1:247748744:A:C	3.28576e-30	-1.95012	-1.0782	8.8858e-10	-2.331	-1.13385
247748766	chr1:247748766:G:A	1.70958e-30	-2.36662	-1.31505	2.66667e-09	-1.11453	-1.25135
247748894	chr1:247748894:T:G	2.09552e-29	-6.80511e-10	-1.17553	8.72365e-09	-6.80511e-10	-1.18067
247749180	chr1:247749180:T:C	2.01819e-29	-6.80511e-10	-1.21313	9.53505e-09	-6.80511e-10	-1.09174
247749389	chr1:247749389:T:G	7.45277e-30	-2.17121	-0.0381196	1.90859e-09	-2.44303	-0.257316
247749494	chr1:247749494:T:C	4.33468e-29	-6.80511e-10	-0.448685	1.84124e-08	-6.80511e-10	-0.433686
247749536	chr1:247749536:A:G	1.90703e-29	-6.80511e-10	-1.26979	7.8598e-09	-6.80511e-10	-1.28495
247749809	chr1:247749809:AC:A	5.04116e-29	-6.80511e-10	-0.297697	2.13505e-08	-6.80511e-10	-0.285639
247749868	chr1:247749868:A:G	5.37234e-29	-6.80511e-10	-0.234071	1.45457e-08	-6.80511e-10	-0.669414
247750394	chr1:247750394:G:A	1.74708e-29	-6.80511e-10	-1.35739	7.31965e-09	-6.80511e-10	-1.35615
247750464	chr1:247750464:C:T	7.2524e-30	-1.51866	-0.717923	9.66846e-09	-0.0870919	-0.990752
247750485	chr1:247750485:G:C	3.56964e-29	0.318661	-0.961529	1.24222e-08	0.0591003	-0.88633
247750817	chr1:247750817:G:A	1.54259e-30	-2.43488	-1.34957	2.01826e-09	-1.3541	-1.29038
247750970	chr1:247750970:T:G	2.03613e-28	-6.80511e-10	1.0983	8.99604e-08	-6.80511e-10	1.15266
247751121	chr1:247751121:T:C	1.78025e-29	-6.80511e-10	-1.33858	7.4984e-09	-6.80511e-10	-1.33202
247751471	chr1:247751471:C:A	1.3942e-28	-6.80511e-10	0.719576	3.38292e-08	-6.80511e-10	0.174611
247751509	chr1:247751509:A:T	4.82221e-28	0.232162	1.72832	2.52905e-08	-1.57776	1.46148
247752043	chr1:247752043:C:A	8.51133e-29	-6.80511e-10	0.226065	2.78898e-08	-6.80511e-10	-0.0184499
247752093	chr1:247752093:C:T	6.31388e-28	0.389908	1.84009	3.08194e-08	-1.48669	1.56812
247752604	chr1:247752604:A:G	1.42073e-28	-6.80511e-10	0.738426	3.43638e-08	-6.80511e-10	0.190292
247752652	chr1:247752652:A:G	2.74621e-29	-6.80511e-10	-0.90511	1.25333e-08	-6.80511e-10	-0.818322
247752753	chr1:247752753:T:C	4.47487e-30	-1.40332	-1.31612	7.3564e-10	-2.30714	-1.34659
247752856	chr1:247752856:A:G	3.22275e-29	-6.80511e-10	-0.7451	1.49986e-08	-6.80511e-10	-0.638757
247752956	chr1:247752956:T:C	6.94812e-30	-1.71519	-0.564253	7.20891e-09	-1.19773	-0.173662
247753228	chr1:247753228:G:A	4.37469e-28	0.261888	1.6012	2.27884e-08	-1.5597	1.33924
247753237	chr1:247753237:A:G	4.18812e-30	-1.50275	-1.28292	7.24377e-10	-2.34293	-1.32623
247753519	chr1:247753519:G:A	3.27029e-29	-6.80511e-10	-0.730456	1.52381e-08	-6.80511e-10	-0.622916
247753530	chr1:247753530:T:C	6.40648e-30	-2.42226	0.0616531	1.11215e-08	-1.16632	0.228484
247753579	chr1:247753579:G:A	2.37847e-30	-2.35268	-0.998779	2.17762e-09	-1.74119	-0.827289
247753601	chr1:247753601:A:G	4.64403e-29	-6.80511e-10	-0.379752	2.14238e-08	-6.80511e-10	-0.282211
247753776	chr1:247753776:G:C	1.70666e-30	-2.33489	-1.34849	1.20862e-09	-1.80235	-1.35488
247753790	chr1:247753790:A:C	2.14204e-30	-2.20505	-1.25111	1.20564e-09	-2.01163	-1.14807
247754103	chr1:247754103:T:G	2.06159e-30	-2.35024	-1.1442	1.80791e-09	-1.74581	-1.00873
247754286	chr1:247754286:T:A	1.54774e-28	0.338602	0.485446	6.5622e-08	0.704616	0.132583
247754653	chr1:247754653:C:T	3.23182e-29	-6.80511e-10	-0.742289	1.3198e-08	-6.80511e-10	-0.766648
247755163	chr1:247755163:A:T	6.51839e-30	-1.46055	-0.882744	3.45055e-08	1.33808	-1.14367
247755455	chr1:247755455:A:C	1.82444e-29	-0.106463	-1.2076	1.0468e-08	0.180213	-1.1786
247755479	chr1:247755479:A:C	1.10233e-29	-2.25559	0.437685	3.8087e-09	-2.30209	0.292671
247755506	chr1:247755506:G:A	1.04621e-29	-1.87016	-3.54985e-10	3.99907e-09	-1.96065	-3.54985e-10
247755660	chr1:247755660:A:T	1.81117e-29	-2.39049	1.06913	4.09935e-08	-1.01577	1.38248
247756038	chr1:247756038:G:A	2.37145e-30	-2.33205	-1.02237	2.01022e-09	-1.79238	-0.856092
247756147	chr1:247756147:T:C	2.38302e-30	-2.31143	-1.03812	1.88323e-09	-1.83765	-0.876078
247756160	chr1:247756160:G:A	7.78276e-30	-2.40438	0.238368	1.49452e-08	-1.05743	0.415113
247756899	chr1:247756899:GAC:G	1.72563e-29	-2.3505	0.980764	3.86585e-08	-0.826886	1.13494
247757043	chr1:247757043:G:A	1.33249e-28	0.407107	0.267195	5.80631e-08	0.776869	-0.0620513
247757145	chr1:247757145:AT:A	8.26506e-29	-6.80511e-10	0.196704	2.71935e-08	-6.80511e-10	-0.0437329
247757206	chr1:247757206:CTA:C	2.91632e-30	-2.39185	-0.755742	3.19113e-09	-1.63055	-0.555786
247757226	chr1:247757226:G:T	1.08851e-29	-2.36641	0.535882	2.2798e-08	-0.892686	0.672644
247757569	chr1:247757569:T:C	3.00418e-28	-6.80511e-10	1.48726	1.2663e-07	-6.80511e-10	1.49456
247757872	chr1:247757872:A:G	1.42127e-28	-6.80511e-10	0.738805	3.43751e-08	-6.80511e-10	0.190619
247758050	chr1:247758050:C:T	2.9748e-30	-2.25522	-0.872525	2.05617e-09	-1.94392	-0.681944
247758207	chr1:247758207:G:A	1.76095e-29	-6.80511e-10	-1.34948	7.61065e-09	-6.80511e-10	-1.31716
247758410	chr1:247758410:C:T	5.37934e-29	-6.80511e-10	-0.232767	1.47963e-08	-6.80511e-10	-0.652333
247758415	chr1:247758415:C:A	4.24367e-30	-2.20621	-0.566277	2.92175e-09	-2.00714	-0.267391
247758586	chr1:247758586:C:T	3.51534e-29	-0.0456545	-0.612542	2.52073e-09	-1.68492	-0.73724
247758655	chr1:247758655:C:T	2.15223e-28	-6.80511e-10	1.15376	9.09324e-08	-6.80511e-10	1.1634
247758788	chr1:247758788:C:G	2.79637e-29	-6.80511e-10	-0.887013	1.27832e-08	-6.80511e-10	-0.79858
247758983	chr1:247758983:TTGG:T	1.34715e-28	0.144506	0.540737	5.62819e-08	0.497255	0.186406
247759323	chr1:247759323:A:G	3.33017e-29	-6.80511e-10	-0.712312	1.55286e-08	-6.80511e-10	-0.604028
247759400	chr1:247759400:G:A	2.71966e-29	-6.80511e-10	-0.914826	1.23917e-08	-6.80511e-10	-0.829686
247759459	chr1:247759459:T:C	2.52451e-28	-6.80511e-10	1.3133	1.13366e-07	-6.80511e-10	1.38391
247759467	chr1:247759467:G:A	2.9232e-28	-6.80511e-10	1.45993	1.2535e-07	-6.80511e-10	1.4844
247759782	chr1:247759782:T:C	3.35566e-29	-6.80511e-10	-0.704684	1.56583e-08	-6.80511e-10	-0.595714
247759892	chr1:247759892:G:A	1.98504e-29	-2.39977	1.17008	3.76514e-08	-1.04749	1.32915
247760106	chr1:247760106:C:T	1.03379e-29	-1.3389	-0.5432	1.02283e-07	2.11955	-0.838515
247760882	chr1:247760882:G:A	9.35373e-30	-1.98214	-3.54985e-10	8.13976e-09	-1.24995	-3.54985e-10
247761116	chr1:247761116:T:C	1.9185e-29	-2.35603	1.09224	4.22288e-08	-0.851317	1.24771
247761252	chr1:247761252:A:G	2.37171e-29	-6.80511e-10	-1.05172	9.80197e-09	-6.80511e-10	-1.06413
247761256	chr1:247761256:G:A	3.38137e-29	0.548421	-1.24547	2.00375e-08	0.867811	-1.21692
247761311	chr1:247761311:G:T	3.3782e-29	-6.80511e-10	-0.69799	1.37894e-08	-6.80511e-10	-0.722816
247761355	chr1:247761355:T:C	1.30475e-28	-6.80511e-10	0.653263	5.44369e-08	-6.80511e-10	0.65033
247761632	chr1:247761632:A:G	3.0042e-29	0.482032	-1.29735	1.75963e-08	0.797693	-1.27672
247761658	chr1:247761658:A:G	7.9432e-29	-6.80511e-10	0.156983	2.62304e-08	-6.80511e-10	-0.0797924
247761679	chr1:247761679:C:T	1.99091e-29	-6.80511e-10	-1.22674	8.37588e-09	-6.80511e-10	-1.22136
247761812	chr1:247761812:C:T	7.45961e-30	-2.20842	-3.54985e-10	2.99521e-09	-2.2497	-3.54985e-10
247761834	chr1:247761834:A:G	2.10001e-29	-6.80511e-10	-1.17339	8.70037e-09	-6.80511e-10	-1.18335
247761880	chr1:247761880:A:C	4.18471e-29	-6.80511e-10	-0.483897	1.78236e-08	-6.80511e-10	-0.466192
247761899	chr1:247761899:A:G	2.25355e-28	-6.80511e-10	1.19976	9.37216e-08	-6.80511e-10	1.19362
247762071	chr1:247762071:G:A	7.93544e-29	-2.21878	2.37478	2.84983e-08	-2.41947	2.4226
247762088	chr1:247762088:A:G	3.36588e-30	-1.81813	-1.1861	4.53773e-09	-0.649362	-1.18492
247762168	chr1:247762168:G:A	3.25029e-30	-1.71609	-1.32309	1.90568e-09	-1.35809	-1.34378
247762211	chr1:247762211:C:T	1.02127e-29	-2.20957	0.315285	2.84938e-09	-2.43016	0.130555
247762584	chr1:247762584:A:G	3.74841e-28	-1.82119	3.52977	1.12461e-07	-2.03044	3.40634
247762693	chr1:247762693:A:G	1.04478e-29	-2.22299	0.351463	7.19122e-09	-1.87402	0.500168
247762706	chr1:247762706:A:C	7.10237e-30	-2.25749	-3.54985e-10	5.0014e-09	-1.73699	-3.54985e-10
247762747	chr1:247762747:G:A	1.88956e-29	-6.80511e-10	-1.27899	8.02489e-09	-6.80511e-10	-1.26416
247762753	chr1:247762753:A:G	3.35971e-29	-6.80511e-10	-0.70348	1.34934e-08	-6.80511e-10	-0.744508
247762879	chr1:247762879:C:T	6.30442e-29	-6.80511e-10	-0.074082	1.67338e-08	-6.80511e-10	-0.529281
247762918	chr1:247762918:G:A	5.14237e-30	-2.45214	-0.128266	1.84798e-08	-1.2011	0.771065
247762936	chr1:247762936:T:A	2.38968e-29	-6.80511e-10	-1.04417	9.97458e-09	-6.80511e-10	-1.04667
247763420	chr1:247763420:G:A	2.4322e-30	-2.45023	-0.87889	2.45192e-09	-1.3989	-1.05094
247763861	chr1:247763861:A:C	1.9519e-29	-1.95715	0.710625	4.26274e-09	-2.44036	0.543557
247764148	chr1:247764148:A:G	2.17015e-30	-2.22633	-1.21679	3.41508e-09	-0.974546	-1.14397
247764276	chr1:247764276:T:C	3.03917e-29	-6.80511e-10	-0.80375	1.30712e-08	-6.80511e-10	-0.776298
247764540	chr1:247764540:T:A	1.69025e-30	-2.41189	-1.28115	2.4565e-09	-1.11	-1.33798
247764608	chr1:247764608:A:G	1.76922e-29	-6.80511e-10	-1.34479	7.36109e-09	-6.80511e-10	-1.3505
247764689	chr1:247764689:C:T	1.56774e-30	-2.40925	-1.35904	1.68931e-09	-1.46575	-1.35664
247764691	chr1:247764691:G:A	2.2424e-30	-2.30681	-1.10357	7.83171e-10	-2.42628	-1.16484
247764800	chr1:247764800:A:G	2.48407e-29	-6.80511e-10	-1.00543	1.07192e-08	-6.80511e-10	-0.974674
247764856	chr1:247764856:CT:C	1.56497e-30	-2.4275	-1.34255	2.1529e-09	-1.22006	-1.35984
247765118	chr1:247765118:G:A	1.75119e-29	-6.80511e-10	-1.35504	7.30533e-09	-6.80511e-10	-1.35811
247765506	chr1:247765506:T:C	2.52233e-29	-6.80511e-10	-0.990152	1.05835e-08	-6.80511e-10	-0.987418
247765715	chr1:247765715:T:G	1.75348e-29	-6.80511e-10	-1.35373	7.30963e-09	-6.80511e-10	-1.35752
247765957	chr1:247765957:T:C	2.00543e-29	-6.80511e-10	-1.21947	8.02097e-09	-6.80511e-10	-1.26465
247766124	chr1:247766124:A:G	4.84242e-30	-1.64104	-0.999467	1.26575e-09	-1.98588	-1.12517
247766208	chr1:247766208:T:C	3.2324e-30	-2.20156	-0.843137	2.29325e-09	-1.87252	-0.644221
247766233	chr1:247766233:T:C	1.75387e-29	-6.80511e-10	-1.35351	7.29896e-09	-6.80511e-10	-1.35898
247766483	chr1:247766483:GT:G	2.66883e-29	-6.80511e-10	-0.933694	1.19708e-08	-6.80511e-10	-0.864244
247766552	chr1:247766552:G:T	1.9556e-29	-6.80511e-10	-1.24463	8.27179e-09	-6.80511e-10	-1.23386
247766562	chr1:247766562:C:G	6.14043e-28	-6.80511e-10	2.20215	2.7798e-07	-6.80511e-10	2.28084
247766722	chr1:247766722:G:T	1.80132e-28	-6.80511e-10	0.975773	6.07733e-08	-6.80511e-10	0.760437
247766789	chr1:247766789:G:A	1.54899e-30	-2.43283	-1.34749	2.05882e-09	-1.26518	-1.3594
247766879	chr1:247766879:T:C	2.51942e-29	-6.80511e-10	-0.991304	1.1273e-08	-6.80511e-10	-0.924304
247767032	chr1:247767032:T:G	1.74755e-29	-6.80511e-10	-1.35712	7.29273e-09	-6.80511e-10	-1.35983
247767038	chr1:247767038:A:T	2.10888e-29	-6.80511e-10	-1.16918	8.78532e-09	-6.80511e-10	-1.17363
247767331	chr1:247767331:T:C	3.00708e-29	-6.80511e-10	-0.814363	1.11604e-08	-6.80511e-10	-0.934341
247767361	chr1:247767361:A:G	1.75548e-29	-6.80511e-10	-1.35259	7.32196e-09	-6.80511e-10	-1.35583
247767486	chr1:247767486:C:T	1.75307e-29	-6.80511e-10	-1.35396	7.29738e-09	-6.80511e-10	-1.3592
247767702	chr1:247767702:G:A	1.89422e-29	-6.80511e-10	-1.27653	7.8332e-09	-6.80511e-10	-1.28834
247767773	chr1:247767773:C:T	2.19586e-29	-6.80511e-10	-1.12876	9.20689e-09	-6.80511e-10	-1.12676
247768017	chr1:247768017:T:C	1.92182e-30	-2.40183	-1.16282	1.01166e-09	-2.35069	-0.98443
247768409	chr1:247768409:A:G	3.72968e-29	-6.80511e-10	-0.59901	1.52738e-08	-6.80511e-10	-0.620576
247768811	chr1:247768811:C:A	2.62372e-30	-2.31041	-0.942918	3.77314e-09	-1.18365	-0.835159
247769102	chr1:247769102:C:T	3.11312e-30	-2.1127	-0.969595	2.15337e-09	-1.76119	-0.81849
247769122	chr1:247769122:C:G	2.72284e-30	-2.2963	-0.919939	4.02907e-09	-1.14251	-0.810669
247769167	chr1:247769167:C:G	3.88854e-29	-6.80511e-10	-0.5573	1.56462e-08	-6.80511e-10	-0.596485
247769369	chr1:247769369:T:C	2.58713e-30	-2.31222	-0.955151	3.69334e-09	-1.18943	-0.850755
247769471	chr1:247769471:C:T	3.01536e-30	-2.24539	-0.868805	4.89764e-09	-1.0042	-0.753755
247769507	chr1:247769507:A:C	1.61465e-28	-6.80511e-10	0.866371	7.282e-08	-6.80511e-10	0.941278
247770064	chr1:247770064:T:C	2.77147e-30	-2.27886	-0.919678	4.23037e-09	-1.09336	-0.811061
247770108	chr1:247770108:A:G	1.85473e-29	-6.80511e-10	-1.29759	7.68743e-09	-6.80511e-10	-1.30713
247770197	chr1:247770197:G:T	3.31511e-29	-0.716843	-3.54985e-10	2.79294e-09	-2.31962	-3.54985e-10
247770270	chr1:247770270:C:A	2.81773e-30	-2.17894	-1.00305	1.48195e-09	-1.95467	-0.998683
247770277	chr1:247770277:T:C	2.92219e-30	-2.28056	-0.865022	4.47585e-09	-1.09779	-0.750228
247770421	chr1:247770421:A:G	2.76657e-30	-2.28164	-0.918669	4.20303e-09	-1.10097	-0.809938
247770708	chr1:247770708:A:T	1.5913e-28	-6.80511e-10	0.8518	7.17492e-08	-6.80511e-10	0.926464
247770721	chr1:247770721:A:T	1.56891e-30	-2.40799	-1.35955	1.68615e-09	-1.46901	-1.35525
247771036	chr1:247771036:T:C	2.79782e-30	-2.27756	-0.911516	4.28423e-09	-1.0897	-0.80207
247771072	chr1:247771072:T:C	1.75162e-29	-6.80511e-10	-1.35479	7.354e-09	-6.80511e-10	-1.35147
247771147	chr1:247771147:TA:T	2.78685e-30	-2.28236	-0.910652	4.23378e-09	-1.10274	-0.800874
247771368	chr1:247771368:C:T	2.79653e-30	-2.25846	-0.931079	4.4172e-09	-1.03743	-0.82378
247771473	chr1:247771473:T:C	2.75345e-30	-2.28494	-0.920125	4.15986e-09	-1.10967	-0.811563
247771819	chr1:247771819:G:A	2.84152e-30	-2.26461	-0.908965	4.45339e-09	-1.05397	-0.799079
247772005	chr1:247772005:A:G	4.08323e-30	-1.74284	-1.06819	1.10397e-09	-2.06895	-1.17885
247772269	chr1:247772269:A:G	2.14117e-29	-6.80511e-10	-1.15398	8.94074e-09	-6.80511e-10	-1.15609
247772351	chr1:247772351:A:C	1.72793e-28	-6.80511e-10	0.934177	7.80164e-08	-6.80511e-10	1.01021
247772777	chr1:247772777:C:T	2.76934e-30	-2.29289	-0.906417	4.12288e-09	-1.13236	-0.797802
247772881	chr1:247772881:A:C	2.84845e-30	-2.26608	-0.905064	4.44242e-09	-1.05948	-0.796032
247772885	chr1:247772885:TA:T	2.84966e-30	-2.26227	-0.908448	4.47064e-09	-1.04936	-0.799819
247772896	chr1:247772896:C:A	2.86629e-30	-2.25453	-0.910368	4.55582e-09	-1.02837	-0.801936
247773000	chr1:247773000:A:G	2.84647e-28	-6.80511e-10	1.43333	1.37973e-07	-6.80511e-10	1.58034
247773640	chr1:247773640:A:G	1.77518e-29	-6.80511e-10	-1.34143	7.42416e-09	-6.80511e-10	-1.34197
247773669	chr1:247773669:A:G	6.18163e-30	-2.39634	-3.54985e-10	2.44043e-09	-2.45454	-3.54985e-10
247773887	chr1:247773887:G:T	2.23288e-30	-2.20839	-1.20623	6.86346e-10	-2.44778	-1.27531
247774108	chr1:247774108:G:T	3.14112e-29	-6.80511e-10	-0.770753	1.3532e-08	-6.80511e-10	-0.741653
247774206	chr1:247774206:G:A	2.72365e-30	-2.28276	-0.933189	4.1177e-09	-1.10527	-0.826143
247774228	chr1:247774228:G:A	4.14806e-29	-6.80511e-10	-0.492692	1.66658e-08	-6.80511e-10	-0.533351
247774272	chr1:247774272:A:G	6.71297e-30	-1.90644	-0.407436	4.24694e-09	-1.54256	-0.357956
247774282	chr1:247774282:C:G	3.04888e-29	-6.80511e-10	-0.80056	1.12389e-08	-6.80511e-10	-0.927333
247774337	chr1:247774337:T:C	2.68261e-30	-2.29475	-0.936382	3.96903e-09	-1.13846	-0.829729
247774361	chr1:247774361:T:C	2.55177e-30	-2.18065	-1.10048	7.62314e-10	-2.45188	-1.16623
247774362	chr1:247774362:A:G	2.71428e-30	-2.28628	-0.933118	4.08045e-09	-1.11443	-0.826074
247774544	chr1:247774544:C:T	2.66727e-30	-2.29582	-0.94104	3.94901e-09	-1.13886	-0.834386
247774612	chr1:247774612:A:C	1.82456e-29	-6.80511e-10	-1.31399	7.72777e-09	-6.80511e-10	-1.30189
247774930	chr1:247774930:C:T	6.37963e-30	-2.36481	-3.54985e-10	2.9367e-09	-2.26943	-3.54985e-10
247774963	chr1:247774963:T:C	7.12115e-28	-6.80511e-10	2.35032	3.30082e-07	-6.80511e-10	2.45263
247774966	chr1:247774966:C:T	3.65365e-29	-6.80511e-10	-0.619607	1.4724e-08	-6.80511e-10	-0.657232
247775229	chr1:247775229:T:C	3.07403e-30	-2.21613	-0.878799	5.13234e-09	-0.944185	-0.766965
247775278	chr1:247775278:C:T	2.831e-30	-2.24805	-0.92924	4.54886e-09	-1.00954	-0.822293
247775603	chr1:247775603:C:T	2.29324e-30	-2.38472	-1.00323	1.29893e-09	-2.3656	-0.719572
247775960	chr1:247775960:A:C	5.49401e-30	-2.45448	-0.0597789	6.3578e-09	-1.51353	0.0164979
247775975	chr1:247775975:G:T	2.23466e-30	-2.38978	-1.02405	1.22939e-09	-2.36319	-0.777007
247776136	chr1:247776136:A:G	2.25434e-30	-2.41388	-0.99118	8.67566e-10	-2.40744	-1.08133
247776287	chr1:247776287:G:A	2.86084e-30	-1.92976	-1.23704	1.81871e-09	-1.57457	-1.17401
247776488	chr1:247776488:A:G	1.55846e-30	-2.41497	-1.35925	1.63298e-09	-1.50829	-1.34802
247776687	chr1:247776687:C:T	3.21568e-28	-6.80511e-10	1.55529	1.46699e-07	-6.80511e-10	1.64167
247776892	chr1:247776892:G:A	3.09829e-29	-6.80511e-10	-0.784483	1.34173e-08	-6.80511e-10	-0.750165
247776919	chr1:247776919:A:G	4.67054e-29	-6.80511e-10	-0.374059	1.87149e-08	-6.80511e-10	-0.417392
247777471	chr1:247777471:C:T	1.58764e-28	-6.80511e-10	0.849501	7.12538e-08	-6.80511e-10	0.919536
247777532	chr1:247777532:A:G	3.24213e-29	-6.80511e-10	-0.739102	1.32851e-08	-6.80511e-10	-0.760072
247778309	chr1:247778309:A:G	6.85727e-30	-2.29261	-3.54985e-10	2.8389e-09	-2.3033	-3.54985e-10
247778414	chr1:247778414:C:T	8.04766e-30	-2.13254	-3.54985e-10	3.94162e-09	-1.97512	-3.54985e-10
247778427	chr1:247778427:T:C	1.89774e-29	-1.27467	-3.54985e-10	1.11218e-08	-0.937808	-3.54985e-10
247778626	chr1:247778626:C:T	1.03844e-28	0.424968	-3.54985e-10	8.0249e-08	1.03842	-3.54985e-10
247778734	chr1:247778734:G:A	1.11516e-28	-6.80511e-10	0.496251	4.63067e-08	-6.80511e-10	0.488575
247778787	chr1:247778787:G:A	3.07724e-29	-6.80511e-10	-0.791299	1.22113e-08	-6.80511e-10	-0.844354
247778813	chr1:247778813:T:C	1.74281e-29	-6.80511e-10	-1.35984	7.32937e-09	-6.80511e-10	-1.35482
247779371	chr1:247779371:T:C	1.89461e-29	-6.80511e-10	-1.27632	7.99339e-09	-6.80511e-10	-1.2681
247779401	chr1:247779401:A:G	1.67324e-30	-2.3435	-1.35965	6.90897e-10	-2.38725	-1.32922
247779567	chr1:247779567:C:T	1.92383e-29	-6.80511e-10	-1.26101	8.08083e-09	-6.80511e-10	-1.25722
247779713	chr1:247779713:A:T	1.97711e-29	-0.114101	-1.1196	4.35939e-09	-0.646817	-1.22756
247779831	chr1:247779831:A:G	3.00285e-29	-6.80511e-10	-0.815773	1.28105e-08	-6.80511e-10	-0.796449
247779844	chr1:247779844:T:C	2.28048e-29	-6.80511e-10	-1.09095	9.09654e-09	-6.80511e-10	-1.13882
247780001	chr1:247780001:G:A	1.89618e-29	-6.80511e-10	-1.27549	7.56642e-09	-6.80511e-10	-1.32299
247780151	chr1:247780151:C:G	1.78679e-27	-6.80511e-10	3.27026	8.1867e-07	-6.80511e-10	3.36097
247780226	chr1:247780226:A:G	1.86185e-29	-6.80511e-10	-1.29376	8.03123e-09	-6.80511e-10	-1.26338
247780313	chr1:247780313:A:G	4.04629e-28	-6.80511e-10	1.78505	1.83366e-07	-6.80511e-10	1.86477
247780412	chr1:247780412:G:A	3.17776e-29	-6.80511e-10	-0.759158	1.00787e-08	-6.80511e-10	-1.03629
247780769	chr1:247780769:A:G	3.37154e-30	-2.11596	-0.886584	4.25986e-09	-0.934535	-0.962942
247780860	chr1:247780860:A:G	3.19798e-29	-6.80511e-10	-0.752813	1.01235e-08	-6.80511e-10	-1.03185
247780934	chr1:247780934:T:C	1.97475e-29	-6.80511e-10	-1.23489	8.545e-09	-6.80511e-10	-1.20137
247781011	chr1:247781011:T:C	3.00575e-29	-6.80511e-10	-0.814806	1.24645e-08	-6.80511e-10	-0.823827
247781066	chr1:247781066:A:G	1.94466e-29	-6.80511e-10	-1.25025	8.3994e-09	-6.80511e-10	-1.21855
247781153	chr1:247781153:T:C	2.96762e-29	-6.80511e-10	-0.827573	1.17893e-08	-6.80511e-10	-0.879522
247781184	chr1:247781184:A:G	2.12952e-30	-2.17387	-1.28816	6.35563e-10	-2.45146	-1.34849
247781206	chr1:247781206:G:A	1.95548e-29	-6.80511e-10	-1.2447	8.2162e-09	-6.80511e-10	-1.2406
247781487	chr1:247781487:T:C	2.96716e-29	-6.80511e-10	-0.827728	1.23054e-08	-6.80511e-10	-0.836672
247781657	chr1:247781657:A:G	5.89916e-30	-1.08334	-1.35977	1.6443e-09	-1.50903	-1.34037
247781735	chr1:247781735:C:T	2.27927e-29	-6.80511e-10	-1.09148	8.78706e-09	-6.80511e-10	-1.17343
247781776	chr1:247781776:C:T	1.7939e-30	-2.27369	-1.35984	6.60216e-10	-2.42792	-1.33398
247781909	chr1:247781909:A:AT	2.18241e-30	-2.11161	-1.32588	6.2687e-10	-2.45435	-1.35938
247781978	chr1:247781978:T:G	3.03001e-29	-6.80511e-10	-0.806767	1.25639e-08	-6.80511e-10	-0.815886
247782119	chr1:247782119:C:T	2.03086e-30	-2.15173	-1.35773	6.54399e-10	-2.45424	-1.31651
247782149	chr1:247782149:T:C	1.75019e-30	-2.29857	-1.35962	6.70582e-10	-2.41723	-1.32909
247782156	chr1:247782156:T:C	2.11343e-30	-2.16674	-1.30287	6.30925e-10	-2.45289	-1.35439
247782157	chr1:247782157:G:C	1.74446e-29	-6.80511e-10	-1.35889	7.30076e-09	-6.80511e-10	-1.35873
247782293	chr1:247782293:C:T	2.14395e-30	-2.12475	-1.33051	6.2651e-10	-2.45453	-1.35977
247782298	chr1:247782298:T:G	2.806e-29	-6.80511e-10	-0.883573	1.16423e-08	-6.80511e-10	-0.89207
247782436	chr1:247782436:A:G	2.2618e-30	-2.0802	-1.32156	6.28098e-10	-2.45299	-1.35878
247782475	chr1:247782475:G:A	2.10136e-30	-2.13444	-1.34089	6.26865e-10	-2.45449	-1.35925
247782534	chr1:247782534:G:A	3.37982e-30	-2.12242	-0.877673	4.2362e-09	-0.948185	-0.954862
247782539	chr1:247782539:C:A	1.79267e-30	-2.27444	-1.35977	6.62215e-10	-2.42741	-1.33147
247782591	chr1:247782591:C:T	2.76533e-29	-6.80511e-10	-0.898173	1.14755e-08	-6.80511e-10	-0.906502
247782739	chr1:247782739:C:A	1.81732e-30	-2.26295	-1.3576	6.69147e-10	-2.43172	-1.31674
247782802	chr1:247782802:T:TG	1.79869e-30	-2.27312	-1.35774	6.71125e-10	-2.4281	-1.31742
247782819	chr1:247782819:C:T	3.64198e-29	-0.112594	-0.510213	9.52083e-09	-0.589115	-0.504116
247782858	chr1:247782858:G:A	3.2433e-30	-2.01752	-1.0238	1.77519e-09	-1.7708	-1.00201
247783110	chr1:247783110:G:A	4.03078e-29	-0.133375	-0.387999	1.05418e-08	-0.609882	-0.38148
247783167	chr1:247783167:CTG:C	2.11142e-30	-2.11083	-1.35973	6.48856e-10	-2.45445	-1.32481
247783191	chr1:247783191:G:C	4.17034e-29	-6.80511e-10	-0.487336	1.74972e-08	-6.80511e-10	-0.484673
247783215	chr1:247783215:C:T	1.79204e-30	-2.27484	-1.35973	6.6636e-10	-2.42664	-1.326
247783447	chr1:247783447:A:T	2.2143e-30	-2.09614	-1.32684	6.26849e-10	-2.45395	-1.35981
247783748	chr1:247783748:T:C	1.78837e-30	-2.27707	-1.35955	6.60933e-10	-2.4257	-1.33512
247783749	chr1:247783749:G:A	1.79614e-30	-2.27256	-1.35972	6.61119e-10	-2.42748	-1.33305
247783754	chr1:247783754:C:T	2.19959e-30	-2.17882	-1.25083	6.44423e-10	-2.45018	-1.33593
247783928	chr1:247783928:T:C	2.41139e-29	-6.80511e-10	-1.03513	9.1866e-09	-6.80511e-10	-1.12897
247783977	chr1:247783977:C:T	1.97021e-30	-2.18228	-1.3575	6.57882e-10	-2.44859	-1.31685
247784078	chr1:247784078:A:G	1.83549e-30	-2.25078	-1.35982	6.59237e-10	-2.43506	-1.32832
247784512	chr1:247784512:T:C	1.77539e-30	-2.28406	-1.35984	6.67002e-10	-2.42265	-1.32902
247784524	chr1:247784524:A:C	4.66814e-29	-0.374572	-3.54985e-10	7.18245e-09	-1.37507	-3.54985e-10
247784787	chr1:247784787:G:A	9.58156e-29	-6.80511e-10	0.344507	3.98005e-08	-6.80511e-10	0.337167
247784892	chr1:247784892:T:C	2.28799e-30	-2.15135	-1.2389	6.4584e-10	-2.45307	-1.33085
247785111	chr1:247785111:GC:G	1.75906e-30	-2.29333	-1.35981	6.68673e-10	-2.41859	-1.33059
247785221	chr1:247785221:A:G	2.33598e-29	-6.80511e-10	-1.0669	1.08723e-08	-6.80511e-10	-0.960491
247785320	chr1:247785320:A:G	2.18929e-29	0.216473	-1.34823	5.29305e-09	-0.322105	-1.35821
247785424	chr1:247785424:G:T	2.21791e-30	-2.18563	-1.23573	6.49158e-10	-2.44951	-1.32929
247785471	chr1:247785471:G:A	2.24297e-30	-2.17201	-1.23811	6.47246e-10	-2.45127	-1.33047
247785542	chr1:247785542:G:T	3.66893e-28	-6.80511e-10	1.68715	1.66448e-07	-6.80511e-10	1.76797
247785590	chr1:247785590:C:T	2.27105e-30	-2.16294	-1.23474	6.47782e-10	-2.45213	-1.32879
247785603	chr1:247785603:C:T	4.77643e-29	-6.80511e-10	-0.35164	1.78375e-08	-6.80511e-10	-0.465407
247785675	chr1:247785675:A:G	5.06077e-30	-1.32242	-1.27399	1.27669e-08	0.536732	-1.33659
247785983	chr1:247785983:G:A	5.2482e-30	-1.82639	-0.733647	7.4918e-09	-0.354623	-0.97828
247786027	chr1:247786027:C:T	1.76219e-30	-2.29161	-1.35975	6.67236e-10	-2.41934	-1.33198
247786028	chr1:247786028:G:A	2.21418e-28	-6.80511e-10	1.18213	1.03737e-07	-6.80511e-10	1.29515
247786056	chr1:247786056:T:C	1.82865e-29	-6.80511e-10	-1.31176	7.74144e-09	-6.80511e-10	-1.30012
247786114	chr1:247786114:T:C	1.752e-28	-6.80511e-10	0.948008	7.21108e-08	-6.80511e-10	0.931492
247786317	chr1:247786317:T:C	6.00653e-30	-2.42507	-3.54985e-10	2.81383e-09	-2.31217	-3.54985e-10
247786417	chr1:247786417:G:A	2.21336e-30	-2.20729	-1.21612	6.58068e-10	-2.44604	-1.31912
247786444	chr1:247786444:G:A	5.04909e-30	-1.2612	-1.33751	1.37365e-08	0.559191	-1.28584
247786469	chr1:247786469:A:G	2.21455e-30	-2.18135	-1.24152	6.46933e-10	-2.45012	-1.33211
247786475	chr1:247786475:C:T	1.79249e-28	-6.80511e-10	0.970858	7.37715e-08	-6.80511e-10	0.95426
247786601	chr1:247786601:G:A	1.78975e-30	-2.2805	-1.35534	6.53339e-10	-2.42441	-1.34796
247786633	chr1:247786633:C:T	2.88001e-29	0.301914	-1.15945	7.14822e-09	-0.266971	-1.11288
247786728	chr1:247786728:G:A	1.78212e-30	-2.2817	-1.35842	6.58472e-10	-2.42386	-1.34069
247787004	chr1:247787004:A:G	2.28696e-30	-2.16802	-1.22268	6.52116e-10	-2.45165	-1.32259
247787054	chr1:247787054:G:A	1.78174e-28	-6.80511e-10	0.964843	7.37079e-08	-6.80511e-10	0.953397
247787196	chr1:247787196:G:T	1.92092e-28	-6.80511e-10	1.04005	7.90475e-08	-6.80511e-10	1.02334
247787339	chr1:247787339:G:C	1.78701e-30	-2.27807	-1.35931	6.60484e-10	-2.4251	-1.33639
247787447	chr1:247787447:T:C	2.86892e-29	0.341406	-1.20281	7.06361e-09	-0.231524	-1.16023
247787460	chr1:247787460:G:T	2.83784e-29	-6.80511e-10	-0.872291	1.12232e-08	-6.80511e-10	-0.928732
247787769	chr1:247787769:T:G	2.75997e-29	-6.80511e-10	-0.900114	1.19316e-08	-6.80511e-10	-0.867523
247787844	chr1:247787844:T:C	9.62253e-29	-6.80511e-10	0.348774	3.99703e-08	-6.80511e-10	0.341425
247787964	chr1:247787964:G:A	2.31702e-30	-2.17391	-1.20373	6.58841e-10	-2.45103	-1.31296
247787988	chr1:247787988:A:C	4.81418e-30	-1.29998	-1.34637	1.26884e-08	0.496917	-1.30294
247788008	chr1:247788008:C:T	1.66474e-30	-2.44483	-1.26342	1.08876e-09	-2.20682	-1.05485
247788321	chr1:247788321:G:A	4.87445e-29	-6.80511e-10	-0.331326	2.15488e-08	-6.80511e-10	-0.276392
247788386	chr1:247788386:TCTCA:T	5.66785e-30	-1.21565	-1.26746	1.52363e-08	0.710021	-1.33305
247788398	chr1:247788398:C:A	2.28186e-30	-2.18771	-1.20521	6.59448e-10	-2.44927	-1.3138
247788570	chr1:247788570:A:C	2.43273e-29	-6.80511e-10	-1.02632	9.68492e-09	-6.80511e-10	-1.07614
247788700	chr1:247788700:T:G	5.83321e-30	-2.45435	-3.54985e-10	5.03242e-09	-1.73081	-3.54985e-10
247788761	chr1:247788761:C:A	2.23663e-30	-2.18883	-1.22412	6.52951e-10	-2.44911	-1.32385
247788849	chr1:247788849:ATG:A	6.91273e-30	-2.28455	-3.54985e-10	2.52459e-09	-2.42063	-3.54985e-10
247789091	chr1:247789091:C:G	2.85256e-29	-6.80511e-10	-0.867116	1.23655e-08	-6.80511e-10	-0.831802
247789280	chr1:247789280:G:A	1.76973e-30	-2.39876	-1.24833	7.0809e-10	-2.36707	-1.32483
247789628	chr1:247789628:C:T	5.33751e-30	-1.27	-1.27316	1.39298e-08	0.623319	-1.336
247789631	chr1:247789631:C:T	1.79249e-28	-6.80511e-10	0.970858	7.37715e-08	-6.80511e-10	0.95426
247789710	chr1:247789710:G:A	1.77318e-27	-6.80511e-10	3.26261	8.14121e-07	-6.80511e-10	3.3554
247789916	chr1:247789916:A:C	5.57124e-30	-1.23927	-1.26103	1.47323e-08	0.672862	-1.32953
247790002	chr1:247790002:G:A	1.75401e-30	-2.2966	-1.35942	6.66442e-10	-2.41722	-1.33529
247790062	chr1:247790062:TG:T	2.30181e-29	-6.80511e-10	-1.08164	9.15592e-09	-6.80511e-10	-1.13231
247790161	chr1:247790161:C:T	1.66799e-28	-6.80511e-10	0.89887	6.86652e-08	-6.80511e-10	0.88253
247790273	chr1:247790273:C:T	4.23813e-30	-2.33838	-0.435413	1.1498e-09	-2.3964	-0.81073
247790410	chr1:247790410:A:G	2.257e-30	-2.18388	-1.22001	6.52792e-10	-2.45159	-1.32162
247790411	chr1:247790411:G:A	3.12447e-29	-6.80511e-10	-0.77607	1.33065e-08	-6.80511e-10	-0.758457
247790431	chr1:247790431:A:G	3.03709e-29	-6.80511e-10	-0.804432	1.20584e-08	-6.80511e-10	-0.856954
247790504	chr1:247790504:G:T	4.44989e-30	-2.38788	-0.33716	1.31314e-09	-2.33969	-0.734608
247790553	chr1:247790553:A:G	7.79272e-29	-6.80511e-10	0.137856	3.22367e-08	-6.80511e-10	0.126393
247790578	chr1:247790578:G:C	2.3065e-30	-2.1643	-1.21789	6.53196e-10	-2.45199	-1.3206
247790724	chr1:247790724:A:G	1.7085e-28	-6.80511e-10	0.922866	7.03268e-08	-6.80511e-10	0.90644
247790751	chr1:247790751:C:T	2.30325e-30	-2.16871	-1.21489	6.5444e-10	-2.45161	-1.31908
247791002	chr1:247791002:C:T	2.93332e-29	0.358716	-1.19791	7.22668e-09	-0.215655	-1.15328
247791142	chr1:247791142:A:G	2.31397e-30	-2.43745	-0.94151	9.32712e-10	-2.23697	-1.1794
247791310	chr1:247791310:C:T	9.93468e-29	-6.80511e-10	0.380698	4.12641e-08	-6.80511e-10	0.37328
247791369	chr1:247791369:C:T	2.27946e-30	-2.17271	-1.22127	6.52583e-10	-2.45117	-1.32236
247791425	chr1:247791425:C:T	2.28131e-30	-2.17137	-1.2218	6.52314e-10	-2.45131	-1.32263
247791485	chr1:247791485:A:T	3.12544e-29	-6.80511e-10	-0.775758	1.23921e-08	-6.80511e-10	-0.829652
247791658	chr1:247791658:T:A	1.71559e-30	-2.44192	-1.23624	1.12584e-09	-2.22037	-1.00781
247791822	chr1:247791822:A:G	2.44892e-29	-6.80511e-10	-1.01969	1.04957e-08	-6.80511e-10	-0.995751
247791823	chr1:247791823:C:A	1.55873e-28	-6.80511e-10	0.831124	6.41834e-08	-6.80511e-10	0.815032
247791854	chr1:247791854:C:G	1.72385e-28	-6.80511e-10	0.931811	7.09564e-08	-6.80511e-10	0.915353
247791855	chr1:247791855:G:T	2.30424e-29	-6.80511e-10	-1.08058	1.07001e-08	-6.80511e-10	-0.976461
247791937	chr1:247791937:C:T	9.47406e-29	-6.80511e-10	0.333224	3.93549e-08	-6.80511e-10	0.325909
247792023	chr1:247792023:T:C	1.79088e-28	-6.80511e-10	0.969958	7.37136e-08	-6.80511e-10	0.953474
247792047	chr1:247792047:T:A	4.48446e-29	-6.80511e-10	-0.414714	1.68085e-08	-6.80511e-10	-0.524825
247792069	chr1:247792069:G:A	2.23841e-30	-2.1766	-1.23556	6.482e-10	-2.45071	-1.32955
247792139	chr1:247792139:A:T	2.27221e-30	-2.17391	-1.22326	6.51958e-10	-2.45103	-1.32345
247792311	chr1:247792311:TGA:T	2.2644e-30	-2.17677	-1.22384	6.52054e-10	-2.45071	-1.32363
247792495	chr1:247792495:A:T	4.78075e-29	-6.80511e-10	-0.350737	1.78489e-08	-6.80511e-10	-0.464769
247792513	chr1:247792513:G:A	1.76863e-30	-2.28821	-1.3595	6.64563e-10	-2.42083	-1.33451
247792899	chr1:247792899:T:A	1.77371e-30	-2.28584	-1.359	6.61605e-10	-2.42203	-1.33777
247793420	chr1:247793420:CAT:C	2.27892e-30	-2.18016	-1.21406	6.55599e-10	-2.45035	-1.31857
247793671	chr1:247793671:A:G	1.78774e-28	-6.80511e-10	0.968206	7.35767e-08	-6.80511e-10	0.951616
247793761	chr1:247793761:A:G	2.37007e-29	-6.80511e-10	-1.05241	9.0764e-09	-6.80511e-10	-1.14103
247793873	chr1:247793873:A:G	1.04095e-29	-1.8752	-3.54985e-10	1.02867e-08	-1.01586	-3.54985e-10
247793928	chr1:247793928:A:G	2.23558e-30	-2.18106	-1.23236	6.49462e-10	-2.45017	-1.32815
247794162	chr1:247794162:C:A	1.70398e-28	-6.80511e-10	0.92022	7.01416e-08	-6.80511e-10	0.903804
247794354	chr1:247794354:T:G	1.77605e-30	-2.28579	-1.35774	6.58157e-10	-2.42249	-1.34253
247794445	chr1:247794445:C:T	1.74445e-29	-6.80511e-10	-1.35889	7.30463e-09	-6.80511e-10	-1.3582
247794496	chr1:247794496:A:C	3.08283e-29	-6.80511e-10	-0.789485	1.22309e-08	-6.80511e-10	-0.842749
247794567	chr1:247794567:A:G	5.83916e-30	-2.45333	-3.54985e-10	2.46047e-09	-2.44636	-3.54985e-10
247794606	chr1:247794606:A:G	2.27157e-30	-2.43736	-0.960086	9.20489e-10	-2.23806	-1.19151
247794707	chr1:247794707:C:T	1.79051e-28	-6.80511e-10	0.969752	7.36902e-08	-6.80511e-10	0.953158
247794725	chr1:247794725:A:G	1.6301e-27	-6.80511e-10	3.17848	7.47779e-07	-6.80511e-10	3.27039
247794932	chr1:247794932:G:A	3.10275e-29	-6.80511e-10	-0.783045	1.23063e-08	-6.80511e-10	-0.836603
247794983	chr1:247794983:A:G	1.80197e-30	-2.2696	-1.35944	6.5891e-10	-2.42894	-1.33494
247795199	chr1:247795199:G:A	1.96888e-29	-6.80511e-10	-1.23787	8.32515e-09	-6.80511e-10	-1.22743
247795257	chr1:247795257:C:T	1.82516e-30	-2.25654	-1.35971	6.57729e-10	-2.43348	-1.3322
247795736	chr1:247795736:T:A	4.30166e-30	-2.45447	-0.304445	1.09088e-08	-0.86529	-0.0918521
247795748	chr1:247795748:ACAATGAGAAGAGGGATGCCTGCCACCAGAAGTGGGCCCTTACCAGAACCCAAC:A	1.6744e-29	-0.158499	-1.24138	4.33558e-09	-0.674577	-1.20528
247795807	chr1:247795807:T:C	3.03998e-29	-6.80511e-10	-0.803483	1.31537e-08	-6.80511e-10	-0.770012
247796290	chr1:247796290:G:A	1.95225e-29	-6.80511e-10	-1.24635	8.08346e-09	-6.80511e-10	-1.25689
247796316	chr1:247796316:G:A	3.06691e-29	-6.80511e-10	-0.794664	1.20759e-08	-6.80511e-10	-0.855499
247796480	chr1:247796480:G:A	2.44534e-30	-2.12138	-1.20236	6.57289e-10	-2.45445	-1.3119
247796829	chr1:247796829:T:A	1.95793e-28	-6.80511e-10	1.05914	8.05626e-08	-6.80511e-10	1.04232
247796889	chr1:247796889:A:G	2.37442e-30	-2.13872	-1.21445	6.53189e-10	-2.45388	-1.31872
247797076	chr1:247797076:C:A	1.84241e-30	-2.24784	-1.359	6.52142e-10	-2.43642	-1.33778
247797106	chr1:247797106:AT:A	1.81423e-30	-2.2625	-1.35976	6.59478e-10	-2.43158	-1.33144
247797409	chr1:247797409:G:A	2.95411e-29	0.341617	-1.17375	7.31372e-09	-0.229512	-1.12745
247797499	chr1:247797499:A:C	3.26016e-29	-6.80511e-10	-0.733556	1.29047e-08	-6.80511e-10	-0.789119
247797756	chr1:247797756:G:A	3.14446e-29	-6.80511e-10	-0.769691	1.24638e-08	-6.80511e-10	-0.823881
247797916	chr1:247797916:G:A	2.22862e-29	0.229992	-1.34394	5.38947e-09	-0.305693	-1.35657
247798064	chr1:247798064:G:A	3.55724e-28	-6.80511e-10	1.65624	1.61316e-07	-6.80511e-10	1.73665
247798717	chr1:247798717:G:A	6.48416e-29	-0.451132	0.405162	1.97247e-08	-0.965872	0.601033
247798730	chr1:247798730:G:A	4.27037e-29	0.0479018	-0.511534	1.16401e-08	-0.524021	-0.368234
247798774	chr1:247798774:A:G	6.64906e-29	-0.384068	0.363209	1.99988e-08	-0.908395	0.557354
247799095	chr1:247799095:C:T	3.70803e-28	-6.80511e-10	1.69775	1.68246e-07	-6.80511e-10	1.77871
247799141	chr1:247799141:C:T	1.89742e-27	-6.80511e-10	3.33033	8.71751e-07	-6.80511e-10	3.42379
247799161	chr1:247799161:C:A	1.46048e-29	-0.23298	-1.30359	3.69361e-09	-0.772974	-1.26714
247799170	chr1:247799170:G:A	8.96822e-29	-6.80511e-10	0.278354	3.72561e-08	-6.80511e-10	0.271104
247799539	chr1:247799539:A:G	2.90892e-29	-6.80511e-10	-0.847553	1.15738e-08	-6.80511e-10	-0.897968
247799697	chr1:247799697:A:G	1.25048e-29	-0.356737	-1.33507	5.67997e-08	1.95108	-1.25827
247799717	chr1:247799717:A:C	1.73279e-30	-2.44181	-1.22638	1.15732e-09	-2.20996	-0.990645
247799734	chr1:247799734:T:C	1.74307e-29	-0.000772909	-1.35892	4.15562e-09	-0.563844	-1.35841
247799776	chr1:247799776:C:T	1.6755e-30	-2.42452	-1.27728	1.00041e-09	-2.26679	-1.07951
247799826	chr1:247799826:TC:T	2.24429e-29	-6.80511e-10	-1.10694	8.67178e-09	-6.80511e-10	-1.18664
247799831	chr1:247799831:G:T	3.6408e-30	-2.38672	-0.538994	1.12952e-09	-2.33446	-0.890459
247799916	chr1:247799916:A:T	5.13154e-30	-1.34872	-1.23379	1.24538e-08	0.489015	-1.3137
247799956	chr1:247799956:G:T	1.75912e-30	-2.43204	-1.22107	1.1133e-09	-2.25693	-0.982447
247799974	chr1:247799974:A:G	2.11152e-29	-0.507408	-0.660519	6.76517e-08	1.76086	-0.893201
247800127	chr1:247800127:G:A	2.08272e-29	-0.365778	-0.815882	7.32864e-08	1.96519	-1.01753
247800141	chr1:247800141:A:G	1.74355e-29	-6.80511e-10	-1.35941	7.31139e-09	-6.80511e-10	-1.35728
247800240	chr1:247800240:T:C	8.65108e-30	-2.06023	-3.54985e-10	1.22918e-08	-0.837779	-3.54985e-10
247800363	chr1:247800363:T:A	2.74085e-29	0.321422	-1.22849	6.75087e-09	-0.247464	-1.18958
247800515	chr1:247800515:T:C	1.74361e-29	-1.20594	-0.153435	9.66674e-09	-0.800154	-0.277868
247800852	chr1:247800852:G:A	5.47933e-30	-1.15957	-1.35737	3.45165e-09	-0.760927	-1.34693
247800853	chr1:247800853:T:C	2.31506e-29	-6.80511e-10	-1.0759	8.89983e-09	-6.80511e-10	-1.16068
247800925	chr1:247800925:C:A	2.51922e-29	0.136616	-1.128	6.31371e-09	-0.427614	-1.07637
247800995	chr1:247800995:TTC:T	2.61832e-30	-2.43419	-0.821198	1.00161e-09	-2.24714	-1.09796
247801040	chr1:247801040:G:A	3.03897e-29	-6.80511e-10	-0.803815	1.20654e-08	-6.80511e-10	-0.856367
247801184	chr1:247801184:G:C	9.61018e-29	-6.80511e-10	0.34749	3.99192e-08	-6.80511e-10	0.340144
247801217	chr1:247801217:G:A	2.56348e-29	0.244091	-1.21806	6.33547e-09	-0.323058	-1.17749
247801237	chr1:247801237:G:A	3.02567e-29	-6.80511e-10	-0.808202	1.20124e-08	-6.80511e-10	-0.860773
247801238	chr1:247801238:C:T	3.26369e-29	-6.80511e-10	-0.732476	1.41777e-08	-6.80511e-10	-0.695043
247801343	chr1:247801343:GA:G	1.5267e-29	-1.41897	-0.0732587	8.06918e-09	-1.05688	-0.201781
247802543	chr1:247802543:TCATGTCCTTTGTAGGGA:T	1.31555e-29	-0.726088	-0.91499	3.82124e-08	1.39192	-1.09547
247802608	chr1:247802608:C:CA	1.74443e-29	-6.80511e-10	-1.35891	7.37203e-09	-6.80511e-10	-1.34902
247802685	chr1:247802685:C:T	8.15944e-30	-1.9752	-0.143542	9.59831e-09	-0.589847	-0.495278
247802790	chr1:247802790:C:T	6.91409e-30	-1.08902	-1.19534	1.7883e-09	-1.50832	-1.25713
247802822	chr1:247802822:T:C	2.46107e-29	-6.80511e-10	-1.01474	9.36773e-09	-6.80511e-10	-1.10944
247803011	chr1:247803011:G:A	4.64239e-30	-1.33	-1.35269	1.18268e-08	0.440716	-1.31706
247803021	chr1:247803021:C:T	9.54948e-29	-6.80511e-10	0.341153	3.96713e-08	-6.80511e-10	0.333916
247803152	chr1:247803152:A:C	7.99489e-30	-1.33943	-0.799685	1.85092e-09	-1.73569	-0.99534
247803190	chr1:247803190:C:G	5.9737e-30	-2.43055	-3.54985e-10	4.75532e-09	-1.78745	-3.54985e-10
247803675	chr1:247803675:G:T	6.48199e-30	-1.15003	-1.19886	1.6903e-09	-1.56194	-1.25986
247803838	chr1:247803838:C:T	4.9182e-29	-6.80511e-10	-0.322391	1.83384e-08	-6.80511e-10	-0.437716
247803874	chr1:247803874:A:G	3.86667e-28	-6.80511e-10	1.73965	1.75582e-07	-6.80511e-10	1.82139
247803892	chr1:247803892:C:T	8.34496e-30	-1.32316	-0.7731	1.95957e-09	-1.75264	-0.921343
247804084	chr1:247804084:A:G	6.07053e-30	-1.19571	-1.21876	1.59994e-09	-1.60187	-1.27488
247804127	chr1:247804127:T:C	4.57178e-29	-6.80511e-10	-0.395432	1.71125e-08	-6.80511e-10	-0.506903
247804203	chr1:247804203:G:A	5.99673e-30	-1.22304	-1.20366	1.5831e-09	-1.62387	-1.26346
247804255	chr1:247804255:A:G	1.88122e-29	-6.80511e-10	-1.28341	7.86435e-09	-6.80511e-10	-1.28437
247804310	chr1:247804310:T:C	6.03771e-30	-1.23685	-1.18304	1.59324e-09	-1.63396	-1.24698
247804403	chr1:247804403:C:A	5.93675e-30	-1.23477	-1.20198	1.57204e-09	-1.63201	-1.26233
247804461	chr1:247804461:T:C	5.8825e-30	-1.23724	-1.2087	1.56294e-09	-1.63255	-1.26759
247804463	chr1:247804463:T:G	4.90383e-29	-6.80511e-10	-0.325318	1.82867e-08	-6.80511e-10	-0.440538
247804527	chr1:247804527:C:T	6.02449e-30	-1.21347	-1.20861	1.59147e-09	-1.61453	-1.26753
247804539	chr1:247804539:G:C	5.90446e-30	-1.24226	-1.19995	1.56486e-09	-1.63818	-1.26073
247804556	chr1:247804556:G:A	2.31118e-29	-6.80511e-10	-1.07758	1.07378e-08	-6.80511e-10	-0.97294
247804650	chr1:247804650:C:A	4.5948e-29	-6.80511e-10	-0.390409	1.71973e-08	-6.80511e-10	-0.501962
247804665	chr1:247804665:T:A	4.62081e-29	-6.80511e-10	-0.384763	1.72907e-08	-6.80511e-10	-0.496543
247804670	chr1:247804670:A:C	5.96226e-30	-1.23284	-1.19963	1.57889e-09	-1.6295	-1.26048
247804710	chr1:247804710:G:A	6.31195e-29	-6.80511e-10	-0.0728885	2.61303e-08	-6.80511e-10	-0.0836168
247804764	chr1:247804764:A:C	6.17011e-30	-1.19481	-1.20339	1.62274e-09	-1.59916	-1.26344
247804767	chr1:247804767:A:T	6.0546e-30	-1.21459	-1.20251	1.59763e-09	-1.61544	-1.26274
247804871	chr1:247804871:G:A	3.02903e-29	-6.80511e-10	-0.807091	1.20234e-08	-6.80511e-10	-0.859854
247804879	chr1:247804879:T:G	3.02079e-29	-6.80511e-10	-0.809815	1.19966e-08	-6.80511e-10	-0.862088
247805027	chr1:247805027:C:A	4.86625e-29	-6.80511e-10	-0.333009	1.81554e-08	-6.80511e-10	-0.447743
247805155	chr1:247805155:C:T	2.53684e-29	-6.80511e-10	-0.984416	1.00672e-08	-6.80511e-10	-1.03743
247805181	chr1:247805181:T:G	4.92304e-29	-6.80511e-10	-0.321406	1.83543e-08	-6.80511e-10	-0.43685
247805613	chr1:247805613:T:C	2.03059e-29	-6.80511e-10	-1.20701	8.59442e-09	-6.80511e-10	-1.1956
247805686	chr1:247805686:A:G	1.00964e-29	-1.90574	-3.54985e-10	2.66661e-09	-2.36591	-3.54985e-10
247805724	chr1:247805724:A:G	4.92212e-29	-6.80511e-10	-0.321594	1.8353e-08	-6.80511e-10	-0.43692
247805725	chr1:247805725:T:C	1.53728e-30	-2.43614	-1.35176	6.73121e-10	-2.38272	-1.35982
247806096	chr1:247806096:C:G	5.98543e-30	-1.21412	-1.21447	1.58391e-09	-1.61503	-1.27179
247806128	chr1:247806128:G:T	7.24565e-30	-2.23752	-3.54985e-10	3.74675e-09	-2.02582	-3.54985e-10
247806132	chr1:247806132:C:T	8.18456e-30	-1.31709	-0.798584	1.92515e-09	-1.74779	-0.943921
247806151	chr1:247806151:T:C	7.83265e-30	-1.33854	-0.821078	1.85606e-09	-1.76465	-0.963608
247806513	chr1:247806513:T:C	8.24694e-30	-1.27519	-0.83289	1.93598e-09	-1.71317	-0.972923
247806727	chr1:247806727:C:G	8.35237e-30	-1.24863	-0.846741	1.9497e-09	-1.69385	-0.985181
247806750	chr1:247806750:C:T	1.77698e-27	-6.80511e-10	3.26475	8.15713e-07	-6.80511e-10	3.35735
247806760	chr1:247806760:G:A	6.2814e-30	-1.17534	-1.20499	1.65169e-09	-1.58039	-1.26452
247806784	chr1:247806784:C:T	7.94629e-30	-1.30921	-0.836006	1.87564e-09	-1.7419	-0.975861
247806870	chr1:247806870:A:T	8.02529e-30	-1.27151	-0.863807	1.89244e-09	-1.70979	-0.999051
247806885	chr1:247806885:T:C	2.37486e-29	-6.80511e-10	-1.05039	1.10851e-08	-6.80511e-10	-0.941108
247806892	chr1:247806892:A:T	8.23105e-30	-1.27716	-0.832847	1.93293e-09	-1.71555	-0.972123
247807409	chr1:247807409:G:A	2.35879e-29	-6.80511e-10	-1.05718	1.09966e-08	-6.80511e-10	-0.949125
247807463	chr1:247807463:A:T	5.70247e-30	-1.27086	-1.20616	1.52113e-09	-1.66165	-1.26561
247807581	chr1:247807581:C:T	6.07725e-30	-1.20904	-1.20433	1.60262e-09	-1.61089	-1.26419
247807672	chr1:247807672:G:A	1.33807e-28	-6.80511e-10	0.678483	6.03374e-08	-6.80511e-10	0.75324
247807688	chr1:247807688:T:C	5.12331e-29	-6.80511e-10	-0.281532	1.90587e-08	-6.80511e-10	-0.39919
247807711	chr1:247807711:T:A	6.15908e-30	-1.17984	-1.22015	1.62128e-09	-1.58704	-1.27646
247807787	chr1:247807787:CAG:C	1.72016e-28	-6.80511e-10	0.929671	7.45782e-08	-6.80511e-10	0.965136
247807835	chr1:247807835:A:T	3.52867e-29	-6.80511e-10	-0.654414	1.54136e-08	-6.80511e-10	-0.611462
247807882	chr1:247807882:T:G	4.87457e-29	-6.80511e-10	-0.331302	1.81847e-08	-6.80511e-10	-0.446134
247807932	chr1:247807932:A:C	7.2979e-30	-1.39725	-0.833083	1.75546e-09	-1.8101	-0.973889
247808103	chr1:247808103:G:A	2.29114e-29	-6.80511e-10	-1.08628	8.822e-09	-6.80511e-10	-1.16946
247808156	chr1:247808156:G:C	6.0454e-30	-1.21863	-1.2	1.59605e-09	-1.61823	-1.26095
247808232	chr1:247808232:C:A	1.97421e-29	-6.80511e-10	-1.23516	8.06916e-09	-6.80511e-10	-1.25866
247808284	chr1:247808284:T:A	6.06448e-30	-1.21742	-1.19805	1.60002e-09	-1.61778	-1.25892
247808319	chr1:247808319:G:A	4.75559e-29	-6.80511e-10	-0.356012	1.77662e-08	-6.80511e-10	-0.469415
247808347	chr1:247808347:TGGGCAA:T	4.6455e-29	-6.80511e-10	-0.379435	1.73787e-08	-6.80511e-10	-0.491467
247808361	chr1:247808361:T:C	3.01286e-29	-6.80511e-10	-0.812443	1.1875e-08	-6.80511e-10	-0.872275
247808384	chr1:247808384:G:A	1.99438e-29	-6.80511e-10	-1.225	7.88477e-09	-6.80511e-10	-1.28178
247808416	chr1:247808416:T:C	8.13299e-30	-1.32965	-0.792335	1.91689e-09	-1.75742	-0.938585
247808522	chr1:247808522:T:C	4.8035e-29	-6.80511e-10	-0.345988	1.79358e-08	-6.80511e-10	-0.459912
247808537	chr1:247808537:C:A	4.55773e-29	-6.80511e-10	-0.39851	1.70726e-08	-6.80511e-10	-0.50924
247808700	chr1:247808700:T:C	8.90515e-30	-0.797243	-1.23405	1.84976e-09	-1.44332	-1.28834
247808809	chr1:247808809:T:C	5.16938e-30	-1.38831	-1.18686	1.41111e-09	-1.75177	-1.25056
247808818	chr1:247808818:T:A	9.16868e-29	-6.80511e-10	0.30046	3.80907e-08	-6.80511e-10	0.293258
247808893	chr1:247808893:T:C	5.29485e-29	-6.80511e-10	-0.248599	1.96631e-08	-6.80511e-10	-0.367969
247809064	chr1:247809064:G:A	2.02546e-29	-6.80511e-10	-1.20954	8.57598e-09	-6.80511e-10	-1.19775
247809090	chr1:247809090:T:A	1.27956e-29	-1.66882	-3.54985e-10	3.91004e-09	-1.98316	-3.54985e-10
247809235	chr1:247809235:T:C	1.74476e-29	-6.80511e-10	-1.35872	7.3037e-09	-6.80511e-10	-1.35833
247810380	chr1:247810380:G:A	4.60376e-29	-6.80511e-10	-0.38846	1.72118e-08	-6.80511e-10	-0.501117
247810435	chr1:247810435:A:G	4.97181e-29	-6.80511e-10	-0.311549	1.84725e-08	-6.80511e-10	-0.43043
247810442	chr1:247810442:TG:T	2.77874e-29	-6.80511e-10	-0.893336	1.09511e-08	-6.80511e-10	-0.953274
247810517	chr1:247810517:A:G	6.29675e-30	-2.37788	-3.54985e-10	2.62441e-09	-2.38186	-3.54985e-10
247810837	chr1:247810837:G:A	2.23661e-29	-6.80511e-10	-1.11037	9.50144e-09	-6.80511e-10	-1.09527
247811007	chr1:247811007:G:C	6.1774e-30	-1.04333	-1.35369	1.7921e-08	0.89734	-1.35808
247811181	chr1:247811181:T:A	5.95843e-30	-1.23495	-1.19816	1.57912e-09	-1.63049	-1.25935
247811200	chr1:247811200:G:A	1.5989e-30	-2.41107	-1.33753	8.45798e-10	-2.159	-1.35518
247811214	chr1:247811214:C:T	2.27225e-29	0.253208	-1.34777	5.47827e-09	-0.287848	-1.35807
247811336	chr1:247811336:T:A	4.44298e-29	-6.80511e-10	-0.424008	1.66447e-08	-6.80511e-10	-0.534621
247811431	chr1:247811431:T:A	2.94424e-29	-6.80511e-10	-0.835484	1.16784e-08	-6.80511e-10	-0.888971
247811484	chr1:247811484:A:T	4.45782e-29	-6.80511e-10	-0.420673	1.6698e-08	-6.80511e-10	-0.531425
247811486	chr1:247811486:G:A	4.41459e-29	-6.80511e-10	-0.430418	1.65426e-08	-6.80511e-10	-0.540774
247811489	chr1:247811489:C:G	2.25738e-29	-6.80511e-10	-1.10113	8.71169e-09	-6.80511e-10	-1.18205
247811496	chr1:247811496:G:A	4.40048e-29	-6.80511e-10	-0.43362	1.64965e-08	-6.80511e-10	-0.543565
247811569	chr1:247811569:T:C	5.94185e-30	-1.24551	-1.19039	1.57779e-09	-1.63762	-1.25307
247811573	chr1:247811573:T:A	8.24255e-30	-1.29603	-0.812574	1.94056e-09	-1.72773	-0.956006
247811657	chr1:247811657:C:T	1.74089e-30	-2.44277	-1.22076	1.16645e-09	-2.21821	-0.974537
247811751	chr1:247811751:C:T	4.44037e-29	-6.80511e-10	-0.424596	1.66355e-08	-6.80511e-10	-0.535174
247812002	chr1:247812002:A:G	8.21741e-30	-1.34206	-0.769603	1.94297e-09	-1.76441	-0.918082
247812255	chr1:247812255:G:C	6.12952e-30	-1.20982	-1.19498	1.6173e-09	-1.60928	-1.25668
247812273	chr1:247812273:C:T	2.38716e-29	-6.80511e-10	-1.04523	1.11139e-08	-6.80511e-10	-0.938513
247812288	chr1:247812288:G:A	4.56514e-29	-6.80511e-10	-0.396883	1.70936e-08	-6.80511e-10	-0.50801
247812296	chr1:247812296:T:A	4.50311e-29	-6.80511e-10	-0.410566	1.68749e-08	-6.80511e-10	-0.520885
247812353	chr1:247812353:T:C	2.66324e-30	-2.42449	-0.813882	9.76482e-10	-2.27788	-1.09263
247812415	chr1:247812415:A:G	8.28484e-30	-1.28798	-0.815509	1.94743e-09	-1.72195	-0.958251
247812806	chr1:247812806:A:C	3.07216e-29	-6.80511e-10	-0.792952	1.21716e-08	-6.80511e-10	-0.847605
247812946	chr1:247812946:A:G	7.61098e-30	-1.35062	-0.837711	1.81933e-09	-1.77091	-0.977329
247813039	chr1:247813039:C:G	4.61956e-29	-6.80511e-10	-0.385035	1.7285e-08	-6.80511e-10	-0.496872
247813081	chr1:247813081:C:T	7.72059e-29	-6.80511e-10	0.128557	3.78391e-08	-6.80511e-10	0.286629
247813102	chr1:247813102:C:T	5.84699e-30	-2.45199	-3.54985e-10	2.70452e-09	-2.35179	-3.54985e-10
247813124	chr1:247813124:A:ATGTT	2.34141e-29	-6.80511e-10	-1.06458	1.08734e-08	-6.80511e-10	-0.960393
247813152	chr1:247813152:G:A	7.8124e-30	-1.32731	-0.834895	1.85905e-09	-1.75174	-0.974904
247813292	chr1:247813292:C:G	9.04672e-29	-6.80511e-10	0.287068	3.75832e-08	-6.80511e-10	0.279844
247813530	chr1:247813530:T:C	2.9434e-29	0.330998	-1.16677	7.30047e-09	-0.237123	-1.12165
247814024	chr1:247814024:A:G	3.92622e-29	0.223925	-0.771581	1.04768e-08	-0.307069	-0.690477
247814118	chr1:247814118:G:A	2.70527e-30	-2.42625	-0.796472	9.94749e-10	-2.27236	-1.07962
247814179	chr1:247814179:C:G	4.74688e-30	-2.40456	-0.255874	1.89478e-08	-0.341974	-0.0630495
247814414	chr1:247814414:C:T	8.11359e-30	-1.32513	-0.799246	1.91509e-09	-1.75264	-0.944306
247814469	chr1:247814469:A:G	4.1917e-30	-1.44698	-1.33784	1.31398e-09	-1.78142	-1.29224
247814608	chr1:247814608:A:T	4.70246e-30	-2.42841	-0.241418	1.60109e-08	-0.525684	-0.0477586
247814777	chr1:247814777:T:A	2.22558e-29	0.24352	-1.35883	5.55337e-09	-0.274154	-1.35815
247814785	chr1:247814785:G:A	6.39507e-30	-1.33757	-1.02482	1.58728e-09	-1.75066	-1.13403
247815037	chr1:247815037:G:A	1.03631e-29	-1.38161	-0.498057	2.97914e-08	0.30572	-0.258214
247815239	chr1:247815239:AAGG:A	2.1727e-30	-2.41832	-1.02363	1.37083e-09	-2.31074	-0.720556
247815284	chr1:247815284:T:C	6.71562e-28	-6.80511e-10	2.29169	3.04697e-07	-6.80511e-10	2.37261
247815466	chr1:247815466:G:A	2.2875e-29	-6.80511e-10	-1.08787	9.14953e-09	-6.80511e-10	-1.13301
247815622	chr1:247815622:G:A	5.57196e-30	-1.1484	-1.35177	1.54804e-08	0.707343	-1.31448
247815694	chr1:247815694:A:G	6.11168e-30	-1.25763	-1.15009	1.57996e-09	-1.66634	-1.22297
247815759	chr1:247815759:G:A	2.22596e-29	-6.80511e-10	-1.11515	8.61109e-09	-6.80511e-10	-1.19366
247816040	chr1:247816040:C:T	5.20335e-30	-1.21098	-1.35763	1.37559e-08	0.606167	-1.33141
247816477	chr1:247816477:A:G	7.38904e-30	-1.34906	-0.868861	1.73808e-09	-1.78784	-1.0061
247816638	chr1:247816638:T:G	9.20385e-29	-6.80511e-10	0.304288	3.82292e-08	-6.80511e-10	0.296888
247816903	chr1:247816903:T:C	3.11688e-29	-6.80511e-10	-0.7785	1.22385e-08	-6.80511e-10	-0.84213
247816944	chr1:247816944:A:T	3.13007e-29	-6.80511e-10	-0.774277	1.35265e-08	-6.80511e-10	-0.742061
247817015	chr1:247817015:C:G	2.95748e-27	-6.80511e-10	3.77417	1.35065e-06	-6.80511e-10	3.86163
247817077	chr1:247817077:G:C	6.92484e-30	-1.31655	-0.96625	1.6192e-09	-1.77775	-1.08703
247817323	chr1:247817323:A:T	6.87749e-30	-1.38163	-0.908031	1.6428e-09	-1.81173	-1.03857
247817374	chr1:247817374:C:A	2.30401e-30	-2.43894	-0.944325	9.35948e-10	-2.23041	-1.18249
247817487	chr1:247817487:A:G	5.36047e-30	-1.79804	-0.74083	7.6657e-09	-0.326107	-0.98385
247817654	chr1:247817654:T:C	2.15187e-30	-2.43571	-1.01587	1.00714e-09	-2.35584	-0.983761
247817798	chr1:247817798:T:G	3.52392e-30	-2.12846	-0.829884	1.0471e-09	-2.37031	-0.930375
247817833	chr1:247817833:A:G	8.5409e-29	-6.80511e-10	0.229533	3.54881e-08	-6.80511e-10	0.222486
247818123	chr1:247818123:A:C	5.60646e-30	-1.1391	-1.35489	1.55033e-08	0.717015	-1.32267
247818211	chr1:247818211:A:G	1.73926e-29	-0.0603406	-1.30154	0.000506241	10.7693	-0.981237
247818510	chr1:247818510:G:A	5.66982e-30	-1.31559	-1.16717	1.48654e-09	-1.71319	-1.23707
247818550	chr1:247818550:G:T	4.24996e-28	-6.80511e-10	1.83416	1.92221e-07	-6.80511e-10	1.91193
247818551	chr1:247818551:C:T	5.96631e-30	-1.26324	-1.16855	1.54952e-09	-1.6706	-1.23817
247818692	chr1:247818692:T:G	5.92495e-30	-1.26125	-1.1775	1.54166e-09	-1.66898	-1.24487
247818802	chr1:247818802:G:A	2.09903e-30	-2.44011	-1.03633	9.77741e-10	-2.36548	-1.00375
247819328	chr1:247819328:T:C	6.16149e-30	-1.21866	-1.18094	1.59148e-09	-1.63399	-1.24806
247819400	chr1:247819400:A:T	2.51085e-29	-6.80511e-10	-0.994713	9.6144e-09	-6.80511e-10	-1.08345
247819403	chr1:247819403:A:G	3.04001e-29	-6.80511e-10	-0.803472	1.31763e-08	-6.80511e-10	-0.768289
247819492	chr1:247819492:G:A	3.51116e-30	-2.15528	-0.80669	1.05136e-09	-2.38572	-0.910907
247819842	chr1:247819842:G:A	3.67939e-30	-2.10797	-0.807204	1.07678e-09	-2.36137	-0.91137
247819944	chr1:247819944:A:G	3.50978e-30	-2.13296	-0.82941	1.04123e-09	-2.37463	-0.931681
247820010	chr1:247820010:G:A	6.07092e-28	-6.80511e-10	2.19076	2.64772e-07	-6.80511e-10	2.23216
247820105	chr1:247820105:C:G	2.11319e-30	-2.43113	-1.03859	9.95043e-10	-2.34467	-1.00701
247820299	chr1:247820299:CATT:C	3.72201e-30	-2.14151	-0.762142	1.10705e-09	-2.37337	-0.871643
247820344	chr1:247820344:A:C	2.22634e-29	-6.80511e-10	-1.11497	9.32402e-09	-6.80511e-10	-1.11412
247820386	chr1:247820386:A:T	6.18385e-30	-1.25939	-1.13659	1.5957e-09	-1.66661	-1.21279
247820577	chr1:247820577:C:G	2.9252e-30	-1.83599	-1.30857	1.45217e-09	-1.63211	-1.34155
247820611	chr1:247820611:C:T	1.81872e-29	-6.80511e-10	-1.3172	7.89796e-09	-6.80511e-10	-1.28011
247820791	chr1:247820791:C:T	6.15509e-30	-2.40064	-3.54985e-10	3.61522e-09	-2.06156	-3.54985e-10
247821119	chr1:247821119:A:G	2.17902e-30	-2.43712	-1.00192	1.02151e-09	-2.35673	-0.968703
247821167	chr1:247821167:A:G	2.16911e-30	-2.43833	-1.00527	1.01454e-09	-2.35994	-0.972346
247821406	chr1:247821406:C:T	2.15434e-30	-2.43033	-1.02011	1.01742e-09	-2.34268	-0.98676
247821954	chr1:247821954:T:C	3.02984e-29	-6.80511e-10	-0.806824	1.51598e-08	-6.80511e-10	-0.628068
247821955	chr1:247821955:G:A	2.98248e-29	-6.80511e-10	-0.822577	1.48998e-08	-6.80511e-10	-0.645363
247821970	chr1:247821970:C:A	5.80066e-29	-6.80511e-10	-0.157362	2.40213e-08	-6.80511e-10	-0.16777
247822228	chr1:247822228:A:G	5.00032e-30	-1.42101	-1.18741	8.44567e-09	-0.153224	-1.05983
247822346	chr1:247822346:T:A	3.08622e-30	-2.01912	-1.07185	3.75382e-09	-1.09666	-0.927282
247822517	chr1:247822517:G:A	2.15579e-30	-2.43523	-1.01453	1.01185e-09	-2.35401	-0.980914
247822569	chr1:247822569:A:C	4.22086e-30	-1.94026	-0.837621	5.58671e-09	-0.957865	-0.668457
247822585	chr1:247822585:A:G	2.1568e-30	-2.44525	-1.00404	9.55516e-10	-2.37838	-1.01384
247822621	chr1:247822621:G:A	4.16153e-30	-1.94427	-0.847763	5.4846e-09	-0.96462	-0.680149
247822827	chr1:247822827:A:G	4.19497e-30	-1.94253	-0.841504	5.53641e-09	-0.962441	-0.672925
247823054	chr1:247823054:C:G	1.91399e-29	-6.80511e-10	-1.26614	8.58437e-09	-6.80511e-10	-1.19677
247823347	chr1:247823347:A:G	5.53382e-30	-1.15813	-1.34891	1.52914e-08	0.689282	-1.30871
247823780	chr1:247823780:C:A	2.75749e-29	-6.80511e-10	-0.901012	1.3114e-08	-6.80511e-10	-0.773034
247823939	chr1:247823939:C:T	4.3913e-30	-1.93153	-0.806767	5.87008e-09	-0.9438	-0.633043
247824299	chr1:247824299:C:T	1.17975e-27	-6.80511e-10	2.85514	5.62313e-07	-6.80511e-10	2.98535
247824853	chr1:247824853:T:A	5.45021e-30	-1.1725	-1.34976	1.48923e-08	0.664789	-1.31066
247825025	chr1:247825025:G:A	1.06223e-27	-6.80511e-10	2.75021	5.04464e-07	-6.80511e-10	2.87678
247825093	chr1:247825093:A:G	4.98997e-30	-1.96008	-0.650412	6.70617e-09	-0.987601	-0.456083
247825646	chr1:247825646:A:C	2.41498e-29	-1.15654	0.122901	8.61174e-08	0.670469	0.43853
247825675	chr1:247825675:G:A	2.96421e-29	-6.80511e-10	-0.828725	1.10073e-08	-6.80511e-10	-0.948154
247825998	chr1:247825998:ACACACACACAT:A	6.25144e-30	-2.38511	-3.54985e-10	3.06074e-09	-2.22806	-3.54985e-10
247826071	chr1:247826071:G:A	1.80637e-30	-2.4139	-1.21271	8.56572e-10	-2.30798	-1.19355
247826649	chr1:247826649:C:T	2.70516e-29	-1.06349	0.143313	1.14632e-07	0.93768	0.457332
247826665	chr1:247826665:G:GAGAAATCAA	6.09435e-30	-1.81599	-0.594566	9.09635e-09	-0.742464	-0.396376
247826839	chr1:247826839:C:T	2.38598e-30	-2.4545	-0.893807	1.0677e-09	-2.42647	-0.854731
247826853	chr1:247826853:C:G	2.8942e-30	-2.42945	-0.725757	1.37901e-09	-2.34027	-0.685078
247826894	chr1:247826894:A:C	2.99956e-30	-2.42685	-0.692607	1.43402e-09	-2.33495	-0.651282
247827390	chr1:247827390:C:T	5.09386e-30	-1.85572	-0.734161	7.30349e-09	-0.806376	-0.551984
247827484	chr1:247827484:G:A	5.24051e-30	-1.86544	-0.696064	7.50335e-09	-0.822616	-0.508747
247827603	chr1:247827603:T:C	2.62554e-29	-1.13433	0.184282	9.60562e-08	0.712574	0.505648
247827630	chr1:247827630:G:A	1.82904e-30	-2.45062	-1.16351	1.4849e-09	-2.03591	-0.915452
247827694	chr1:247827694:T:C	2.70108e-29	-1.10771	0.186024	1.003e-07	0.753886	0.507563
247827849	chr1:247827849:A:G	5.12375e-30	-1.87472	-0.709315	7.26465e-09	-0.839914	-0.523779
247827991	chr1:247827991:A:G	3.38669e-29	-6.80511e-10	-0.695482	1.06141e-08	-6.80511e-10	-0.98453
247828138	chr1:247828138:T:C	6.0321e-29	-6.80511e-10	-0.118239	2.4485e-08	-6.80511e-10	-0.148653
247828214	chr1:247828214:C:G	2.45415e-29	-1.14773	0.130182	8.86584e-08	0.691925	0.446154
247828216	chr1:247828216:A:T	2.89836e-30	-2.42564	-0.728136	1.38603e-09	-2.33218	-0.688097
247828258	chr1:247828258:A:T	2.28566e-29	-6.80511e-10	-1.08868	8.82341e-09	-6.80511e-10	-1.1693
247828307	chr1:247828307:G:A	1.94626e-30	-2.44745	-1.10456	1.21312e-09	-2.03937	-1.11415
247828416	chr1:247828416:C:A	5.1683e-30	-1.8659	-0.709477	7.35382e-09	-0.827547	-0.523945
247828494	chr1:247828494:C:G	2.95759e-30	-2.4269	-0.706645	1.41321e-09	-2.33491	-0.665941
247828541	chr1:247828541:G:A	2.55682e-29	-6.80511e-10	-0.976569	8.97308e-09	-6.80511e-10	-1.15248
247828567	chr1:247828567:T:C	2.88248e-30	-2.4298	-0.729466	1.3718e-09	-2.34112	-0.689467
247828681	chr1:247828681:A:G	5.29622e-30	-1.84917	-0.701759	7.65045e-09	-0.797228	-0.51472
247828683	chr1:247828683:G:A	2.64016e-29	-1.08393	0.139439	9.89046e-08	0.790334	0.457109
247828701	chr1:247828701:G:A	2.70014e-29	-1.06169	0.139664	1.02454e-07	0.824997	0.457709
247829026	chr1:247829026:A:G	6.17032e-30	-1.06244	-1.33573	1.82056e-08	0.842728	-1.28771
247829381	chr1:247829381:G:GT	8.89326e-30	-2.03262	-3.54985e-10	1.27537e-08	-0.800894	-3.54985e-10
247829483	chr1:247829483:G:A	5.16826e-30	-1.86858	-0.706799	7.34247e-09	-0.832106	-0.520931
247829548	chr1:247829548:G:A	1.25844e-27	-6.80511e-10	2.91971	6.01857e-07	-6.80511e-10	3.05331
247829601	chr1:247829601:T:C	2.98905e-30	-2.42189	-0.701074	1.43508e-09	-2.32529	-0.660206
247829715	chr1:247829715:A:G	2.66183e-29	-1.10673	0.170412	9.8777e-08	0.755213	0.490939
247829886	chr1:247829886:A:G	2.4801e-29	-1.14988	0.142847	8.97025e-08	0.688565	0.461221
247829993	chr1:247829993:C:T	3.10783e-30	-2.4458	-0.6382	2.50824e-09	-2.21595	-0.211179
247830048	chr1:247830048:G:A	3.04015e-30	-2.43262	-0.673394	1.4442e-09	-2.34747	-0.631688
247830194	chr1:247830194:G:A	2.53934e-29	-1.17156	0.188132	9.07952e-08	0.651064	0.510829
247830294	chr1:247830294:G:A	2.46513e-29	-1.13984	0.12675	8.92879e-08	0.700864	0.444289
247830399	chr1:247830399:A:G	3.11519e-30	-2.42876	-0.652868	1.49019e-09	-2.33884	-0.608965
247830506	chr1:247830506:A:G	3.03362e-30	-2.42436	-0.683801	1.45588e-09	-2.32951	-0.641589
247830564	chr1:247830564:T:C	1.00595e-27	-6.80511e-10	2.69577	4.81968e-07	-6.80511e-10	2.83117
247830671	chr1:247830671:C:A	2.13547e-29	-1.13577	-0.0208808	7.65242e-08	0.708637	0.282257
247830839	chr1:247830839:G:A	5.80512e-30	-1.78383	-0.675349	3.44573e-09	-1.6212	-0.488373
247831052	chr1:247831052:G:A	1.29573e-29	-1.65626	-3.54985e-10	2.54522e-08	-0.109912	-3.54985e-10
247831786	chr1:247831786:G:A	3.30963e-30	-2.4101	-0.610982	1.61216e-09	-2.29945	-0.569686
247831907	chr1:247831907:T:C	7.5933e-29	-6.80511e-10	0.111933	4.29945e-08	-6.80511e-10	0.414359
247832195	chr1:247832195:T:C	4.14176e-30	-2.24428	-0.552516	1.06002e-08	-0.660864	-0.324975
247832198	chr1:247832198:A:G	3.57451e-30	-2.41752	-0.526568	1.73479e-09	-2.31179	-0.484035
247832269	chr1:247832269:T:C	2.31772e-29	-6.80511e-10	-1.07475	8.59719e-09	-6.80511e-10	-1.19528
247832521	chr1:247832521:T:A	3.03502e-30	-2.42442	-0.683282	1.45799e-09	-2.32539	-0.644262
247832828	chr1:247832828:G:A	1.75771e-29	-6.80511e-10	-1.35132	7.37716e-09	-6.80511e-10	-1.34832
247832956	chr1:247832956:T:G	1.12673e-27	-6.80511e-10	2.80915	5.893e-07	-6.80511e-10	3.03222
247832969	chr1:247832969:C:A	5.05452e-30	-2.06161	-0.536026	1.31911e-08	-0.726661	-0.0405061
247832970	chr1:247832970:A:C	2.98225e-30	-2.4243	-0.700939	1.42451e-09	-2.32523	-0.667658
247832998	chr1:247832998:A:G	4.94938e-30	-2.02777	-0.590884	1.31728e-08	-0.659509	-0.109052
247833176	chr1:247833176:T:C	2.79489e-29	-6.80511e-10	-0.88754	1.1064e-08	-6.80511e-10	-0.943012
247833371	chr1:247833371:C:T	2.27605e-29	-6.80511e-10	-1.09289	1.0558e-08	-6.80511e-10	-0.989828
247833376	chr1:247833376:G:A	7.3972e-30	-2.23737	0.0205504	2.14899e-08	-0.636672	0.357541
247833380	chr1:247833380:C:T	1.04737e-28	-6.80511e-10	0.433535	5.36218e-08	-6.80511e-10	0.635242
247833404	chr1:247833404:G:C	6.39225e-30	-2.25984	-0.10299	1.7564e-08	-0.700188	0.219324
247833413	chr1:247833413:A:G	6.4523e-30	-2.27017	-0.0833152	1.73983e-08	-0.731706	0.241367
247833457	chr1:247833457:G:C	2.2504e-29	-6.80511e-10	-1.10422	9.38332e-09	-6.80511e-10	-1.10778
247833474	chr1:247833474:C:T	9.79589e-29	-6.80511e-10	0.36663	2.4278e-08	-6.80511e-10	-0.157143
247833587	chr1:247833587:G:A	3.0252e-30	-2.27789	-0.833056	4.23205e-09	-1.26165	-0.642372
247833588	chr1:247833588:T:C	3.01544e-30	-2.26514	-0.84903	4.2963e-09	-1.22823	-0.660733
247833637	chr1:247833637:T:G	1.75997e-29	-6.80511e-10	-1.35004	7.3891e-09	-6.80511e-10	-1.34671
247833648	chr1:247833648:TGTGA:T	3.2863e-30	-2.40139	-0.626766	1.6128e-09	-2.2827	-0.586044
247833671	chr1:247833671:T:G	3.16434e-30	-2.24937	-0.816606	4.60573e-09	-1.19624	-0.623174
247833964	chr1:247833964:CAT:C	1.77679e-29	-6.80511e-10	-1.34053	7.38925e-09	-6.80511e-10	-1.34669
247833967	chr1:247833967:C:G	1.77679e-29	-6.80511e-10	-1.34053	7.38925e-09	-6.80511e-10	-1.34669
247834216	chr1:247834216:C:T	1.07075e-27	-6.80511e-10	2.75819	5.59283e-07	-6.80511e-10	2.97994
247834311	chr1:247834311:A:G	2.21482e-30	-2.42633	-0.996419	1.75718e-09	-2.14822	-0.634778
247834399	chr1:247834399:T:A	8.61678e-29	0.238378	-3.54985e-10	6.89784e-08	0.887081	-3.54985e-10
247834475	chr1:247834475:T:G	2.27605e-29	-6.80511e-10	-1.09289	1.0558e-08	-6.80511e-10	-0.989828
247834670	chr1:247834670:A:G	2.21233e-29	-6.80511e-10	-1.12129	9.23333e-09	-6.80511e-10	-1.12389
247834765	chr1:247834765:G:A	1.87602e-30	-2.24097	-1.3478	3.79841e-09	-0.652328	-1.3598
247834771	chr1:247834771:A:G	1.7586e-29	-6.80511e-10	-1.35082	7.50311e-09	-6.80511e-10	-1.33139
247834846	chr1:247834846:G:A	2.07678e-29	-6.80511e-10	-1.18452	8.87236e-09	-6.80511e-10	-1.16377
247834939	chr1:247834939:G:A	2.25381e-30	-2.28625	-1.11905	3.00143e-09	-1.27941	-0.968214
247834965	chr1:247834965:A:G	2.97946e-30	-2.40936	-0.716815	1.44933e-09	-2.29705	-0.678556
247835192	chr1:247835192:T:G	3.00589e-29	-6.80511e-10	-0.81476	1.13336e-08	-6.80511e-10	-0.918939
247835375	chr1:247835375:G:A	2.85987e-29	-6.80511e-10	-0.864559	1.12831e-08	-6.80511e-10	-0.923408
247835420	chr1:247835420:G:C	1.77568e-29	-6.80511e-10	-1.34115	7.47251e-09	-6.80511e-10	-1.33548
247835851	chr1:247835851:T:C	1.75287e-29	-6.80511e-10	-1.35408	7.35326e-09	-6.80511e-10	-1.35157
247835956	chr1:247835956:T:A	3.08228e-30	-2.41824	-0.674008	1.49e-09	-2.3132	-0.634739
247835992	chr1:247835992:C:T	5.6473e-27	-6.80511e-10	4.42101	2.99443e-06	-6.80511e-10	4.6578
247836077	chr1:247836077:T:C	1.78208e-29	-6.80511e-10	-1.33755	7.41909e-09	-6.80511e-10	-1.34266
247836378	chr1:247836378:G:A	1.76986e-29	-6.80511e-10	-1.34443	7.37819e-09	-6.80511e-10	-1.34818
247836391	chr1:247836391:T:A	2.83115e-30	-2.42131	-0.755921	1.35959e-09	-2.32078	-0.718744
247836628	chr1:247836628:G:A	2.18243e-30	-2.44216	-0.995322	1.88094e-09	-2.08299	-0.631949
247836806	chr1:247836806:G:A	3.1502e-30	-2.38861	-0.681838	1.55965e-09	-2.25881	-0.643446
247836839	chr1:247836839:C:T	3.13987e-30	-1.87	-1.20373	6.85043e-09	-0.357454	-1.06495
247836892	chr1:247836892:G:A	4.94728e-29	-0.316496	-3.54985e-10	6.77042e-09	-1.43415	-3.54985e-10
247837017	chr1:247837017:T:C	3.31054e-30	-2.38431	-0.636494	1.64567e-09	-2.25171	-0.596856
247837207	chr1:247837207:G:A	3.08658e-29	-6.80511e-10	-0.788269	1.19719e-08	-6.80511e-10	-0.86415
247837269	chr1:247837269:T:C	4.64233e-30	-2.27943	-0.403267	1.16491e-08	-0.794638	-0.0968438
247838230	chr1:247838230:G:C	2.41557e-30	-2.41309	-0.922887	1.15546e-09	-2.30964	-0.892573
247838264	chr1:247838264:G:A	1.864e-30	-2.32323	-1.27196	2.98142e-09	-0.917021	-1.33729
247838293	chr1:247838293:A:G	8.75608e-27	-6.80511e-10	4.85959	4.6778e-06	-6.80511e-10	5.10387
247838634	chr1:247838634:A:G	1.19227e-29	-0.424159	-1.31532	2.67987e-09	-1.07249	-1.28845
247839464	chr1:247839464:T:TTC	8.52823e-29	-6.80511e-10	0.228048	3.96403e-08	-6.80511e-10	0.333133
247839545	chr1:247839545:T:C	6.63995e-29	-6.80511e-10	-0.0222291	3.08835e-08	-6.80511e-10	0.0835104
247839911	chr1:247839911:T:A	8.85374e-29	-6.80511e-10	0.265507	4.01284e-08	-6.80511e-10	0.345371
247840014	chr1:247840014:G:T	1.77396e-28	-6.80511e-10	0.960466	7.41312e-08	-6.80511e-10	0.959124
247840436	chr1:247840436:A:G	1.53516e-29	-1.54679	0.060089	1.50027e-08	-0.42209	-0.216391
247840449	chr1:247840449:C:T	3.76534e-30	-1.7495	-1.14258	9.52478e-10	-2.24416	-1.15124
247840534	chr1:247840534:A:G	2.76614e-27	-6.80511e-10	3.70729	1.45709e-06	-6.80511e-10	3.93748
247840994	chr1:247840994:A:G	8.70471e-30	-2.27687	0.222819	7.68869e-09	-1.93659	0.629626
247841312	chr1:247841312:G:A	6.63153e-30	-2.22082	-0.105262	5.63829e-09	-1.89622	0.279085
247841360	chr1:247841360:G:A	6.64503e-30	-1.12204	-1.20201	1.19944e-09	-1.98442	-1.18044
247841473	chr1:247841473:C:T	2.27335e-30	-2.14002	-1.25664	1.25435e-09	-1.79924	-1.32085
247841546	chr1:247841546:G:C	2.27928e-30	-2.18131	-1.21274	1.21539e-09	-1.85903	-1.29262
247841575	chr1:247841575:C:T	1.99489e-30	-2.1709	-1.35643	1.17399e-09	-1.83242	-1.35388
247841742	chr1:247841742:C:T	2.39425e-29	-6.80511e-10	-1.04226	1.04952e-08	-6.80511e-10	-0.995796
247841911	chr1:247841911:G:C	3.52547e-30	-1.66216	-1.29574	2.40803e-09	-1.14197	-1.32594
247841966	chr1:247841966:C:T	2.60424e-29	-6.80511e-10	-0.958191	1.14797e-08	-6.80511e-10	-0.906131
247842012	chr1:247842012:A:G	9.85796e-30	-1.02812	-0.901519	1.74512e-09	-1.92973	-0.860159
247842255	chr1:247842255:TTGATTGTGA:T	3.36459e-30	-2.35098	-0.653634	1.12689e-09	-2.42844	-0.79881
247842287	chr1:247842287:TCTA:T	2.86376e-29	-6.80511e-10	-0.863199	1.05449e-08	-6.80511e-10	-0.991075
247842293	chr1:247842293:A:G	8.51459e-29	-6.80511e-10	0.226447	3.79776e-08	-6.80511e-10	0.290284
247842369	chr1:247842369:C:A	2.58144e-29	-6.80511e-10	-0.966985	1.13713e-08	-6.80511e-10	-0.915619
247842561	chr1:247842561:G:A	2.50215e-29	-6.80511e-10	-0.998183	1.10008e-08	-6.80511e-10	-0.948746
247842834	chr1:247842834:T:C	2.84735e-27	-6.80511e-10	3.73623	1.59282e-06	-6.80511e-10	4.02655
247842967	chr1:247842967:C:T	2.29844e-30	-2.12718	-1.25851	3.536e-09	-0.836867	-1.24685
247843032	chr1:247843032:C:T	1.82635e-27	-6.80511e-10	3.29216	9.99772e-07	-6.80511e-10	3.56082
247843358	chr1:247843358:AG:A	6.21356e-29	1.10367	-1.19227	0.000223291	10.3294	-1.35984
247843462	chr1:247843462:C:T	6.65566e-30	-1.83645	-0.486004	6.12088e-09	-1.32566	-0.209344
247843647	chr1:247843647:T:C	2.48077e-29	-6.80511e-10	-1.00677	9.41184e-09	-6.80511e-10	-1.10474
247843735	chr1:247843735:C:T	2.74793e-30	-2.13627	-1.0708	5.19951e-09	-0.527764	-1.17038
247844080	chr1:247844080:G:A	3.5467e-30	-1.72407	-1.22783	2.50979e-08	1.21565	-1.33958
247844126	chr1:247844126:T:C	3.80982e-30	-1.64063	-1.2397	3.0038e-08	1.39952	-1.34377
247844142	chr1:247844142:C:T	1.76166e-29	-6.80511e-10	-1.34908	7.43019e-09	-6.80511e-10	-1.34116
247844394	chr1:247844394:A:G	8.99166e-30	-0.664739	-1.35688	2.25744e-08	1.10936	-1.33925
247844452	chr1:247844452:A:G	4.16172e-29	-6.80511e-10	-0.489406	1.87101e-08	-6.80511e-10	-0.417649
247844466	chr1:247844466:C:G	2.60595e-30	-2.07571	-1.18441	2.28309e-08	0.688789	-0.907389
247845366	chr1:247845366:C:T	8.16797e-30	-0.799507	-1.31819	8.13872e-08	2.40549	-1.35299
247845681	chr1:247845681:C:T	3.15677e-30	-2.37382	-0.694546	3.78172e-09	-1.20378	-0.812757
247845961	chr1:247845961:G:C	6.11062e-30	-2.40789	-3.54985e-10	3.3267e-09	-2.14473	-3.54985e-10
247846272	chr1:247846272:T:C	1.85156e-29	-6.80511e-10	-1.2993	7.69141e-09	-6.80511e-10	-1.30661
247846668	chr1:247846668:C:T	2.07074e-30	-2.29459	-1.19542	1.78844e-09	-1.56087	-1.2045
247846778	chr1:247846778:G:A	1.77068e-29	-6.80511e-10	-1.34397	7.42892e-09	-6.80511e-10	-1.34133
247846823	chr1:247846823:G:A	6.33248e-29	-1.70368	1.63404	1.07083e-08	-2.43314	1.45745
247847008	chr1:247847008:T:C	3.82252e-30	-2.26732	-0.609686	2.19292e-09	-2.04617	-0.515311
247847182	chr1:247847182:T:C	2.23555e-29	-6.80511e-10	-1.11085	9.84821e-09	-6.80511e-10	-1.05942
247847304	chr1:247847304:C:T	8.1201e-30	-1.06404	-1.05954	1.81752e-08	0.623459	-1.07011
247847395	chr1:247847395:G:A	2.13371e-30	-2.15172	-1.30834	4.92681e-09	-0.467205	-1.28481
247847530	chr1:247847530:TCTCAAACTTATAGG:T	1.21556e-28	-6.80511e-10	0.582456	5.89544e-08	-6.80511e-10	0.730052
247847595	chr1:247847595:TGA:T	1.0702e-28	-6.80511e-10	0.4551	2.58899e-08	-6.80511e-10	-0.0928612
247847597	chr1:247847597:A:C	2.34122e-30	-2.2004	-1.16685	4.58224e-09	-0.592786	-1.23174
247847919	chr1:247847919:A:G	1.06533e-29	-1.85205	-3.54985e-10	4.42102e-09	-1.86034	-3.54985e-10
247847930	chr1:247847930:C:T	1.68061e-29	-0.272995	-1.12318	3.45238e-07	3.38753	-0.89001
247848433	chr1:247848433:A:G	1.22579e-28	-6.80511e-10	0.59084	5.04628e-08	-6.80511e-10	0.574525
247848504	chr1:247848504:A:G	1.7592e-29	-6.80511e-10	-1.35047	7.3349e-09	-6.80511e-10	-1.35407
247848532	chr1:247848532:C:T	9.2184e-30	-1.99672	-3.54985e-10	3.16879e-09	-2.19336	-3.54985e-10
247848564	chr1:247848564:C:T	5.05266e-30	-1.91253	-0.685479	5.57346e-08	0.858333	-0.184445
247848572	chr1:247848572:AC:A	5.02602e-30	-1.95683	-0.646463	5.24051e-08	0.745356	-0.133065
247848607	chr1:247848607:C:T	1.7744e-29	-6.80511e-10	-1.34187	7.39449e-09	-6.80511e-10	-1.34598
247848749	chr1:247848749:T:G	3.8241e-29	-6.80511e-10	-0.574011	1.61399e-08	-6.80511e-10	-0.565418
247848796	chr1:247848796:C:T	5.82947e-30	-1.75986	-0.695132	8.70977e-08	1.31231	-0.191993
247848962	chr1:247848962:C:T	1.84422e-29	-6.80511e-10	-1.30327	7.64423e-09	-6.80511e-10	-1.31276
247849087	chr1:247849087:A:C	4.16304e-30	-2.31241	-0.479264	2.38104e-09	-2.06246	-0.416716
247849437	chr1:247849437:A:G	1.04284e-29	-1.87338	-3.54985e-10	5.13114e-09	-1.71139	-3.54985e-10
247849501	chr1:247849501:C:G	1.86692e-29	-6.80511e-10	-1.29104	7.7821e-09	-6.80511e-10	-1.29489
247849563	chr1:247849563:G:A	6.69108e-29	-6.80511e-10	-0.0145588	2.89463e-08	-6.80511e-10	0.0187316
247849678	chr1:247849678:G:A	6.67975e-30	-1.63603	-0.682812	1.26492e-07	1.66814	-0.174677
247849879	chr1:247849879:T:C	1.60129e-29	-1.38962	-0.0548979	6.05468e-07	2.20888	0.850405
247850014	chr1:247850014:G:C	5.84335e-30	-2.45261	-3.54985e-10	2.61139e-09	-2.38683	-3.54985e-10
247850015	chr1:247850015:T:G	1.07715e-29	-0.483104	-1.35791	1.8639e-07	3.18601	-1.30487
247850016	chr1:247850016:G:T	1.07367e-29	-0.486284	-1.35796	1.85325e-07	3.18057	-1.30517
247850128	chr1:247850128:T:C	6.93818e-30	-1.60238	-0.678497	1.35657e-07	1.73205	-0.168634
247850290	chr1:247850290:A:G	1.815e-29	-6.80511e-10	-1.31925	7.54493e-09	-6.80511e-10	-1.32584
247850388	chr1:247850388:A:G	4.89788e-30	-1.58868	-1.04044	8.57405e-08	1.77503	-0.670421
247850404	chr1:247850404:G:A	1.8342e-29	-6.80511e-10	-1.30872	7.61708e-09	-6.80511e-10	-1.31632
247850576	chr1:247850576:C:T	2.64276e-29	-6.80511e-10	-0.94351	1.17782e-08	-6.80511e-10	-0.880461
247850703	chr1:247850703:G:A	3.52311e-29	-6.80511e-10	-0.65599	1.44232e-08	-6.80511e-10	-0.677876
247850714	chr1:247850714:C:T	2.68582e-29	-6.80511e-10	-0.927347	1.17058e-08	-6.80511e-10	-0.886631
247850943	chr1:247850943:A:G	6.75853e-30	-0.964496	-1.34262	6.47968e-08	2.184	-1.35945
247851011	chr1:247851011:C:T	1.29402e-28	-6.80511e-10	0.645006	6.37237e-08	-6.80511e-10	0.807844
247851213	chr1:247851213:A:G	7.59588e-29	-0.540201	0.652474	1.63077e-06	2.6614	1.38869
247851293	chr1:247851293:T:C	7.41153e-30	-1.58675	-0.628135	1.49844e-07	1.7639	-0.101016
247851313	chr1:247851313:A:G	7.86545e-30	-1.54383	-0.611606	2.10329e-08	-0.0924688	-0.208158
247851545	chr1:247851545:C:T	5.83268e-30	-2.45444	-3.54985e-10	2.6587e-09	-2.36888	-3.54985e-10
247851577	chr1:247851577:A:G	7.58382e-30	-1.55785	-0.634048	1.586e-07	1.82884	-0.109167
247851875	chr1:247851875:G:A	6.95033e-30	-1.62183	-0.657295	1.33503e-07	1.68713	-0.139716
247851888	chr1:247851888:C:T	1.79789e-29	-6.80511e-10	-1.32872	7.50595e-09	-6.80511e-10	-1.33102
247852527	chr1:247852527:T:C	7.27563e-30	-1.54078	-0.692611	1.51976e-07	1.86336	-0.186348
247852530	chr1:247852530:T:C	2.82142e-29	-6.80511e-10	-0.878094	1.21312e-08	-6.80511e-10	-0.850931
247852559	chr1:247852559:A:T	1.8824e-29	-6.80511e-10	-1.28279	7.78194e-09	-6.80511e-10	-1.29491
247852575	chr1:247852575:A:G	2.41379e-29	-6.80511e-10	-1.03414	1.01619e-08	-6.80511e-10	-1.02806
247852579	chr1:247852579:C:T	8.11727e-30	-1.52795	-0.595977	1.78165e-07	1.89458	-0.0585784
247853076	chr1:247853076:C:T	4.42192e-30	-1.65808	-1.07326	2.07782e-08	0.807936	-1.12074
247853185	chr1:247853185:G:T	2.01426e-30	-2.29123	-1.22644	4.03858e-09	-0.811503	-1.13932
247853419	chr1:247853419:G:C	7.90333e-29	-6.80511e-10	0.151951	3.1112e-08	-6.80511e-10	0.0908826
247853448	chr1:247853448:G:A	8.13318e-30	-1.44685	-0.675112	1.92451e-07	2.07432	-0.161193
247853470	chr1:247853470:T:C	8.48836e-30	-1.42763	-0.651594	2.06612e-07	2.1139	-0.129774
247853896	chr1:247853896:T:C	2.43817e-29	-6.80511e-10	-1.02409	9.87871e-09	-6.80511e-10	-1.05633
247853934	chr1:247853934:A:G	2.77662e-29	0.0269158	-0.921015	1.17397e-06	4.39092	-0.669484
247853992	chr1:247853992:G:A	1.84847e-29	-6.80511e-10	-1.30097	8.2322e-09	-6.80511e-10	-1.23866
247854042	chr1:247854042:C:T	5.16563e-30	-1.37488	-1.20101	1.00569e-09	-2.12383	-1.21721
247854491	chr1:247854491:G:T	1.9063e-29	-6.80511e-10	-1.27017	8.58484e-09	-6.80511e-10	-1.19671
247854715	chr1:247854715:G:T	5.45765e-30	-1.68569	-0.83521	9.82198e-09	-0.339344	-0.722745
247855124	chr1:247855124:C:T	3.32378e-30	-1.99982	-1.01699	4.28497e-09	-0.898845	-0.992753
247855784	chr1:247855784:C:T	2.67464e-29	-6.80511e-10	-0.931518	1.12834e-08	-6.80511e-10	-0.92338
247856126	chr1:247856126:G:A	2.87738e-29	-6.80511e-10	-0.858452	1.21468e-08	-6.80511e-10	-0.849651
247856251	chr1:247856251:T:C	2.70533e-29	-6.80511e-10	-0.920111	1.1414e-08	-6.80511e-10	-0.911869
247856300	chr1:247856300:G:A	9.36593e-30	-1.98084	-3.54985e-10	2.55967e-09	-2.40683	-3.54985e-10
247856506	chr1:247856506:G:A	1.86811e-30	-2.40249	-1.1905	8.34769e-10	-2.45095	-1.07636
247856744	chr1:247856744:C:T	1.74568e-29	-6.80511e-10	-1.35819	7.29501e-09	-6.80511e-10	-1.35952
247856749	chr1:247856749:A:G	3.16231e-30	-2.19077	-0.875843	3.41673e-09	-1.27934	-0.838691
247856757	chr1:247856757:G:A	3.20153e-30	-2.13547	-0.918816	3.66535e-09	-1.16368	-0.884106
247856768	chr1:247856768:A:G	3.2262e-30	-2.1685	-0.87811	3.57266e-09	-1.23143	-0.841974
247856773	chr1:247856773:T:A	3.367e-30	-2.11305	-0.890843	3.93325e-09	-1.12207	-0.85518
247856777	chr1:247856777:G:A	3.21313e-30	-2.15052	-0.900152	3.62154e-09	-1.19497	-0.864841
247856779	chr1:247856779:TTG:T	3.3539e-30	-2.13884	-0.868959	3.83776e-09	-1.16965	-0.832177
247856813	chr1:247856813:G:A	8.41111e-29	-6.80511e-10	0.21422	3.57603e-08	-6.80511e-10	0.230125
247856896	chr1:247856896:A:C	1.07203e-28	-6.80511e-10	0.456806	5.21365e-08	-6.80511e-10	0.607152
247857146	chr1:247857146:G:A	1.75354e-29	-0.908667	-0.445032	1.90633e-06	4.08008	0.126143
247857224	chr1:247857224:C:A	2.34628e-30	-2.42439	-0.940695	1.16833e-09	-2.27747	-0.913674
247857550	chr1:247857550:G:A	3.25926e-29	-6.80511e-10	-0.733834	1.71243e-08	-6.80511e-10	-0.506214
247857706	chr1:247857706:A:G	5.40793e-30	-1.51667	-1.01338	2.94028e-09	-1.17367	-1.09454
247857819	chr1:247857819:T:C	4.21326e-29	-6.80511e-10	-0.477096	1.54763e-08	-6.80511e-10	-0.607405
247857999	chr1:247857999:C:T	2.42729e-29	-6.80511e-10	-1.02856	1.03736e-08	-6.80511e-10	-1.00744
247858445	chr1:247858445:G:A	6.28021e-29	-0.144469	0.0665385	1.47121e-05	5.43511	0.814608
247858463	chr1:247858463:A:G	6.87722e-30	-2.27048	-0.0192273	8.05972e-09	-1.38091	0.121081
247858499	chr1:247858499:A:G	1.41285e-28	-6.80511e-10	0.732863	3.35411e-08	-6.80511e-10	0.166059
247858793	chr1:247858793:T:C	3.05323e-29	-1.45068	0.651543	3.07338e-08	-1.01817	1.09682
247858934	chr1:247858934:T:G	1.86407e-29	-6.80511e-10	-1.29257	7.81766e-09	-6.80511e-10	-1.29033
247859368	chr1:247859368:A:G	2.2922e-29	-0.0578907	-1.02793	3.35536e-06	5.97019	-1.19859
247859479	chr1:247859479:T:G	1.5206e-29	-0.432231	-1.064	3.28175e-06	6.00381	-1.25439
247859531	chr1:247859531:A:G	1.99284e-30	-2.17736	-1.351	2.37054e-09	-1.13743	-1.34616
247859605	chr1:247859605:C:T	1.66361e-29	-0.374823	-1.03152	3.78183e-06	6.12611	-1.23486
247859609	chr1:247859609:G:T	5.32047e-30	-1.21521	-1.33114	2.5991e-07	3.42727	-1.21364
247859627	chr1:247859627:T:C	1.50718e-28	-6.80511e-10	0.79749	3.53246e-08	-6.80511e-10	0.217868
247859700	chr1:247859700:C:T	1.76221e-29	-6.80511e-10	-1.34877	7.35703e-09	-6.80511e-10	-1.35106
247859767	chr1:247859767:C:T	1.45606e-29	-0.505779	-1.03382	2.93532e-06	5.87452	-1.23666
247859852	chr1:247859852:C:T	3.06249e-29	-6.80511e-10	-0.796107	1.28661e-08	-6.80511e-10	-0.792116
247859965	chr1:247859965:T:G	3.89478e-29	-6.80511e-10	-0.555696	1.4946e-08	-6.80511e-10	-0.642269
247859973	chr1:247859973:T:C	5.83515e-30	-2.45402	-3.54985e-10	2.45822e-09	-2.44728	-3.54985e-10
247860382	chr1:247860382:T:G	2.21322e-29	0.0086738	-1.12956	8.59453e-06	6.99333	-1.28116
247860549	chr1:247860549:C:T	2.10036e-29	-6.80511e-10	-1.17323	9.01842e-09	-6.80511e-10	-1.14744
247860664	chr1:247860664:C:T	1.53488e-29	-0.540775	-0.946107	2.88804e-06	5.79888	-1.17726
247860933	chr1:247860933:T:G	4.85349e-29	-6.80511e-10	-0.335635	2.24395e-08	-6.80511e-10	-0.235889
247861359	chr1:247861359:T:C	1.66979e-28	-1.72902	2.62897	1.76904e-07	-0.573144	2.40204
247861889	chr1:247861889:C:T	1.92155e-30	-2.24122	-1.32356	2.05592e-09	-1.27269	-1.3533
247861922	chr1:247861922:G:A	1.74325e-29	-6.80511e-10	-1.35958	7.30178e-09	-6.80511e-10	-1.35859
247862063	chr1:247862063:G:A	1.47428e-28	-6.80511e-10	0.775419	3.44553e-08	-6.80511e-10	0.19295
247862088	chr1:247862088:A:G	4.16493e-29	-0.488634	-3.54985e-10	5.01854e-08	0.569011	-3.54985e-10
247862101	chr1:247862101:C:T	1.10333e-28	-1.84897	2.33455	1.09556e-07	-0.766834	2.11656
247862640	chr1:247862640:A:G	1.89277e-29	-6.80511e-10	-1.27729	8.02312e-09	-6.80511e-10	-1.26439
247862792	chr1:247862792:C:T	6.13541e-30	-1.16187	-1.24197	1.10646e-08	0.364148	-1.30711
247862799	chr1:247862799:C:T	2.06994e-29	-6.80511e-10	-1.18782	8.84572e-09	-6.80511e-10	-1.16678
247862844	chr1:247862844:G:A	4.00939e-29	-6.80511e-10	-0.526694	2.10706e-08	-6.80511e-10	-0.298834
247862930	chr1:247862930:C:A	4.20501e-29	-2.32954	1.85049	1.77332e-08	-2.28214	1.81087
247863320	chr1:247863320:G:A	2.07313e-29	-6.80511e-10	-1.18627	9.63897e-09	-6.80511e-10	-1.0809
247863415	chr1:247863415:G:A	2.99503e-29	-6.80511e-10	-0.81838	1.35364e-08	-6.80511e-10	-0.74133
247863486	chr1:247863486:C:T	1.89379e-30	-2.39477	-1.18457	4.28976e-09	-0.827253	-1.06323
247863560	chr1:247863560:C:A	3.40502e-29	-6.80511e-10	-0.690083	1.54882e-08	-6.80511e-10	-0.606633
247863816	chr1:247863816:C:T	2.31976e-29	-6.80511e-10	-1.07387	9.52394e-09	-6.80511e-10	-1.0929
247863850	chr1:247863850:T:C	1.7695e-29	-0.734148	-0.61049	4.05662e-05	7.40821	-0.144233
247863946	chr1:247863946:A:G	1.74333e-29	-6.80511e-10	-1.35953	7.32839e-09	-6.80511e-10	-1.35496
247863955	chr1:247863955:C:T	4.32299e-30	-1.39578	-1.35819	2.20889e-07	3.40609	-1.35515
247864658	chr1:247864658:C:T	2.09754e-29	-6.80511e-10	-1.17457	9.87137e-09	-6.80511e-10	-1.05707
247864796	chr1:247864796:G:A	9.53513e-29	-6.80511e-10	0.339649	3.08747e-08	-6.80511e-10	0.0832251
247864860	chr1:247864860:G:A	1.76241e-29	-6.80511e-10	-1.34865	7.31112e-09	-6.80511e-10	-1.35732
247864917	chr1:247864917:G:A	2.45012e-29	0.0764767	-1.09567	0.00144743	10.8152	0.0234106
247865478	chr1:247865478:A:C	9.05372e-29	0.133763	0.154079	1.28424e-07	1.56856	-0.0599292
247865614	chr1:247865614:C:T	1.96737e-30	-2.39432	-1.14691	9.84602e-10	-2.24176	-1.12047
247865662	chr1:247865662:G:A	9.83974e-29	-6.80511e-10	0.371096	4.61997e-08	-6.80511e-10	0.48626
247865666	chr1:247865666:G:C	1.22049e-29	-0.360786	-1.3553	8.03109e-05	9.15071	-1.20376
247866145	chr1:247866145:G:A	2.08144e-29	-6.80511e-10	-1.18227	9.23207e-09	-6.80511e-10	-1.12403
247866172	chr1:247866172:T:G	1.84546e-29	-6.80511e-10	-1.30261	7.79725e-09	-6.80511e-10	-1.29294
247866340	chr1:247866340:C:T	4.788e-30	-1.31163	-1.34018	5.97597e-06	6.68406	-1.33528
247866694	chr1:247866694:C:T	4.60548e-29	-0.388086	-3.54985e-10	5.7588e-07	3.00919	-3.54985e-10
247866764	chr1:247866764:A:C	3.44036e-29	-1.6059	0.926147	2.60061e-08	-0.983499	0.895119
247867109	chr1:247867109:T:C	7.1479e-30	-1.02398	-1.22712	2.13767e-05	7.51777	-0.894428
247867337	chr1:247867337:T:G	2.99965e-29	-6.80511e-10	-0.816839	1.36374e-08	-6.80511e-10	-0.733895
247867506	chr1:247867506:C:T	4.43366e-29	-6.80511e-10	-0.426107	2.17598e-08	-6.80511e-10	-0.266647
247868210	chr1:247868210:A:G	1.4381e-28	-6.80511e-10	0.750572	5.99694e-08	-6.80511e-10	0.747123
247868323	chr1:247868323:C:G	2.35302e-29	-6.80511e-10	-1.05963	9.99866e-09	-6.80511e-10	-1.04426
247868567	chr1:247868567:C:T	5.8339e-30	-2.45423	-3.54985e-10	2.45267e-09	-2.44953	-3.54985e-10
247868800	chr1:247868800:C:T	1.74515e-30	-2.45399	-1.20709	2.05497e-09	-1.33188	-1.29457
247868961	chr1:247868961:G:A	6.96781e-30	-1.01289	-1.26373	1.68071e-05	7.35364	-0.970798
247868975	chr1:247868975:C:T	1.33575e-29	-0.750891	-0.874947	9.72535e-07	4.62618	-1.09299
247869239	chr1:247869239:G:A	1.27204e-29	-0.686585	-0.988128	5.0516e-05	8.82705	-1.34372
247869588	chr1:247869588:G:A	9.39972e-29	-6.80511e-10	0.325346	4.39481e-08	-6.80511e-10	0.436298
247869765	chr1:247869765:T:C	3.7264e-29	-6.80511e-10	-0.599892	1.76513e-08	-6.80511e-10	-0.475902
247869842	chr1:247869842:C:T	5.84695e-30	-2.452	-3.54985e-10	7.73212e-09	-1.30133	-3.54985e-10
247869865	chr1:247869865:G:T	5.83152e-30	-1.15385	-1.30079	1.31027e-05	7.17812	-1.04426
247869888	chr1:247869888:A:G	3.87717e-29	-6.80511e-10	-0.560227	1.84217e-08	-6.80511e-10	-0.433181
247870106	chr1:247870106:T:A	2.293e-29	-6.80511e-10	-1.08547	9.4552e-09	-6.80511e-10	-1.10015
247870146	chr1:247870146:A:G	6.65244e-29	-6.80511e-10	-0.0203498	2.97683e-08	-6.80511e-10	0.0467322
247870151	chr1:247870151:G:A	2.71962e-30	-1.85971	-1.35771	7.13647e-08	2.25528	-1.33419
247871398	chr1:247871398:A:C	1.16857e-29	-0.876765	-0.882792	9.06593e-07	4.56775	-1.10476
247871560	chr1:247871560:A:C	2.19008e-29	-6.80511e-10	-1.13139	9.04257e-09	-6.80511e-10	-1.14477
247871712	chr1:247871712:A:C	2.29526e-29	-6.80511e-10	-1.08449	9.46429e-09	-6.80511e-10	-1.09919
247871818	chr1:247871818:C:T	3.62575e-29	-6.80511e-10	-0.627272	1.68154e-08	-6.80511e-10	-0.524414
247872412	chr1:247872412:T:C	1.65017e-30	-2.454	-1.26304	1.82859e-09	-1.41609	-1.32708
247872476	chr1:247872476:T:C	1.1663e-29	-0.841623	-0.919876	9.53283e-07	4.64508	-1.13188
247872541	chr1:247872541:G:C	1.14724e-29	-1.77797	-3.54985e-10	2.56418e-09	-2.40507	-3.54985e-10
247872565	chr1:247872565:G:A	3.79116e-30	-1.52562	-1.35963	6.27311e-10	-2.45442	-1.3586
247872590	chr1:247872590:G:C	1.06899e-29	-1.84862	-3.54985e-10	6.747e-09	-1.43761	-3.54985e-10
247872699	chr1:247872699:A:G	3.47316e-29	-6.80511e-10	-0.670269	1.63626e-08	-6.80511e-10	-0.551717
247872878	chr1:247872878:G:C	2.32612e-29	-6.80511e-10	-1.07113	9.5888e-09	-6.80511e-10	-1.08612
247872957	chr1:247872957:C:T	4.35685e-29	-6.80511e-10	-0.443585	2.04603e-08	-6.80511e-10	-0.328225
247873029	chr1:247873029:G:A	1.58397e-30	-2.41168	-1.3463	2.88281e-09	-0.933433	-1.35451
247873050	chr1:247873050:A:G	5.73342e-30	-1.18795	-1.28366	1.23769e-05	7.08144	-1.00457
247873190	chr1:247873190:A:C	1.75316e-29	-6.80511e-10	-1.35391	7.30352e-09	-6.80511e-10	-1.35836
247873199	chr1:247873199:C:A	2.0865e-29	-6.80511e-10	-1.17985	8.62846e-09	-6.80511e-10	-1.19165
247873252	chr1:247873252:G:A	8.81386e-30	-0.901949	-1.13964	3.28215e-05	7.80002	-0.747894
247873435	chr1:247873435:C:T	8.32648e-29	-6.80511e-10	0.204108	3.71549e-08	-6.80511e-10	0.268383
247873648	chr1:247873648:C:T	9.03063e-29	-6.80511e-10	0.285288	2.87378e-08	-6.80511e-10	0.0115013
247873896	chr1:247873896:G:A	1.74282e-29	-6.80511e-10	-1.35983	7.30413e-09	-6.80511e-10	-1.35827
247873960	chr1:247873960:C:T	5.99656e-30	-2.42673	-3.54985e-10	2.72155e-09	-2.34551	-3.54985e-10
247873975	chr1:247873975:AG:A	2.31846e-29	-0.282039	-0.79239	1.53006e-06	5.0133	-1.02695
247873987	chr1:247873987:T:G	3.45824e-29	-6.80511e-10	-0.674574	1.62157e-08	-6.80511e-10	-0.56073
247873990	chr1:247873990:G:C	2.83999e-29	-6.80511e-10	-0.871533	1.32725e-08	-6.80511e-10	-0.761021
247874042	chr1:247874042:A:G	8.23077e-30	-2.11004	-3.54985e-10	2.68609e-09	-2.35863	-3.54985e-10
247874130	chr1:247874130:C:T	2.3372e-29	-6.80511e-10	-1.06638	1.06547e-08	-6.80511e-10	-0.980712
247874270	chr1:247874270:G:C	3.05137e-29	-6.80511e-10	-0.799742	1.41492e-08	-6.80511e-10	-0.697055
247874344	chr1:247874344:C:G	1.27282e-29	-0.40645	-1.26765	4.77689e-05	8.78602	-1.35861
247874688	chr1:247874688:G:A	4.56165e-30	-1.34083	-1.3594	3.74625e-06	6.17765	-1.29586
247874895	chr1:247874895:A:G	4.52908e-30	-1.35006	-1.35734	3.90669e-06	6.17733	-1.25359
247874908	chr1:247874908:G:A	2.32365e-30	-2.05128	-1.3235	0.896052	17.2135	0.0532986
247874910	chr1:247874910:G:A	5.09591e-30	-1.23436	-1.35512	1.46238e-07	2.97355	-1.33502
247875023	chr1:247875023:T:C	5.75934e-30	-1.19173	-1.27536	6.21731e-06	6.5019	-1.11351
247875396	chr1:247875396:T:G	5.49123e-30	-1.17564	-1.33913	1.69944e-07	3.09569	-1.30693
247875478	chr1:247875478:C:T	1.77256e-30	-2.33691	-1.30858	6.58325e-09	-0.186014	-1.27617
247875532	chr1:247875532:C:T	1.77747e-29	-6.80511e-10	-1.34014	7.36661e-09	-6.80511e-10	-1.34976
247875943	chr1:247875943:C:T	2.72186e-29	-6.80511e-10	-0.914019	1.26403e-08	-6.80511e-10	-0.809821
247875992	chr1:247875992:G:A	5.86779e-30	-1.08915	-1.35929	1.90226e-07	3.24917	-1.34767
247876149	chr1:247876149:C:T	2.11967e-30	-2.28652	-1.18014	0.0156829	12.8116	0.409805
247876411	chr1:247876411:A:G	1.89241e-30	-2.24673	-1.33333	2.82242e-09	-0.950086	-1.35903
247876636	chr1:247876636:G:A	3.66234e-29	-6.80511e-10	-0.61723	1.67432e-08	-6.80511e-10	-0.528722
247876716	chr1:247876716:A:G	2.43019e-30	-1.97099	-1.35896	3.27804e-07	3.78525	-1.33955
247876802	chr1:247876802:C:T	4.89316e-30	-1.30087	-1.32921	1.27106e-07	2.78887	-1.29056
247876916	chr1:247876916:C:T	2.61609e-29	-6.80511e-10	-0.953653	1.18598e-08	-6.80511e-10	-0.873555
247877062	chr1:247877062:G:A	1.74573e-29	-6.80511e-10	-1.35816	7.33698e-09	-6.80511e-10	-1.35378
247877448	chr1:247877448:G:A	2.20839e-29	-6.80511e-10	-1.12307	1.10039e-08	-6.80511e-10	-0.948461
247877880	chr1:247877880:T:G	1.72239e-30	-2.37294	-1.30126	4.41505e-09	-0.506601	-1.35509
247877900	chr1:247877900:C:A	1.80011e-29	-6.80511e-10	-1.32748	8.00573e-09	-6.80511e-10	-1.26655
247877943	chr1:247877943:G:A	7.97285e-30	-2.14188	-3.54985e-10	3.00451e-09	-2.2466	-3.54985e-10
247878088	chr1:247878088:A:G	1.76222e-29	-6.80511e-10	-1.34876	7.34457e-09	-6.80511e-10	-1.35275
247878095	chr1:247878095:A:G	1.75853e-29	-6.80511e-10	-1.35086	7.33227e-09	-6.80511e-10	-1.35443
247878271	chr1:247878271:T:C	2.64216e-29	-6.80511e-10	-0.943737	1.16242e-08	-6.80511e-10	-0.89362
247878297	chr1:247878297:A:G	2.59798e-30	-1.91776	-1.34542	3.99805e-07	3.94966	-1.3054
247878413	chr1:247878413:G:A	2.6256e-29	-6.80511e-10	-0.950022	1.15092e-08	-6.80511e-10	-0.903567
247878493	chr1:247878493:A:G	1.74796e-30	-2.39129	-1.26817	1.19634e-06	5.07008	-1.32978
247878519	chr1:247878519:C:G	1.84592e-30	-2.41453	-1.19041	0.00109347	11.9036	-1.34543
247878923	chr1:247878923:T:C	1.81485e-29	-6.80511e-10	-1.31933	7.65092e-09	-6.80511e-10	-1.31189
247879084	chr1:247879084:A:G	1.01367e-29	-1.90175	-3.54985e-10	3.38782e-09	-2.12652	-3.54985e-10
247879087	chr1:247879087:T:TA	8.33951e-29	-6.80511e-10	0.205671	3.88452e-08	-6.80511e-10	0.312872
247879635	chr1:247879635:C:T	2.68545e-30	-2.43734	-0.792732	2.71294e-09	-1.46141	-0.887274
247879936	chr1:247879936:C:T	1.56165e-30	-2.44272	-1.32945	1.78525e-09	-1.41894	-1.34821
247880464	chr1:247880464:A:G	1.92715e-29	-6.80511e-10	-1.25929	7.9066e-09	-6.80511e-10	-1.27902
247880533	chr1:247880533:C:T	2.33909e-29	-6.80511e-10	-1.06557	1.1832e-08	-6.80511e-10	-0.875906
247880596	chr1:247880596:C:T	2.50573e-29	-6.80511e-10	-0.996752	1.09679e-08	-6.80511e-10	-0.951736
247880796	chr1:247880796:G:A	5.84882e-30	-2.45168	-3.54985e-10	1.54215e-06	3.99422	-3.54985e-10
247880803	chr1:247880803:C:T	2.32656e-29	-6.80511e-10	-1.07094	1.17518e-08	-6.80511e-10	-0.882708
247880901	chr1:247880901:G:A	1.78389e-29	-6.80511e-10	-1.33654	7.41882e-09	-6.80511e-10	-1.34269
247881157	chr1:247881157:G:C	1.63328e-30	-2.43418	-1.29316	1.06176e-07	2.67579	-1.3574
247881309	chr1:247881309:A:G	1.77111e-29	-6.80511e-10	-1.34372	7.37385e-09	-6.80511e-10	-1.34877
247881377	chr1:247881377:A:G	7.08515e-28	-6.80511e-10	2.34525	1.48599e-07	-6.80511e-10	1.65454
247881378	chr1:247881378:C:T	1.08733e-27	-6.80511e-10	2.77356	2.20085e-07	-6.80511e-10	2.0473
247881766	chr1:247881766:C:A	3.27101e-28	-6.80511e-10	1.57235	7.38444e-08	-6.80511e-10	0.955248
247882157	chr1:247882157:G:A	1.56865e-30	-2.43136	-1.33634	1.61728e-09	-1.51394	-1.35203
247882489	chr1:247882489:A:T	7.25032e-30	-2.23687	-3.54985e-10	4.25263e-09	-1.89917	-3.54985e-10
247882520	chr1:247882520:T:A	1.76162e-29	-6.80511e-10	-1.3491	7.42144e-09	-6.80511e-10	-1.34234
247882564	chr1:247882564:G:A	6.00145e-30	-2.42592	-3.54985e-10	1.18196e-08	-0.876951	-3.54985e-10
247882707	chr1:247882707:G:A	3.07847e-29	-6.80511e-10	-0.790902	1.33593e-08	-6.80511e-10	-0.7545
247882970	chr1:247882970:C:T	2.67154e-30	-1.8853	-1.34996	3.15191e-07	3.72501	-1.31855
247883039	chr1:247883039:AAAAAC:A	2.59824e-29	-6.80511e-10	-0.960497	1.19294e-08	-6.80511e-10	-0.867707
247883250	chr1:247883250:G:C	1.57033e-29	-0.105542	-1.35851	1.53585e-08	0.675753	-1.2908
247883303	chr1:247883303:G:A	2.09324e-30	-2.20866	-1.27055	8.75487e-10	-2.35302	-1.12667
247883371	chr1:247883371:G:A	5.97553e-30	-2.43025	-3.54985e-10	2.64034e-09	-2.3758	-3.54985e-10
247883600	chr1:247883600:T:C	7.21076e-30	-1.20715	-1.03519	9.67747e-10	-2.4457	-0.933799
247883813	chr1:247883813:T:C	3.74523e-30	-2.19276	-0.70468	2.43078e-08	0.920872	-1.07679
247883816	chr1:247883816:C:T	1.77547e-29	-6.80511e-10	-1.34127	7.4914e-09	-6.80511e-10	-1.33296
247883964	chr1:247883964:T:C	7.32081e-30	-2.2272	-3.54985e-10	2.6149e-09	-2.38549	-3.54985e-10
247884063	chr1:247884063:G:A	2.13313e-30	-2.18985	-1.27048	1.71453e-09	-1.46059	-1.34698
247884149	chr1:247884149:T:C	1.37465e-28	-6.80511e-10	0.705451	5.27911e-08	-6.80511e-10	0.61963
247884263	chr1:247884263:T:C	1.97663e-30	-2.42714	-1.10938	6.15953e-08	2.13031	-1.35643
247884341	chr1:247884341:G:A	2.04334e-30	-2.44246	-1.06087	1.20459e-09	-1.90692	-1.25366
247884714	chr1:247884714:C:T	6.44846e-30	-2.31515	-0.038928	3.60093e-08	1.06008	-0.823018
247885015	chr1:247885015:C:T	5.26478e-29	-0.254295	-3.54985e-10	1.68617e-08	-0.521669	-3.54985e-10
247885037	chr1:247885037:AT:A	5.76912e-29	-0.162814	-3.54985e-10	1.84329e-08	-0.432577	-3.54985e-10
247885238	chr1:247885238:G:C	1.10095e-29	-0.80186	-1.0173	3.10042e-09	-1.1304	-1.08477
247885534	chr1:247885534:A:G	2.01033e-29	-6.80511e-10	-1.21703	8.61089e-09	-6.80511e-10	-1.19369
247885685	chr1:247885685:C:T	6.67715e-30	-1.20587	-1.11336	2.35027e-09	-1.42647	-1.06571
247886049	chr1:247886049:T:C	5.85359e-30	-1.304	-1.14686	2.10641e-09	-1.49907	-1.10266
247886100	chr1:247886100:C:T	1.54156e-28	-6.80511e-10	0.820047	6.08504e-08	-6.80511e-10	0.761706
247886121	chr1:247886121:C:T	6.13949e-30	-1.26181	-1.14136	2.16022e-09	-1.4803	-1.09621
247886204	chr1:247886204:T:TA	6.27095e-30	-1.26858	-1.11341	2.22055e-09	-1.4833	-1.06566
247886212	chr1:247886212:T:C	4.58482e-30	-1.37448	-1.32069	1.41636e-09	-1.66942	-1.3292
247886485	chr1:247886485:T:C	6.32674e-30	-1.29125	-1.08188	2.25153e-09	-1.5038	-1.0313
247886658	chr1:247886658:T:C	2.11122e-29	-6.80511e-10	-1.16807	9.24438e-09	-6.80511e-10	-1.1227
247886663	chr1:247886663:C:T	5.08454e-29	-0.289128	-3.54985e-10	1.64341e-08	-0.547354	-3.54985e-10
247887101	chr1:247887101:C:A	5.25786e-29	-0.25561	-3.54985e-10	1.69051e-08	-0.519095	-3.54985e-10
247887299	chr1:247887299:C:T	6.36385e-30	-1.23935	-1.12794	2.24418e-09	-1.45683	-1.08154
247887484	chr1:247887484:G:A	4.82527e-29	-0.341468	-3.54985e-10	1.56018e-08	-0.599326	-3.54985e-10
247887692	chr1:247887692:T:C	6.01878e-30	-1.29663	-1.1264	2.13456e-09	-1.50822	-1.08024
247887747	chr1:247887747:T:G	5.87431e-30	-1.32843	-1.1189	2.09704e-09	-1.53451	-1.07167
247887806	chr1:247887806:G:A	6.68883e-30	-1.19357	-1.12391	2.34184e-09	-1.41863	-1.07714
247887890	chr1:247887890:G:C	5.06582e-29	-0.292818	-3.54985e-10	1.63721e-08	-0.551137	-3.54985e-10
247888007	chr1:247888007:C:T	6.49072e-30	-1.23318	-1.11437	2.28553e-09	-1.45341	-1.0667
247888107	chr1:247888107:C:G	6.53331e-30	-1.24126	-1.09974	2.31038e-09	-1.45856	-1.05074
247894666	chr1:247894666:C:T	2.25442e-30	-2.40765	-0.997378	1.37951e-08	0.580056	-1.30245
247894755	chr1:247894755:T:C	6.83295e-30	-1.18323	-1.11293	2.40033e-09	-1.40597	-1.06513
247894764	chr1:247894764:T:C	7.45806e-30	-1.10636	-1.10226	2.60683e-09	-1.3351	-1.05348
247894828	chr1:247894828:G:A	2.27973e-30	-2.42087	-0.972995	1.57057e-08	0.700187	-1.29288
247894963	chr1:247894963:A:G	2.21568e-30	-2.39615	-1.02621	1.19932e-08	0.450981	-1.31336
247895010	chr1:247895010:T:A	2.14205e-28	-6.80511e-10	1.14902	8.43259e-08	-6.80511e-10	1.08798
247895080	chr1:247895080:T:A	5.95307e-30	-1.25943	-1.17458	2.10073e-09	-1.47039	-1.13403
247895248	chr1:247895248:G:A	7.39482e-30	-1.10868	-1.10846	2.61501e-09	-1.32554	-1.0599
247895453	chr1:247895453:A:G	6.19597e-30	-1.19059	-1.20343	2.18512e-09	-1.39916	-1.16588
247895459	chr1:247895459:G:C	5.71612e-30	-2.3605	-0.11413	1.20832e-08	0.231155	-1.08605
247895495	chr1:247895495:T:G	6.06629e-30	-1.19964	-1.21554	2.14214e-09	-1.40647	-1.17844
247895577	chr1:247895577:A:T	6.3417e-30	-1.0524	-1.31837	2.19642e-09	-1.27126	-1.28862
247895776	chr1:247895776:G:A	4.78077e-28	-6.80511e-10	1.95185	1.8563e-07	-6.80511e-10	1.87704
247895848	chr1:247895848:T:C	1.74829e-29	-6.80511e-10	-1.35669	7.37191e-09	-6.80511e-10	-1.34904
247895849	chr1:247895849:G:A	6.41757e-29	-6.80511e-10	-0.0562945	2.34904e-08	-6.80511e-10	-0.190122
247896050	chr1:247896050:ACTC:A	5.93558e-30	-2.43695	-3.54985e-10	8.45507e-09	-1.21195	-3.54985e-10
247896121	chr1:247896121:C:T	1.52928e-30	-2.45374	-1.33938	6.63841e-10	-2.45335	-1.30308
247896154	chr1:247896154:G:A	2.60678e-30	-1.94243	-1.31737	1.10131e-09	-2.05153	-1.19868
247896300	chr1:247896300:C:T	1.76812e-29	-6.80511e-10	-1.34542	7.35246e-09	-6.80511e-10	-1.35168
247896401	chr1:247896401:T:A	2.05349e-30	-2.36248	-1.13589	1.05693e-09	-2.09117	-1.20017
247896410	chr1:247896410:T:C	2.24439e-30	-2.41248	-0.997005	1.07423e-09	-2.19532	-1.07979
247896477	chr1:247896477:G:GA	2.48272e-30	-2.03885	-1.26972	6.20763e-08	1.9736	-1.19195
247896502	chr1:247896502:C:T	6.05658e-30	-2.41677	-3.54985e-10	2.4864e-09	-2.43588	-3.54985e-10
247896554	chr1:247896554:T:C	2.19556e-30	-2.33262	-1.09886	1.12098e-09	-2.06191	-1.1706
247896727	chr1:247896727:A:G	3.44554e-29	-6.80511e-10	-0.678252	1.3896e-08	-6.80511e-10	-0.715109
247896735	chr1:247896735:G:A	5.86424e-30	-2.44905	-3.54985e-10	2.64041e-09	-2.37578	-3.54985e-10
247896838	chr1:247896838:ATTGTGGC:A	1.83622e-29	-6.80511e-10	-1.30762	7.62078e-09	-6.80511e-10	-1.31583
247896928	chr1:247896928:C:T	2.15442e-30	-2.35096	-1.09944	1.08535e-09	-2.09412	-1.17069
247896944	chr1:247896944:TA:T	2.17683e-30	-2.36002	-1.08003	1.08475e-09	-2.11152	-1.15385
247896977	chr1:247896977:C:T	2.19372e-30	-2.34698	-1.08534	1.1054e-09	-2.08786	-1.15865
247896988	chr1:247896988:C:T	5.66772e-29	-6.80511e-10	-0.180547	3.95064e-08	-6.80511e-10	0.329751
247897223	chr1:247897223:A:G	3.58358e-29	-6.80511e-10	-0.63897	1.20918e-08	-6.80511e-10	-0.854183
247897239	chr1:247897239:C:T	2.07028e-30	-2.36841	-1.12182	9.84932e-10	-2.09548	-1.26641
247897298	chr1:247897298:T:G	1.85082e-29	-6.80511e-10	-1.29971	7.6741e-09	-6.80511e-10	-1.30886
247897342	chr1:247897342:A:G	3.23778e-29	-6.80511e-10	-0.740444	1.10463e-08	-6.80511e-10	-0.944616
247897478	chr1:247897478:T:C	2.01968e-30	-2.3639	-1.15108	9.02768e-10	-2.20933	-1.23967
247897495	chr1:247897495:T:C	1.77648e-29	-6.80511e-10	-1.3407	7.45401e-09	-6.80511e-10	-1.33796
247897798	chr1:247897798:A:G	1.80147e-29	-6.80511e-10	-1.32673	7.38613e-09	-6.80511e-10	-1.34711
247897803	chr1:247897803:T:C	6.06102e-30	-2.41604	-3.54985e-10	2.49842e-09	-2.43105	-3.54985e-10
247897806	chr1:247897806:A:G	1.76284e-29	-6.80511e-10	-1.34841	7.29277e-09	-6.80511e-10	-1.35983
247897821	chr1:247897821:G:A	1.97628e-29	-6.80511e-10	-1.23412	7.77043e-09	-6.80511e-10	-1.29639
247897956	chr1:247897956:A:G	1.74796e-29	-6.80511e-10	-1.35689	7.30074e-09	-6.80511e-10	-1.35874
247898456	chr1:247898456:C:T	1.7552e-29	-6.80511e-10	-1.35275	7.55569e-09	-6.80511e-10	-1.32441
247898492	chr1:247898492:G:A	5.85084e-30	-2.45133	-3.54985e-10	2.66319e-09	-2.36719	-3.54985e-10
247898619	chr1:247898619:A:G	2.08469e-30	-2.18958	-1.29372	1.06372e-09	-1.97664	-1.3083
247898698	chr1:247898698:G:C	2.77942e-29	-6.80511e-10	-0.89309	1.18169e-08	-6.80511e-10	-0.87718
247898759	chr1:247898759:A:G	2.34546e-30	-2.249	-1.11644	8.52747e-10	-2.35158	-1.15443
247898799	chr1:247898799:G:A	1.93444e-30	-2.29472	-1.26338	1.20674e-09	-1.86954	-1.28924
247899245	chr1:247899245:C:G	4.2005e-30	-2.09827	-0.684441	1.18521e-09	-2.42633	-0.750459
247899289	chr1:247899289:G:A	2.05567e-29	-6.80511e-10	-1.19473	9.10071e-09	-6.80511e-10	-1.13836
247899360	chr1:247899360:G:A	1.87009e-29	-6.80511e-10	-1.28935	7.81587e-09	-6.80511e-10	-1.29056
247899388	chr1:247899388:A:T	2.04368e-29	-6.80511e-10	-1.20058	9.04698e-09	-6.80511e-10	-1.14428
247899619	chr1:247899619:T:A	2.0341e-29	-6.80511e-10	-1.20528	8.99752e-09	-6.80511e-10	-1.14976
247899811	chr1:247899811:C:T	2.70705e-30	-2.28519	-0.936871	1.12275e-09	-2.18966	-1.04127
247900010	chr1:247900010:G:T	1.60846e-30	-2.45403	-1.28861	5.16019e-09	-0.51535	-1.19039
247900155	chr1:247900155:C:T	1.77732e-30	-2.32681	-1.316	1.19892e-09	-1.83657	-1.32872
247900204	chr1:247900204:T:A	1.74536e-30	-2.31281	-1.34815	1.13065e-09	-1.87139	-1.35253
247900207	chr1:247900207:A:G	1.7388e-30	-2.32058	-1.34414	1.15187e-09	-1.85625	-1.34908
247900218	chr1:247900218:T:C	2.26357e-29	-6.80511e-10	-1.09839	9.09678e-09	-6.80511e-10	-1.13879
247900336	chr1:247900336:A:T	2.14983e-29	-6.80511e-10	-1.14994	8.74382e-09	-6.80511e-10	-1.17837
247900420	chr1:247900420:A:G	1.74297e-30	-2.3215	-1.34083	1.16374e-09	-1.8463	-1.34878
247900518	chr1:247900518:T:G	1.70982e-30	-2.34796	-1.33357	1.24419e-09	-1.78517	-1.34306
247900538	chr1:247900538:G:A	1.81254e-29	-6.80511e-10	-1.32061	7.66899e-09	-6.80511e-10	-1.30953
247900584	chr1:247900584:TA:T	1.74722e-30	-2.33302	-1.32688	1.20686e-09	-1.82106	-1.33763
247900741	chr1:247900741:A:G	1.68732e-30	-2.34022	-1.35456	1.20379e-09	-1.80304	-1.3582
247900784	chr1:247900784:C:T	1.60313e-30	-2.45289	-1.29307	5.38399e-09	-0.465976	-1.19731
247900885	chr1:247900885:G:A	1.78527e-29	-6.80511e-10	-1.33576	7.5407e-09	-6.80511e-10	-1.3264
247900903	chr1:247900903:A:G	1.70879e-30	-2.33149	-1.35065	1.18192e-09	-1.82379	-1.35578
247900927	chr1:247900927:C:T	1.65617e-30	-2.45438	-1.25904	5.24622e-09	-0.542961	-1.14624
247900933	chr1:247900933:C:T	4.52219e-30	-1.4437	-1.26522	4.79095e-09	-0.559578	-1.2204
247900937	chr1:247900937:A:G	1.67237e-30	-2.34837	-1.3553	1.23156e-09	-1.77982	-1.35862
247901029	chr1:247901029:G:A	2.06669e-29	-6.80511e-10	-1.18938	8.54635e-09	-6.80511e-10	-1.20121
247901209	chr1:247901209:A:G	2.04047e-29	-6.80511e-10	-1.20215	9.02936e-09	-6.80511e-10	-1.14623
247901690	chr1:247901690:G:A	3.19677e-30	-2.43387	-0.621905	1.05627e-09	-2.45014	-0.84183
247901706	chr1:247901706:G:A	2.52994e-29	-6.80511e-10	-0.98714	1.00926e-08	-6.80511e-10	-1.03491
247901830	chr1:247901830:C:T	1.74394e-30	-2.45389	-1.20788	5.58428e-09	-0.525807	-1.10095
247901837	chr1:247901837:C:G	2.31519e-29	-6.80511e-10	-1.07584	9.25903e-09	-6.80511e-10	-1.12111
247901849	chr1:247901849:C:T	3.1008e-30	-2.30073	-0.785531	1.28285e-09	-2.2081	-0.889526
247901852	chr1:247901852:T:A	1.85959e-29	-6.80511e-10	-1.29498	7.89556e-09	-6.80511e-10	-1.28041
247901953	chr1:247901953:A:G	1.72908e-30	-2.40048	-1.26985	1.55054e-09	-1.63524	-1.27287
247901987	chr1:247901987:T:C	1.82059e-29	-6.80511e-10	-1.31617	7.73454e-09	-6.80511e-10	-1.30102
247902076	chr1:247902076:A:G	1.80365e-29	-6.80511e-10	-1.32552	7.64112e-09	-6.80511e-10	-1.31317
247902121	chr1:247902121:C:T	1.77415e-29	-6.80511e-10	-1.34201	7.42032e-09	-6.80511e-10	-1.34249
247902168	chr1:247902168:T:C	1.81084e-29	-6.80511e-10	-1.32154	7.67683e-09	-6.80511e-10	-1.30851
247902421	chr1:247902421:C:T	2.55199e-30	-2.45389	-0.827159	6.62689e-09	-0.459723	-0.995853
247902472	chr1:247902472:C:T	6.02794e-30	-2.42151	-3.54985e-10	2.52197e-09	-2.42167	-3.54985e-10
247902555	chr1:247902555:T:C	2.42561e-29	-6.80511e-10	-1.02925	9.69861e-09	-6.80511e-10	-1.07473
247902569	chr1:247902569:C:A	1.80271e-29	-6.80511e-10	-1.32604	7.63676e-09	-6.80511e-10	-1.31374
247902667	chr1:247902667:G:A	1.57687e-30	-2.44763	-1.31485	6.59221e-10	-2.42514	-1.33826
247902925	chr1:247902925:G:C	2.17615e-29	-6.80511e-10	-1.13778	9.47958e-09	-6.80511e-10	-1.09757
247903031	chr1:247903031:G:A	2.02401e-29	-6.80511e-10	-1.21025	8.9412e-09	-6.80511e-10	-1.15604
247903161	chr1:247903161:G:A	8.42641e-30	-2.08655	-3.54985e-10	1.07906e-07	1.33455	-3.54985e-10
247903257	chr1:247903257:C:T	1.6457e-29	-1.41717	-3.54985e-10	2.89075e-08	0.0173874	-3.54985e-10
247903702	chr1:247903702:T:G	1.63373e-30	-2.45396	-1.27309	4.7167e-09	-0.627992	-1.16761
247903903	chr1:247903903:A:G	3.72211e-30	-1.6392	-1.26442	3.66411e-09	-0.835391	-1.21273
247904256	chr1:247904256:C:T	3.07936e-29	-6.80511e-10	-0.79061	1.11735e-08	-6.80511e-10	-0.933166
247904268	chr1:247904268:C:G	2.43112e-29	-6.80511e-10	-1.02698	1.04407e-08	-6.80511e-10	-1.00101
247904384	chr1:247904384:G:A	2.539e-30	-2.33271	-0.953434	8.09652e-10	-2.45307	-1.1048
247904618	chr1:247904618:A:C	2.01974e-29	-6.80511e-10	-1.21237	8.91255e-09	-6.80511e-10	-1.15925
247904776	chr1:247904776:G:A	2.07142e-29	-6.80511e-10	-1.1871	9.44153e-09	-6.80511e-10	-1.10159
247904911	chr1:247904911:A:T	2.47068e-30	-1.98295	-1.33047	1.17675e-09	-1.82817	-1.35578
247904915	chr1:247904915:A:G	2.42897e-30	-2.00664	-1.32382	1.13438e-09	-1.86763	-1.353
247904973	chr1:247904973:G:A	2.47337e-30	-2.28158	-1.03076	1.62429e-09	-1.81102	-1.05062
247905049	chr1:247905049:G:A	1.75953e-29	-6.80511e-10	-1.35029	7.36012e-09	-6.80511e-10	-1.35064
247905231	chr1:247905231:T:C	2.56885e-30	-1.94952	-1.32494	1.22638e-09	-1.78925	-1.35339
247905247	chr1:247905247:C:T	2.26374e-30	-2.14007	-1.26083	1.02087e-09	-2.01083	-1.31523
247905279	chr1:247905279:A:C	2.14588e-29	-6.80511e-10	-1.15178	8.67337e-09	-6.80511e-10	-1.18646
247905449	chr1:247905449:C:T	2.13416e-30	-2.29459	-1.16526	8.40267e-10	-2.32364	-1.19711
247905459	chr1:247905459:A:G	2.17613e-30	-2.1847	-1.25568	9.60322e-10	-2.0757	-1.3115
247905594	chr1:247905594:C:T	2.22202e-30	-2.35509	-1.06442	7.45726e-10	-2.45453	-1.18558
247905651	chr1:247905651:T:G	1.8166e-30	-2.41782	-1.20313	8.55808e-10	-2.37188	-1.13054
247905656	chr1:247905656:C:T	2.29419e-29	-6.80511e-10	-1.08496	1.00078e-08	-6.80511e-10	-1.04334
247905662	chr1:247905662:C:T	1.83159e-29	-6.80511e-10	-1.31015	7.54394e-09	-6.80511e-10	-1.32597
247905744	chr1:247905744:A:G	2.20188e-30	-2.08441	-1.3442	1.03844e-09	-1.94986	-1.35913
247905755	chr1:247905755:C:T	2.07787e-30	-2.14276	-1.34381	9.7176e-10	-2.01638	-1.35898
247905818	chr1:247905818:C:T	1.63225e-30	-2.36996	-1.358	6.27489e-10	-2.45323	-1.35951
247905902	chr1:247905902:T:C	2.0736e-30	-2.17877	-1.30986	9.4672e-10	-2.05757	-1.3439
247906082	chr1:247906082:C:T	2.5124e-29	-6.80511e-10	-0.994094	1.09318e-08	-6.80511e-10	-0.955034
247906196	chr1:247906196:C:T	1.59485e-30	-2.39971	-1.35142	2.08155e-09	-1.25386	-1.35974
247906238	chr1:247906238:T:A	1.64475e-30	-2.36411	-1.35622	1.77251e-09	-1.41596	-1.35836
247906362	chr1:247906362:G:A	5.83229e-30	-2.45451	-3.54985e-10	2.6953e-09	-2.3552	-3.54985e-10
247906455	chr1:247906455:T:G	1.99724e-30	-2.44508	-1.08108	4.92776e-09	-0.837901	-0.913927
247906525	chr1:247906525:T:C	1.72844e-30	-2.39581	-1.27489	2.08747e-09	-1.30314	-1.30762
247906566	chr1:247906566:A:G	2.1292e-30	-2.29791	-1.16426	9.1866e-10	-2.20667	-1.22488
247906610	chr1:247906610:G:A	1.73767e-30	-2.30562	-1.35976	1.21693e-09	-1.79062	-1.35976
247906635	chr1:247906635:C:T	1.53979e-30	-2.43462	-1.35166	1.74054e-09	-1.43377	-1.35875
247906692	chr1:247906692:T:C	1.87948e-30	-2.24098	-1.34594	8.67034e-10	-2.12983	-1.35956
247906718	chr1:247906718:A:G	3.8185e-29	-6.80511e-10	-0.575476	1.34818e-08	-6.80511e-10	-0.745373
247907457	chr1:247907457:A:T	1.87963e-30	-2.23821	-1.34864	8.70494e-10	-2.12559	-1.35981
247907478	chr1:247907478:A:C	1.89782e-30	-2.22675	-1.35046	8.81464e-10	-2.11307	-1.35982
247907497	chr1:247907497:G:A	2.03491e-30	-2.42112	-1.08635	3.93225e-09	-1.0565	-0.921003
247907673	chr1:247907673:TC:T	1.79148e-29	-6.80511e-10	-1.33229	7.87107e-09	-6.80511e-10	-1.28352
247907695	chr1:247907695:G:A	1.75486e-29	-6.80511e-10	-1.35294	7.39926e-09	-6.80511e-10	-1.34533
247907795	chr1:247907795:C:T	1.87312e-30	-2.2305	-1.35981	1.05726e-09	-1.93135	-1.35968
247908000	chr1:247908000:T:G	1.90425e-30	-2.22261	-1.35122	8.85786e-10	-2.10823	-1.35977
247908055	chr1:247908055:G:A	2.7245e-30	-1.85781	-1.35782	1.36277e-09	-1.68039	-1.3568
247908170	chr1:247908170:C:A	6.12801e-30	-2.40505	-3.54985e-10	2.48014e-09	-2.4384	-3.54985e-10
247908281	chr1:247908281:A:G	1.63689e-30	-2.38763	-1.33749	1.9424e-09	-1.32503	-1.35776
247908708	chr1:247908708:G:A	1.81079e-29	-6.80511e-10	-1.32157	7.66314e-09	-6.80511e-10	-1.31029
247908710	chr1:247908710:G:A	1.94273e-30	-2.2153	-1.33853	8.94804e-10	-2.09991	-1.35795
247908724	chr1:247908724:T:C	1.92887e-30	-2.22681	-1.33418	8.83606e-10	-2.11396	-1.3565
247908843	chr1:247908843:C:T	1.96553e-30	-2.19835	-1.34381	9.12187e-10	-2.07937	-1.35925
247908897	chr1:247908897:G:A	1.75644e-29	-6.80511e-10	-1.35204	7.34736e-09	-6.80511e-10	-1.35237
247908970	chr1:247908970:A:G	2.52879e-29	-6.80511e-10	-0.987593	1.19706e-08	-6.80511e-10	-0.864262
247909173	chr1:247909173:A:T	3.77015e-29	-6.80511e-10	-0.588219	1.32996e-08	-6.80511e-10	-0.758977
247909227	chr1:247909227:A:G	1.91197e-30	-2.44837	-1.12142	8.53053e-10	-2.38476	-1.12089
247909260	chr1:247909260:G:T	1.74283e-29	-6.80511e-10	-1.35982	7.30589e-09	-6.80511e-10	-1.35803
247909266	chr1:247909266:T:C	1.77109e-29	-6.80511e-10	-1.34374	7.4077e-09	-6.80511e-10	-1.34419
247909429	chr1:247909429:A:T	2.35094e-30	-2.17704	-1.18607	1.03616e-09	-2.0521	-1.25909
247909565	chr1:247909565:C:G	2.33624e-30	-2.31049	-1.05888	9.32998e-10	-2.31557	-1.10049
247909587	chr1:247909587:T:C	1.61498e-30	-2.38167	-1.35693	1.90692e-09	-1.34382	-1.3574
247909613	chr1:247909613:C:T	1.76877e-29	-6.80511e-10	-1.34505	7.47286e-09	-6.80511e-10	-1.33543
247909615	chr1:247909615:T:A	1.83787e-29	-6.80511e-10	-1.30673	9.2578e-09	-6.80511e-10	-1.12125
247909701	chr1:247909701:T:C	1.76902e-29	-6.80511e-10	-1.34491	7.39924e-09	-6.80511e-10	-1.34534
247909796	chr1:247909796:C:G	2.17662e-30	-2.43675	-1.0034	4.92498e-09	-0.935469	-0.816923
247909918	chr1:247909918:A:G	3.88499e-30	-2.35439	-0.506407	3.26306e-09	-1.66014	-0.503905
247909921	chr1:247909921:G:T	1.77165e-29	-6.80511e-10	-1.34342	7.41e-09	-6.80511e-10	-1.34388
247910048	chr1:247910048:T:C	1.08667e-28	-6.80511e-10	0.470367	3.91306e-08	-6.80511e-10	0.320192
247910093	chr1:247910093:C:T	2.87288e-30	-2.29763	-0.864978	2.09471e-09	-1.76326	-0.844042
247910170	chr1:247910170:G:A	2.39195e-30	-2.30487	-1.04094	9.4656e-10	-2.31959	-1.08204
247910241	chr1:247910241:G:A	1.84538e-30	-2.3166	-1.28863	7.38585e-10	-2.35266	-1.29707
247910622	chr1:247910622:A:T	1.74498e-29	-6.80511e-10	-1.35859	7.3193e-09	-6.80511e-10	-1.3562
247910684	chr1:247910684:A:T	2.40756e-30	-2.18966	-1.14965	1.09692e-09	-2.11803	-1.13618
247911074	chr1:247911074:C:T	1.03525e-28	-6.80511e-10	0.421896	2.61236e-08	-6.80511e-10	-0.0838717
247911210	chr1:247911210:T:C	2.5792e-30	-2.13323	-1.1372	1.29692e-09	-1.97808	-1.10864
247911214	chr1:247911214:T:C	2.61802e-30	-2.14811	-1.10739	1.36241e-09	-1.96028	-1.07718
247911258	chr1:247911258:A:G	2.70653e-30	-2.08722	-1.13503	1.23516e-09	-2.02883	-1.10668
247911316	chr1:247911316:C:T	1.76304e-29	-6.80511e-10	-1.34829	7.37443e-09	-6.80511e-10	-1.34869
247911368	chr1:247911368:ATATT:A	1.84651e-29	-1.30203	-3.54985e-10	2.96281e-09	-2.26057	-3.54985e-10
247911638	chr1:247911638:C:G	2.73846e-30	-2.25842	-0.952099	1.86147e-09	-1.81369	-0.91166
247911676	chr1:247911676:G:A	2.48993e-30	-2.00853	-1.29714	7.77193e-10	-2.29631	-1.30246
247911760	chr1:247911760:G:A	2.55256e-29	-6.80511e-10	-0.978235	9.47268e-09	-6.80511e-10	-1.0983
247911866	chr1:247911866:C:T	1.85436e-29	-6.80511e-10	-1.29779	7.91682e-09	-6.80511e-10	-1.27772
247912075	chr1:247912075:A:G	2.04122e-29	-6.80511e-10	-1.20179	8.69868e-09	-6.80511e-10	-1.18354
247912082	chr1:247912082:A:G	2.16795e-29	-6.80511e-10	-1.14155	9.08749e-09	-6.80511e-10	-1.13981
247912084	chr1:247912084:T:G	2.18896e-29	-6.80511e-10	-1.13191	9.17583e-09	-6.80511e-10	-1.13014
247912096	chr1:247912096:G:A	9.50404e-29	1.59616	-1.25978	3.82171e-08	1.64491	-1.34834
247912101	chr1:247912101:T:C	1.90123e-29	-6.80511e-10	-1.27283	7.71285e-09	-6.80511e-10	-1.30383
247912106	chr1:247912106:A:G	2.55494e-29	0.342014	-1.31932	1.34209e-08	0.449397	-1.1993
247912193	chr1:247912193:T:C	2.68571e-30	-2.2356	-0.994373	4.55333e-09	-1.10764	-0.723218
247912202	chr1:247912202:T:C	1.5846e-29	-1.455	-3.54985e-10	8.19983e-09	-1.2426	-3.54985e-10
247912287	chr1:247912287:T:G	1.77782e-29	-6.80511e-10	-1.33994	7.47664e-09	-6.80511e-10	-1.33493
247912613	chr1:247912613:A:G	1.92847e-29	-6.80511e-10	-1.25861	8.2562e-09	-6.80511e-10	-1.23575
247912798	chr1:247912798:A:G	1.99253e-29	-6.80511e-10	-1.22593	8.1264e-09	-6.80511e-10	-1.25159
247913252	chr1:247913252:TC:T	1.78784e-29	-6.80511e-10	-1.33433	7.4818e-09	-6.80511e-10	-1.33424
247913345	chr1:247913345:G:A	1.79786e-29	-6.80511e-10	-1.32873	7.44532e-09	-6.80511e-10	-1.33913
247913373	chr1:247913373:G:A	6.5306e-29	-6.80511e-10	-0.0388352	2.00679e-08	-6.80511e-10	-0.34759
247913664	chr1:247913664:C:T	1.19565e-28	-6.80511e-10	0.56594	4.31231e-08	-6.80511e-10	0.417346
247913743	chr1:247913743:G:A	5.10461e-29	-6.80511e-10	-0.28519	1.66918e-08	-6.80511e-10	-0.531794
247913918	chr1:247913918:A:G	5.2108e-30	-2.42612	-0.141067	2.60887e-09	-2.39282	0.00503011
247914043	chr1:247914043:C:T	3.43948e-29	-0.743548	0.0635341	3.12609e-09	-2.39816	0.19123
247914103	chr1:247914103:C:A	7.06995e-30	-2.26206	-3.54985e-10	2.68466e-09	-2.35916	-3.54985e-10
247914182	chr1:247914182:C:G	1.7446e-29	-6.80511e-10	-1.35881	7.31969e-09	-6.80511e-10	-1.35614
247914294	chr1:247914294:C:T	4.73179e-29	-0.824752	0.463722	1.15038e-08	-1.48548	0.581448
247914398	chr1:247914398:T:C	4.70025e-29	-6.80511e-10	-0.367718	2.47074e-08	-6.80511e-10	-0.139609
247914771	chr1:247914771:A:G	1.9663e-29	-6.80511e-10	-1.23918	8.11316e-09	-6.80511e-10	-1.25323
247914844	chr1:247914844:A:G	1.9474e-29	-6.80511e-10	-1.24884	8.34637e-09	-6.80511e-10	-1.22489
247914876	chr1:247914876:T:C	1.84905e-29	-6.80511e-10	-1.30066	7.67283e-09	-6.80511e-10	-1.30903
247914990	chr1:247914990:TG:T	3.50778e-30	-2.44982	-0.513115	1.74753e-09	-2.45453	-0.333981
247915023	chr1:247915023:G:A	6.9948e-30	-2.27275	-3.54985e-10	2.66506e-09	-2.36649	-3.54985e-10
247915049	chr1:247915049:G:A	3.5933e-30	-2.45233	-0.486522	1.80055e-09	-2.45394	-0.304682
247915759	chr1:247915759:C:T	1.77131e-29	-6.80511e-10	-1.34361	7.35877e-09	-6.80511e-10	-1.35082
247915783	chr1:247915783:T:G	3.81862e-30	-2.44821	-0.429819	1.91708e-09	-2.45448	-0.241435
247916103	chr1:247916103:A:G	8.60348e-30	-2.06575	-3.54985e-10	4.12648e-09	-1.92929	-3.54985e-10
247916235	chr1:247916235:C:T	1.78241e-29	-6.80511e-10	-1.33737	7.39414e-09	-6.80511e-10	-1.34602
247916336	chr1:247916336:A:G	3.68797e-30	-2.45178	-0.461067	1.83809e-09	-2.45418	-0.283805
247916661	chr1:247916661:A:C	5.33434e-29	0.0193042	-0.260473	2.64511e-09	-2.268	-0.106004
247916899	chr1:247916899:C:A	3.1865e-29	-6.80511e-10	-0.756409	1.38227e-08	-6.80511e-10	-0.720397
247916997	chr1:247916997:CA:C	5.4559e-30	-2.4214	-0.0998206	2.72657e-09	-2.39269	0.0490219
247917119	chr1:247917119:A:G	6.97927e-29	-0.36985	0.397461	4.87458e-09	-2.30206	0.539387
247917185	chr1:247917185:T:C	5.14431e-30	-2.41886	-0.161172	2.58179e-09	-2.3843	-0.013928
247917287	chr1:247917287:C:T	1.75674e-29	-6.80511e-10	-1.35187	7.32863e-09	-6.80511e-10	-1.35492
247917316	chr1:247917316:T:C	1.74726e-29	-6.80511e-10	-1.35728	7.29541e-09	-6.80511e-10	-1.35947
247917474	chr1:247917474:A:G	1.7771e-29	-6.80511e-10	-1.34035	7.35626e-09	-6.80511e-10	-1.35116
247917487	chr1:247917487:A:G	1.79232e-29	-6.80511e-10	-1.33183	7.49985e-09	-6.80511e-10	-1.33183
247917758	chr1:247917758:T:C	1.77706e-29	-6.80511e-10	-1.34037	7.37834e-09	-6.80511e-10	-1.34816
247917761	chr1:247917761:A:G	1.78213e-29	-6.80511e-10	-1.33752	7.41741e-09	-6.80511e-10	-1.34288
247917887	chr1:247917887:A:T	9.1263e-29	-0.258375	0.554202	6.58727e-09	-2.28698	0.825405
247918053	chr1:247918053:G:A	8.58531e-30	-2.06787	-3.54985e-10	3.52901e-09	-2.08569	-3.54985e-10
247918370	chr1:247918370:A:G	1.76989e-29	-6.80511e-10	-1.34442	7.35455e-09	-6.80511e-10	-1.35139
247918404	chr1:247918404:A:T	1.75858e-29	-6.80511e-10	-1.35082	7.32108e-09	-6.80511e-10	-1.35595
247918537	chr1:247918537:G:A	6.5635e-30	-2.3364	-3.54985e-10	2.55473e-09	-2.40877	-3.54985e-10
247918613	chr1:247918613:G:GTA	3.74371e-29	-6.80511e-10	-0.595257	1.58132e-08	-6.80511e-10	-0.585866
247918898	chr1:247918898:A:G	1.80265e-29	-6.80511e-10	-1.32608	7.49293e-09	-6.80511e-10	-1.33275
247918972	chr1:247918972:A:G	1.38462e-29	-0.240441	-1.34947	7.77915e-10	-2.25478	-1.34307
247919073	chr1:247919073:C:T	1.03195e-29	-0.58381	-1.30008	7.43896e-10	-2.33931	-1.30326
247919106	chr1:247919106:G:A	6.0989e-30	-2.40981	-3.54985e-10	2.64831e-09	-2.37279	-3.54985e-10
247919268	chr1:247919268:CTG:C	3.45995e-27	4.21124	-0.280153	6.17563e-07	3.33904	-0.259976
247919334	chr1:247919334:T:A	1.89759e-29	-6.80511e-10	-1.27475	8.10982e-09	-6.80511e-10	-1.25364
247919419	chr1:247919419:T:G	1.82913e-29	0.0363343	-1.34783	8.61185e-10	-2.15513	-1.34103
247919483	chr1:247919483:A:G	2.71122e-30	-1.90303	-1.31749	1.34864e-09	-1.72776	-1.31986
247919546	chr1:247919546:G:A	1.4482e-29	-0.199436	-1.34558	7.92055e-10	-2.24164	-1.3382
247919656	chr1:247919656:A:G	6.39546e-30	-2.36233	-3.54985e-10	2.44052e-09	-2.4545	-3.54985e-10
247919687	chr1:247919687:G:A	1.7805e-29	-6.80511e-10	-1.33844	7.45039e-09	-6.80511e-10	-1.33845
247919698	chr1:247919698:A:G	5.86459e-29	-6.80511e-10	-0.1464	2.66875e-08	-6.80511e-10	-0.0625168
247919720	chr1:247919720:C:T	1.74923e-29	-6.80511e-10	-1.35616	7.34044e-09	-6.80511e-10	-1.35331
247919808	chr1:247919808:A:C	5.63903e-29	-6.80511e-10	-0.185621	1.76047e-08	-6.80511e-10	-0.478546
247919938	chr1:247919938:G:A	1.76427e-29	-6.80511e-10	-1.3476	7.33744e-09	-6.80511e-10	-1.35372
247919996	chr1:247919996:A:G	6.82532e-30	-2.29728	-3.54985e-10	2.62048e-09	-2.38335	-3.54985e-10
247920262	chr1:247920262:A:G	1.27078e-28	-0.0661259	0.693008	7.98216e-09	-2.22127	0.951763
247920603	chr1:247920603:T:G	1.86339e-29	-6.80511e-10	-1.29294	7.67806e-09	-6.80511e-10	-1.30835
247920619	chr1:247920619:A:G	3.16904e-28	1.79375	-0.253065	2.58157e-08	0.00398846	-0.099717
247920664	chr1:247920664:A:T	1.74489e-29	-6.80511e-10	-1.35864	7.33022e-09	-6.80511e-10	-1.35471
247920691	chr1:247920691:C:G	1.79874e-29	-6.80511e-10	-1.32825	7.44943e-09	-6.80511e-10	-1.33857
247920920	chr1:247920920:T:C	9.81665e-30	-0.71197	-1.22187	8.06342e-10	-2.3812	-1.18076
247921019	chr1:247921019:T:C	3.4561e-28	-6.80511e-10	1.62739	1.47889e-07	-6.80511e-10	1.64975
247921073	chr1:247921073:C:G	1.82923e-29	-6.80511e-10	-1.31144	7.65543e-09	-6.80511e-10	-1.3113
247921102	chr1:247921102:G:C	1.74283e-29	-6.80511e-10	-1.35982	7.29359e-09	-6.80511e-10	-1.35972
247921108	chr1:247921108:A:G	1.74281e-29	-6.80511e-10	-1.35984	7.29311e-09	-6.80511e-10	-1.35978
247921109	chr1:247921109:G:C	1.74291e-29	-6.80511e-10	-1.35978	7.29435e-09	-6.80511e-10	-1.35961
247921110	chr1:247921110:T:C	1.74339e-29	-6.80511e-10	-1.3595	7.2936e-09	-6.80511e-10	-1.35972
247921112	chr1:247921112:T:C	1.74728e-29	-6.80511e-10	-1.35727	7.30642e-09	-6.80511e-10	-1.35796
247921552	chr1:247921552:A:G	6.84245e-29	0.00781237	-3.54985e-10	3.25633e-09	-2.16611	-3.54985e-10
247921629	chr1:247921629:G:A	2.00822e-29	-6.80511e-10	-1.21808	9.15772e-09	-6.80511e-10	-1.13212
247921709	chr1:247921709:C:G	3.39604e-29	-0.68277	-0.00995209	3.22138e-09	-2.38601	0.209112
247921822	chr1:247921822:G:A	6.69077e-30	-1.50189	-0.815304	1.25064e-09	-2.45087	-0.672191
247921847	chr1:247921847:C:G	2.64546e-30	-2.06468	-1.1804	1.70136e-09	-1.61586	-1.19943
247921949	chr1:247921949:G:A	1.75458e-29	-6.80511e-10	-1.3531	7.31164e-09	-6.80511e-10	-1.35725
247922039	chr1:247922039:T:A	3.43887e-29	-0.227875	-0.452315	2.14178e-09	-2.28252	-0.302553
247922126	chr1:247922126:A:C	5.27726e-29	-6.80511e-10	-0.251926	2.47196e-08	-6.80511e-10	-0.139118
247922611	chr1:247922611:T:C	3.05498e-29	-0.294219	-0.504342	1.98748e-09	-2.30038	-0.359459
247922752	chr1:247922752:A:G	1.09313e-29	-0.494432	-1.33186	7.24939e-10	-2.3293	-1.33908
247923319	chr1:247923319:C:T	1.34614e-28	-6.80511e-10	0.68449	5.94747e-08	-6.80511e-10	0.738839
247923359	chr1:247923359:G:C	3.23762e-28	1.5743	-0.0122114	2.86644e-08	-0.165772	0.174717
247923437	chr1:247923437:A:C	5.76791e-29	-6.80511e-10	-0.163024	2.73281e-08	-6.80511e-10	-0.0387969
247923522	chr1:247923522:G:A	5.1607e-29	-6.80511e-10	-0.274261	2.42853e-08	-6.80511e-10	-0.156842
247923707	chr1:247923707:A:G	1.97838e-29	-6.80511e-10	-1.23306	8.12166e-09	-6.80511e-10	-1.25218
247923794	chr1:247923794:T:C	1.7433e-29	-6.80511e-10	-1.35956	7.52067e-09	-6.80511e-10	-1.32906
247923830	chr1:247923830:T:C	1.8186e-29	-6.80511e-10	-1.31727	7.54494e-09	-6.80511e-10	-1.32584
247924505	chr1:247924505:A:G	5.43871e-29	-6.80511e-10	-0.221791	2.45143e-08	-6.80511e-10	-0.147455
247924516	chr1:247924516:G:T	6.30759e-29	-6.80511e-10	-0.0735802	2.85772e-08	-6.80511e-10	0.00589685
247924616	chr1:247924616:C:T	4.09899e-29	-0.0830438	-0.421549	2.1987e-09	-2.22087	-0.337982
247924657	chr1:247924657:CAT:C	6.22329e-29	-6.80511e-10	-0.0870344	1.92147e-08	-6.80511e-10	-0.391038
247924694	chr1:247924694:A:G	5.60661e-29	-6.80511e-10	-0.191387	5.8421e-08	-6.80511e-10	0.720963
247924727	chr1:247924727:C:A	1.79147e-29	-0.204886	-1.12741	1.00932e-09	-2.27215	-1.06529
247925420	chr1:247925420:T:A	2.73329e-29	-0.100897	-0.80893	1.54214e-09	-2.1948	-0.71874
247925565	chr1:247925565:T:C	2.83769e-29	-0.0936002	-0.778744	1.59781e-09	-2.19227	-0.68581
247925869	chr1:247925869:C:T	8.32867e-29	-6.80511e-10	0.204371	4.72629e-08	-6.80511e-10	0.509012
247925991	chr1:247925991:C:G	1.74368e-29	-6.80511e-10	-1.35934	7.33063e-09	-6.80511e-10	-1.35465
247926011	chr1:247926011:A:G	2.37759e-30	-2.31469	-1.03714	9.35811e-10	-2.39317	-1.01988
247926350	chr1:247926350:G:A	3.1044e-29	0.0159382	-0.798452	1.6214e-09	-2.15607	-0.70735
247926474	chr1:247926474:T:C	3.04919e-29	-0.0211424	-0.779314	1.63592e-09	-2.16846	-0.686049
247926722	chr1:247926722:G:T	1.08724e-28	-6.80511e-10	0.47089	5.3301e-08	-6.80511e-10	0.629243
247926774	chr1:247926774:A:T	2.29769e-30	-2.31661	-1.0694	1.14488e-09	-2.2902	-0.921214
247926824	chr1:247926824:C:T	1.92085e-29	-6.80511e-10	-1.26257	9.17386e-09	-6.80511e-10	-1.13035
247926949	chr1:247926949:C:T	1.81872e-30	-2.28191	-1.33787	1.0352e-09	-2.02912	-1.283
247927008	chr1:247927008:C:T	2.19438e-29	-6.80511e-10	-1.12944	8.96831e-09	-6.80511e-10	-1.15302
247927281	chr1:247927281:G:A	2.93812e-29	-0.0373372	-0.800225	1.58868e-09	-2.17385	-0.709962
247927289	chr1:247927289:T:G	2.12704e-30	-2.36302	-1.10016	1.0535e-09	-2.33599	-0.958603
247927593	chr1:247927593:A:G	6.38933e-30	-2.36329	-3.54985e-10	2.44076e-09	-2.4544	-3.54985e-10
247927722	chr1:247927722:C:T	2.70868e-28	-6.80511e-10	1.38371	9.69219e-08	-6.80511e-10	1.22719
247927976	chr1:247927976:A:G	2.28145e-29	-6.80511e-10	-1.09052	9.36034e-09	-6.80511e-10	-1.11023
247928533	chr1:247928533:C:T	2.31445e-29	-6.80511e-10	-1.07616	9.43072e-09	-6.80511e-10	-1.10274
247928887	chr1:247928887:G:A	1.75748e-29	-6.80511e-10	-1.35145	7.37927e-09	-6.80511e-10	-1.34804
247928988	chr1:247928988:G:A	2.05794e-28	-6.80511e-10	1.10896	1.23907e-07	-6.80511e-10	1.47282
247929209	chr1:247929209:C:T	1.29617e-29	-0.309912	-1.34601	7.94183e-10	-2.23698	-1.34018
247929214	chr1:247929214:G:T	1.94209e-29	-6.80511e-10	-1.25157	9.31259e-09	-6.80511e-10	-1.11534
247929232	chr1:247929232:C:T	5.88335e-29	-6.80511e-10	-0.143207	3.22513e-08	-6.80511e-10	0.126847
247929379	chr1:247929379:C:A	5.8501e-30	-2.45146	-3.54985e-10	2.45335e-09	-2.44926	-3.54985e-10
247929554	chr1:247929554:C:A	2.23787e-29	-6.80511e-10	-1.10981	9.1277e-09	-6.80511e-10	-1.1354
247929892	chr1:247929892:T:C	1.80572e-28	1.48081	-0.502598	1.60648e-08	-0.214256	-0.355828
247929961	chr1:247929961:C:G	3.12228e-29	-6.80511e-10	-0.776771	1.0807e-08	-6.80511e-10	-0.966515
247930185	chr1:247930185:A:G	7.18367e-30	-2.24611	-3.54985e-10	3.03379e-09	-2.2369	-3.54985e-10
247930216	chr1:247930216:T:G	2.26046e-29	-6.80511e-10	-1.09976	9.92218e-09	-6.80511e-10	-1.05194
247930607	chr1:247930607:T:G	2.17792e-29	-6.80511e-10	-1.13696	9.55804e-09	-6.80511e-10	-1.08933
247930682	chr1:247930682:G:T	3.66464e-28	-6.80511e-10	1.68598	1.56829e-07	-6.80511e-10	1.70845
247930864	chr1:247930864:T:G	2.66105e-29	-6.80511e-10	-0.936612	1.05816e-08	-6.80511e-10	-0.987592
247930923	chr1:247930923:G:A	2.28298e-29	-6.80511e-10	-1.08985	9.30549e-09	-6.80511e-10	-1.11611
247931159	chr1:247931159:G:A	1.44883e-29	-0.270184	-1.2744	8.44686e-10	-2.22684	-1.28866
247931314	chr1:247931314:A:G	1.29756e-29	-0.395996	-1.25885	8.24922e-10	-2.26481	-1.27437
247932065	chr1:247932065:G:A	9.37693e-30	-0.623445	-1.35622	7.17216e-10	-2.3239	-1.35519
247932181	chr1:247932181:T:C	1.1935e-29	-0.442829	-1.29561	7.85924e-10	-2.28138	-1.30623
247932229	chr1:247932229:C:T	2.33043e-29	-6.80511e-10	-1.06928	9.49356e-09	-6.80511e-10	-1.0961
247932929	chr1:247932929:G:A	2.53189e-29	-6.80511e-10	-0.986366	1.02731e-08	-6.80511e-10	-1.01719
247933354	chr1:247933354:A:G	2.12131e-29	-6.80511e-10	-1.1633	8.82776e-09	-6.80511e-10	-1.16881
247933798	chr1:247933798:T:C	1.8159e-29	-6.80511e-10	-1.31875	7.69555e-09	-6.80511e-10	-1.30607
247934159	chr1:247934159:C:T	1.03355e-29	-1.88233	-3.54985e-10	6.18255e-09	-1.52498	-3.54985e-10
247934620	chr1:247934620:A:G	2.6381e-29	-6.80511e-10	-0.945276	1.20095e-08	-6.80511e-10	-0.861013
247934872	chr1:247934872:T:G	8.79244e-29	-6.80511e-10	0.258558	3.12414e-08	-6.80511e-10	0.0950325
247935058	chr1:247935058:T:C	3.6396e-29	-6.80511e-10	-0.62346	1.71265e-08	-6.80511e-10	-0.506084
247935153	chr1:247935153:A:G	1.79213e-29	-6.80511e-10	-1.33193	7.43001e-09	-6.80511e-10	-1.34119
247935302	chr1:247935302:T:C	1.77265e-29	-6.80511e-10	-1.34286	7.43882e-09	-6.80511e-10	-1.34
247935529	chr1:247935529:A:T	1.81922e-29	-6.80511e-10	-1.31693	7.41439e-09	-6.80511e-10	-1.34329
247935738	chr1:247935738:C:T	3.94228e-30	-2.05262	-0.793536	1.55155e-09	-2.25448	-0.652973
247935844	chr1:247935844:T:C	2.79626e-30	-2.1968	-0.992839	1.09827e-09	-2.35125	-0.901727
247935881	chr1:247935881:C:G	1.76038e-29	-6.80511e-10	-1.34981	7.47784e-09	-6.80511e-10	-1.33477
247936003	chr1:247936003:G:A	6.35128e-30	-1.8346	-0.53466	1.22526e-09	-2.45415	-0.689411
247936006	chr1:247936006:T:C	6.37441e-30	-1.83014	-0.535491	1.22459e-09	-2.45403	-0.690078
247936217	chr1:247936217:G:A	2.11939e-29	-6.80511e-10	-1.16421	9.42767e-09	-6.80511e-10	-1.10306
247936404	chr1:247936404:T:C	1.72218e-30	-2.45065	-1.22368	1.25549e-09	-1.94977	-1.16942
247936521	chr1:247936521:CCACT:C	1.80093e-29	-6.80511e-10	-1.32703	7.47203e-09	-6.80511e-10	-1.33555
247937031	chr1:247937031:G:A	1.08975e-29	-2.42859	0.599203	3.57012e-09	-2.3782	0.304081
247937172	chr1:247937172:G:C	3.04209e-29	-6.80511e-10	-0.80279	1.51321e-08	-6.80511e-10	-0.629894
247937237	chr1:247937237:A:G	1.19546e-27	1.47796	1.3904	8.98888e-08	-0.176671	1.32853
247937324	chr1:247937324:C:T	2.46736e-29	-6.80511e-10	-1.01218	9.80256e-09	-6.80511e-10	-1.06407
247937606	chr1:247937606:CA:C	1.74394e-29	-6.80511e-10	-1.35919	7.32051e-09	-6.80511e-10	-1.35603
247937709	chr1:247937709:C:A	1.78599e-29	-6.80511e-10	-1.33536	7.34624e-09	-6.80511e-10	-1.35252
247937764	chr1:247937764:A:G	4.72171e-29	-6.80511e-10	-0.363162	2.87778e-08	-6.80511e-10	0.0128919
247937794	chr1:247937794:G:T	4.74049e-29	-6.80511e-10	-0.359192	2.29347e-08	-6.80511e-10	-0.21406
247938000	chr1:247938000:G:A	8.06327e-28	1.39424	1.08033	8.33914e-08	-0.263353	1.34019
247938703	chr1:247938703:G:T	3.09498e-29	-6.80511e-10	-0.785552	1.12634e-08	-6.80511e-10	-0.925152
247938846	chr1:247938846:A:G	1.76526e-29	-6.80511e-10	-1.34703	7.45679e-09	-6.80511e-10	-1.33759
247939028	chr1:247939028:A:G	1.81358e-29	-6.80511e-10	-1.32003	7.49859e-09	-6.80511e-10	-1.332
247939249	chr1:247939249:A:G	2.72599e-29	-6.80511e-10	-0.912503	1.27393e-08	-6.80511e-10	-0.802019
247939250	chr1:247939250:C:T	1.77694e-29	-6.80511e-10	-1.34044	7.40565e-09	-6.80511e-10	-1.34447
247939673	chr1:247939673:A:G	1.81175e-29	-6.80511e-10	-1.32104	7.83083e-09	-6.80511e-10	-1.28864
247939833	chr1:247939833:C:T	1.47766e-29	-1.52488	-3.54985e-10	4.4681e-09	-1.84975	-3.54985e-10
247940360	chr1:247940360:T:C	1.86982e-29	-6.80511e-10	-1.28949	7.99775e-09	-6.80511e-10	-1.26755
247940370	chr1:247940370:T:C	7.78053e-28	1.51457	0.924302	7.86344e-08	-0.167984	1.18608
247940456	chr1:247940456:A:T	1.82842e-29	-6.80511e-10	-1.31188	7.60735e-09	-6.80511e-10	-1.3176
247940502	chr1:247940502:G:A	4.57744e-30	-1.41149	-1.28529	4.80192e-09	-0.430333	-1.34736
247940921	chr1:247940921:T:A	2.19424e-29	-6.80511e-10	-1.1295	9.78468e-09	-6.80511e-10	-1.06589
247941080	chr1:247941080:G:A	1.75952e-29	-6.80511e-10	-1.35029	7.42426e-09	-6.80511e-10	-1.34196
247941150	chr1:247941150:A:C	7.65613e-30	-0.834369	-1.34804	5.03659e-09	-0.373669	-1.35631
247941218	chr1:247941218:G:A	1.75975e-29	-6.80511e-10	-1.35016	7.42561e-09	-6.80511e-10	-1.34178
247941434	chr1:247941434:C:T	1.13291e-28	1.33451	-0.82247	9.5536e-09	-0.25739	-0.832405
247941558	chr1:247941558:A:G	1.34473e-28	1.57131	-0.88786	1.07831e-08	-0.0716221	-0.897108
247941788	chr1:247941788:T:C	2.32989e-29	-6.80511e-10	-1.06951	1.0295e-08	-6.80511e-10	-1.01506
247941827	chr1:247941827:C:G	1.78812e-29	-6.80511e-10	-1.33417	7.5437e-09	-6.80511e-10	-1.326
247941964	chr1:247941964:ATGAC:A	1.85128e-29	-6.80511e-10	-1.29945	8.5499e-09	-6.80511e-10	-1.20079
247942541	chr1:247942541:T:A	1.95198e-29	-6.80511e-10	-1.24649	8.96991e-09	-6.80511e-10	-1.15284
247942716	chr1:247942716:T:G	4.20354e-29	-6.80511e-10	-0.479407	1.79208e-08	-6.80511e-10	-0.46075
247942730	chr1:247942730:T:C	1.76503e-29	-6.80511e-10	-1.34717	7.32116e-09	-6.80511e-10	-1.35594
247942875	chr1:247942875:C:T	1.81963e-29	-6.80511e-10	-1.3167	7.74917e-09	-6.80511e-10	-1.29913
247942881	chr1:247942881:C:T	2.0298e-29	-6.80511e-10	-1.2074	8.61321e-09	-6.80511e-10	-1.19342
247942938	chr1:247942938:C:T	6.60414e-28	1.27032	1.00463	7.04672e-08	-0.362412	1.27085
247942990	chr1:247942990:C:T	1.74459e-29	-1.35881	-3.54985e-10	2.45804e-09	-2.44735	-3.54985e-10
247943070	chr1:247943070:C:G	2.52162e-29	-6.80511e-10	-0.990434	1.09802e-08	-6.80511e-10	-0.950623
247943187	chr1:247943187:G:A	1.79712e-29	-6.80511e-10	-1.32915	7.63153e-09	-6.80511e-10	-1.31442
247943222	chr1:247943222:A:G	7.47369e-28	1.38797	1.01067	7.71146e-08	-0.265215	1.26379
247943291	chr1:247943291:G:A	1.7871e-29	-6.80511e-10	-1.33474	7.41159e-09	-6.80511e-10	-1.34367
247943320	chr1:247943320:G:T	1.79854e-29	-6.80511e-10	-1.32836	7.64136e-09	-6.80511e-10	-1.31314
247943542	chr1:247943542:A:T	1.84133e-29	-6.80511e-10	-1.30485	7.59797e-09	-6.80511e-10	-1.31883
247944676	chr1:247944676:T:C	5.94379e-29	-6.80511e-10	-0.132987	2.3546e-08	-6.80511e-10	-0.187758
247944732	chr1:247944732:A:C	1.82489e-29	-6.80511e-10	-1.31381	7.53987e-09	-6.80511e-10	-1.32651
247944761	chr1:247944761:A:G	5.0752e-28	1.37799	0.633628	5.1942e-08	-0.268061	0.871477
247944864	chr1:247944864:T:G	1.82524e-29	-6.80511e-10	-1.31362	7.54111e-09	-6.80511e-10	-1.32634
247945004	chr1:247945004:C:G	5.85753e-30	-2.45019	-3.54985e-10	2.58634e-09	-2.39647	-3.54985e-10
247945511	chr1:247945511:C:T	6.60335e-28	1.4171	0.857724	6.77511e-08	-0.238191	1.10732
247945666	chr1:247945666:C:A	1.75829e-29	-6.80511e-10	-1.35099	7.39124e-09	-6.80511e-10	-1.34642
247945671	chr1:247945671:G:A	1.76472e-29	-6.80511e-10	-1.34734	7.46138e-09	-6.80511e-10	-1.33697
247945724	chr1:247945724:G:T	4.40129e-29	-0.433436	-3.54985e-10	8.70686e-08	1.11998	-3.54985e-10
247945726	chr1:247945726:A:G	7.17821e-28	1.51484	0.843459	7.20039e-08	-0.162267	1.09227
247945928	chr1:247945928:A:G	7.85468e-28	1.53856	0.909802	7.86073e-08	-0.1444	1.16215
247945973	chr1:247945973:C:T	1.87326e-29	-6.80511e-10	-1.28765	7.98381e-09	-6.80511e-10	-1.2693
247946054	chr1:247946054:G:A	2.96754e-29	-6.80511e-10	-0.827599	1.34643e-08	-6.80511e-10	-0.746667
247946538	chr1:247946538:G:C	2.77301e-29	-6.80511e-10	-0.895401	1.26011e-08	-6.80511e-10	-0.81293
247946755	chr1:247946755:C:T	8.21114e-29	1.54571	-1.35556	7.24285e-09	-0.0119955	-1.3547
247947557	chr1:247947557:C:A	1.24668e-28	1.34007	-0.732339	3.23721e-08	1.05056	-0.919979
247947776	chr1:247947776:T:C	1.23773e-28	1.31571	-0.715177	3.20669e-08	1.02664	-0.905526
247947829	chr1:247947829:A:G	3.54257e-29	-6.80511e-10	-0.65048	1.26368e-08	-6.80511e-10	-0.810096
247948018	chr1:247948018:C:A	1.74448e-29	-6.80511e-10	-1.35888	7.32566e-09	-6.80511e-10	-1.35533
247948057	chr1:247948057:T:C	1.0705e-28	1.17592	-0.720545	2.79981e-08	0.895213	-0.909787
247948101	chr1:247948101:T:C	4.73894e-29	-6.80511e-10	-0.35952	2.17394e-08	-6.80511e-10	-0.267588
247948103	chr1:247948103:C:T	2.72498e-29	-6.80511e-10	-0.912873	1.08556e-08	-6.80511e-10	-0.962036
247948305	chr1:247948305:G:A	1.78925e-29	-6.80511e-10	-1.33354	7.40406e-09	-6.80511e-10	-1.34468
247948341	chr1:247948341:A:G	1.74761e-29	-6.80511e-10	-1.35708	7.34891e-09	-6.80511e-10	-1.35216
247948360	chr1:247948360:G:A	1.0821e-28	1.21126	-0.745114	2.84437e-08	0.931589	-0.930376
247948373	chr1:247948373:C:T	2.3365e-29	-6.80511e-10	-1.06668	1.01386e-08	-6.80511e-10	-1.03036
247948401	chr1:247948401:T:C	1.28736e-28	1.35471	-0.714868	3.32473e-08	1.06007	-0.902812
247948485	chr1:247948485:G:A	1.30574e-28	1.41186	-0.757842	3.4091e-08	1.12289	-0.940571
247949325	chr1:247949325:T:C	3.46564e-30	-2.28766	-0.687361	1.27099e-09	-2.29538	-0.811538
247949436	chr1:247949436:C:A	9.0117e-29	1.63616	-1.35297	8.06085e-09	0.0947398	-1.35443
247949443	chr1:247949443:G:T	2.96681e-30	-2.24859	-0.881843	1.48653e-09	-1.90111	-1.04916
247949460	chr1:247949460:T:C	7.57338e-29	0.921384	-0.812078	2.06562e-08	0.667985	-0.986681
247949505	chr1:247949505:C:G	3.21611e-29	-6.80511e-10	-0.747162	1.34928e-08	-6.80511e-10	-0.744556
247949507	chr1:247949507:A:G	8.87628e-29	1.25063	-0.982579	2.4079e-08	0.969745	-1.13512
247949576	chr1:247949576:G:C	1.74289e-29	-6.80511e-10	-1.35979	7.29945e-09	-6.80511e-10	-1.35891
247949613	chr1:247949613:A:G	2.28229e-30	-2.16185	-1.23088	4.88789e-09	-0.634536	-1.12542
247949650	chr1:247949650:C:T	1.74606e-29	-6.80511e-10	-1.35797	7.2933e-09	-6.80511e-10	-1.35976
247949651	chr1:247949651:G:A	1.74313e-29	-6.80511e-10	-1.35965	7.31005e-09	-6.80511e-10	-1.35746
247949724	chr1:247949724:T:A	9.09224e-29	1.06111	-0.769019	2.40917e-08	0.785231	-0.950077
247949759	chr1:247949759:C:A	1.50124e-28	2.10402	-1.31048	1.21545e-08	0.465542	-1.31456
247950057	chr1:247950057:T:C	9.9917e-29	1.10913	-0.722706	2.62168e-08	0.831294	-0.911607
247950134	chr1:247950134:C:T	4.08196e-30	-2.26898	-0.542364	1.42706e-09	-2.31285	-0.678246
247950353	chr1:247950353:G:A	4.30287e-30	-2.17	-0.588639	2.1633e-09	-1.77305	-0.802023
247950410	chr1:247950410:G:A	1.79554e-29	-6.80511e-10	-1.33003	7.42788e-09	-6.80511e-10	-1.34147
247950623	chr1:247950623:A:G	6.1664e-30	-2.3988	-3.54985e-10	1.74804e-08	-0.485631	-3.54985e-10
247950656	chr1:247950656:C:T	1.15292e-28	1.21928	-0.689727	2.98745e-08	0.934521	-0.884229
247950751	chr1:247950751:G:A	2.35507e-29	-6.80511e-10	-1.05876	1.01855e-08	-6.80511e-10	-1.02575
247950886	chr1:247950886:G:A	1.21293e-28	1.31295	-0.73266	3.16257e-08	1.02719	-0.919929
247950890	chr1:247950890:A:G	1.81362e-29	-6.80511e-10	-1.32001	7.8126e-09	-6.80511e-10	-1.29097
247950981	chr1:247950981:G:T	3.34469e-29	-6.80511e-10	-0.707959	1.48215e-08	-6.80511e-10	-0.650637
247951010	chr1:247951010:T:A	4.6354e-30	-2.09914	-0.58506	2.4072e-09	-1.66872	-0.799529
247951103	chr1:247951103:G:A	1.01424e-28	1.13491	-0.733514	2.65625e-08	0.853408	-0.920619
247951257	chr1:247951257:T:G	2.57447e-28	1.9514	-0.618507	2.17154e-08	0.210968	-0.479657
247951382	chr1:247951382:A:T	1.17442e-28	1.28586	-0.737832	3.05757e-08	0.997734	-0.92424
247951399	chr1:247951399:C:T	1.12899e-28	1.24104	-0.732466	2.9402e-08	0.954092	-0.919741
247951400	chr1:247951400:A:G	1.11126e-28	1.22051	-0.727758	2.897e-08	0.934906	-0.915358
247951439	chr1:247951439:A:G	2.36403e-28	1.8665	-0.618879	2.03262e-08	0.145249	-0.480052
247951620	chr1:247951620:T:C	1.74617e-29	-6.80511e-10	-1.35791	7.33204e-09	-6.80511e-10	-1.35446
247951825	chr1:247951825:C:T	1.83939e-29	-6.80511e-10	-1.3059	7.64806e-09	-6.80511e-10	-1.31226
247951990	chr1:247951990:T:C	1.39293e-28	2.02858	-1.30992	1.14994e-08	0.410057	-1.31447
247952005	chr1:247952005:G:A	1.27439e-28	1.95488	-1.32515	1.06236e-08	0.344935	-1.32857
247952019	chr1:247952019:G:C	1.30169e-28	1.97575	-1.32484	1.08611e-08	0.366743	-1.32827
247952582	chr1:247952582:C:T	1.92894e-28	1.66228	-0.618056	4.92796e-08	1.36107	-0.810275
247952585	chr1:247952585:T:C	1.84824e-28	1.6099	-0.608417	4.72492e-08	1.3107	-0.801973
247952755	chr1:247952755:G:A	5.74008e-30	-1.97291	-0.497539	3.16772e-09	-1.48233	-0.711367
247953127	chr1:247953127:A:G	1.65063e-28	1.51704	-0.628634	4.24209e-08	1.22029	-0.819359
247953189	chr1:247953189:A:G	5.8846e-30	-1.97991	-0.465666	3.22422e-09	-1.4923	-0.68372
247953193	chr1:247953193:GGAAATTAACGAATTCA:G	2.83688e-29	-6.80511e-10	-0.872629	1.24807e-08	-6.80511e-10	-0.822527
247953527	chr1:247953527:A:G	4.50458e-29	-6.80511e-10	-0.41024	2.1322e-08	-6.80511e-10	-0.286975
247953595	chr1:247953595:A:G	1.74861e-29	-6.80511e-10	-1.35651	7.35484e-09	-6.80511e-10	-1.35135
247953679	chr1:247953679:T:C	1.8589e-29	-6.80511e-10	-1.29535	8.37586e-09	-6.80511e-10	-1.22136
247953695	chr1:247953695:G:A	4.71665e-29	-6.80511e-10	-0.364235	2.23899e-08	-6.80511e-10	-0.238102
247953790	chr1:247953790:A:C	1.79696e-29	-6.80511e-10	-1.32924	7.60333e-09	-6.80511e-10	-1.31813
247953856	chr1:247953856:T:C	2.14402e-29	-6.80511e-10	-1.15265	9.45132e-09	-6.80511e-10	-1.10056
247953903	chr1:247953903:C:G	8.38175e-29	-6.80511e-10	0.210723	3.88416e-08	-6.80511e-10	0.31278
247954196	chr1:247954196:C:T	2.04272e-29	-6.80511e-10	-1.20105	8.7742e-09	-6.80511e-10	-1.1749
247954588	chr1:247954588:C:T	1.80868e-29	-6.80511e-10	-1.32273	7.7779e-09	-6.80511e-10	-1.29543
247954719	chr1:247954719:G:A	1.80247e-28	1.58674	-0.610328	4.6139e-08	1.28855	-0.803608
247954996	chr1:247954996:G:A	1.58094e-28	1.48392	-0.638652	4.08489e-08	1.19298	-0.829811
247955102	chr1:247955102:C:T	1.08377e-29	-1.45564	-0.379246	1.2059e-09	-2.43663	-0.722863
247955488	chr1:247955488:G:A	1.25751e-28	1.93092	-1.31454	1.04699e-08	0.320268	-1.31847
247955548	chr1:247955548:A:G	1.7485e-29	-6.80511e-10	-1.35657	7.35415e-09	-6.80511e-10	-1.35145
247955649	chr1:247955649:T:C	1.76849e-29	-6.80511e-10	-1.34521	7.47258e-09	-6.80511e-10	-1.33547
247955650	chr1:247955650:G:A	1.8247e-29	-6.80511e-10	-1.31392	7.7593e-09	-6.80511e-10	-1.29782
247955670	chr1:247955670:A:G	4.66045e-28	2.61587	-0.689502	1.18422e-07	2.29942	-0.871872
247956188	chr1:247956188:T:G	1.87791e-28	1.62178	-0.604368	4.78282e-08	1.31767	-0.796768
247956290	chr1:247956290:T:A	2.0678e-30	-2.18306	-1.30838	4.13107e-09	-0.682656	-1.24552
247956358	chr1:247956358:A:C	2.88706e-29	-6.80511e-10	-0.855096	1.27125e-08	-6.80511e-10	-0.804126
247956359	chr1:247956359:G:C	2.0708e-28	1.61568	-0.500489	5.20316e-08	1.31201	-0.706872
247956461	chr1:247956461:T:G	2.72369e-29	-6.80511e-10	-0.913344	1.15806e-08	-6.80511e-10	-0.897385
247956551	chr1:247956551:T:C	7.40058e-30	-1.94067	-0.275686	4.00294e-09	-1.44472	-0.51496
247956597	chr1:247956597:C:G	2.15631e-30	-2.18975	-1.25977	9.13572e-10	-2.12569	-1.31142
247956708	chr1:247956708:T:G	1.35025e-28	2.00984	-1.3223	1.11825e-08	0.393491	-1.32585
247956756	chr1:247956756:C:G	1.8224e-28	1.50165	-0.514241	4.59117e-08	1.19901	-0.719
247956869	chr1:247956869:A:G	2.72563e-28	2.0256	-0.635645	2.25835e-08	0.268944	-0.498438
247956920	chr1:247956920:G:A	2.11183e-28	1.63939	-0.504584	5.29551e-08	1.33361	-0.710875
247956986	chr1:247956986:A:G	4.69084e-30	-2.29658	-0.375724	1.72744e-09	-2.2749	-0.525174
247957172	chr1:247957172:G:A	1.33518e-28	1.41645	-0.740133	3.47184e-08	1.11663	-0.916078
247957173	chr1:247957173:A:T	4.81506e-29	-0.343586	-3.54985e-10	9.60222e-08	1.21787	-3.54985e-10
247957183	chr1:247957183:C:T	1.74607e-29	-6.80511e-10	-1.35797	7.293e-09	-6.80511e-10	-1.3598
247957270	chr1:247957270:A:G	1.97331e-29	-6.80511e-10	-1.23562	8.10664e-09	-6.80511e-10	-1.25403
247957355	chr1:247957355:C:T	1.6639e-28	1.47878	-0.582362	4.25314e-08	1.18279	-0.779259
247957453	chr1:247957453:T:C	1.57767e-28	1.47685	-0.633656	4.06052e-08	1.18088	-0.823694
247957512	chr1:247957512:A:G	1.7492e-28	1.54171	-0.595298	4.45438e-08	1.24041	-0.790644
247957571	chr1:247957571:C:G	2.3141e-29	-6.80511e-10	-1.07631	1.00343e-08	-6.80511e-10	-1.04071
247957739	chr1:247957739:T:G	1.68998e-28	1.47833	-0.566362	4.32341e-08	1.18569	-0.765776
247957848	chr1:247957848:C:T	1.81903e-28	1.55938	-0.573826	4.62983e-08	1.26108	-0.772688
247957894	chr1:247957894:C:T	1.83793e-29	-6.80511e-10	-1.30669	7.94361e-09	-6.80511e-10	-1.27435
247957983	chr1:247957983:G:T	1.53994e-28	1.62879	-0.809793	3.99603e-08	1.32853	-0.98736
247958027	chr1:247958027:T:C	1.67078e-28	1.47797	-0.577425	4.26158e-08	1.18066	-0.775149
247958028	chr1:247958028:G:A	6.61689e-30	-2.32829	-3.54985e-10	3.40394e-09	-2.12178	-3.54985e-10
247958136	chr1:247958136:G:C	2.13028e-28	1.7538	-0.610294	5.4027e-08	1.44632	-0.803544
247958192	chr1:247958192:G:A	1.41921e-28	1.98968	-1.25233	1.17884e-08	0.377273	-1.25687
247958213	chr1:247958213:C:G	1.15422e-28	1.8067	-1.27602	9.95273e-09	0.231589	-1.28045
247958264	chr1:247958264:T:C	1.87761e-28	1.62321	-0.605962	4.78941e-08	1.32218	-0.799905
247958343	chr1:247958343:A:G	1.85243e-30	-2.35794	-1.24348	6.95299e-10	-2.44689	-1.26323
247958348	chr1:247958348:T:A	3.05749e-29	-6.80511e-10	-0.79774	1.34727e-08	-6.80511e-10	-0.746047
247958411	chr1:247958411:G:A	1.82259e-28	1.56753	-0.580023	4.6457e-08	1.26928	-0.777468
247958651	chr1:247958651:G:T	2.83101e-29	-6.80511e-10	-0.874701	1.24536e-08	-6.80511e-10	-0.824703
247958744	chr1:247958744:G:A	1.77945e-29	-6.80511e-10	-1.33903	7.40158e-09	-6.80511e-10	-1.34502
247958813	chr1:247958813:T:C	1.77097e-29	-6.80511e-10	-1.34381	7.37218e-09	-6.80511e-10	-1.349
247958828	chr1:247958828:A:G	1.75193e-29	-6.80511e-10	-1.35461	7.37713e-09	-6.80511e-10	-1.34833
247958956	chr1:247958956:T:C	3.35446e-29	-6.80511e-10	-0.705043	1.42541e-08	-6.80511e-10	-0.689668
247959010	chr1:247959010:G:A	1.7883e-28	1.5692	-0.600682	4.56493e-08	1.27024	-0.795965
247959068	chr1:247959068:C:T	1.90232e-30	-2.40494	-1.16991	7.38862e-10	-2.45452	-1.19483
247959194	chr1:247959194:A:G	2.13812e-28	1.77776	-0.630576	5.20886e-08	1.42665	-0.820421
247959211	chr1:247959211:T:C	5.01998e-29	-6.80511e-10	-0.301908	2.05386e-08	-6.80511e-10	-0.324404
247959213	chr1:247959213:G:T	3.29794e-29	-6.80511e-10	-0.722036	1.46131e-08	-6.80511e-10	-0.664793
247959234	chr1:247959234:T:G	3.98121e-29	-6.80511e-10	-0.533748	1.40512e-08	-6.80511e-10	-0.704003
247959420	chr1:247959420:C:G	1.74286e-29	-6.80511e-10	-1.35981	7.33326e-09	-6.80511e-10	-1.35429
247959541	chr1:247959541:G:C	2.04431e-28	1.67922	-0.57691	5.18297e-08	1.37579	-0.774543
247959561	chr1:247959561:T:C	1.48716e-28	1.36587	-0.581755	3.82608e-08	1.07635	-0.778639
247959597	chr1:247959597:G:C	3.64964e-29	-0.620705	-3.54985e-10	4.30687e-09	-1.8865	-3.54985e-10
247959616	chr1:247959616:A:G	6.39263e-30	-2.36277	-3.54985e-10	2.95005e-09	-2.26489	-3.54985e-10
247959800	chr1:247959800:T:C	1.72563e-28	1.53217	-0.599321	4.40676e-08	1.23314	-0.794128
247959890	chr1:247959890:T:C	1.73954e-28	1.57104	-0.630167	4.45833e-08	1.27132	-0.820674
247959942	chr1:247959942:C:T	4.23757e-29	-6.80511e-10	-0.471344	1.51468e-08	-6.80511e-10	-0.628924
247960013	chr1:247960013:G:A	1.34302e-28	-6.80511e-10	0.68217	4.63424e-08	-6.80511e-10	0.489344
247960176	chr1:247960176:C:A	1.8905e-28	1.591	-0.566912	4.7976e-08	1.29011	-0.766124
247960228	chr1:247960228:A:T	2.00311e-28	1.6796	-0.597651	5.09122e-08	1.37671	-0.793325
247960254	chr1:247960254:G:A	1.70606e-28	1.50766	-0.586222	4.35981e-08	1.21056	-0.782254
247960280	chr1:247960280:C:T	1.72758e-28	1.51902	-0.58504	4.41397e-08	1.22218	-0.781535
247960519	chr1:247960519:G:C	1.7706e-28	1.54584	-0.587274	4.51943e-08	1.24799	-0.783732
247960544	chr1:247960544:T:A	1.28843e-28	1.48564	-0.844971	3.37917e-08	1.18972	-1.01622
247960633	chr1:247960633:A:G	1.73822e-28	1.58542	-0.645308	4.46358e-08	1.2855	-0.833671
247960684	chr1:247960684:C:T	2.25425e-29	-6.80511e-10	-1.10252	9.99396e-09	-6.80511e-10	-1.04473
247960712	chr1:247960712:G:A	8.14238e-29	-6.80511e-10	0.181749	4.00368e-08	-6.80511e-10	0.343087
247960745	chr1:247960745:G:A	1.65435e-28	1.51002	-0.619357	4.24689e-08	1.21341	-0.811355
247960941	chr1:247960941:G:C	1.782e-29	-6.80511e-10	-1.33759	7.49278e-09	-6.80511e-10	-1.33277
247961033	chr1:247961033:C:T	1.59706e-28	1.46451	-0.609089	4.11166e-08	1.17221	-0.80251
247961134	chr1:247961134:C:T	9.49139e-29	1.69474	-1.35969	8.09813e-09	0.104722	-1.3598
247961173	chr1:247961173:G:T	1.8361e-30	-2.36082	-1.24945	6.9086e-10	-2.44789	-1.26864
247961265	chr1:247961265:C:T	1.74796e-28	1.52542	-0.579715	4.45441e-08	1.22696	-0.777195
247961358	chr1:247961358:G:T	1.79863e-28	1.55974	-0.585467	4.58742e-08	1.26136	-0.782172
247961379	chr1:247961379:A:G	1.77881e-28	1.56821	-0.605017	4.55306e-08	1.27072	-0.799047
247961410	chr1:247961410:G:A	1.70299e-28	1.52983	-0.61019	4.36557e-08	1.23258	-0.802962
247961524	chr1:247961524:T:C	1.66402e-28	1.50042	-0.603928	4.26689e-08	1.20484	-0.798086
247961556	chr1:247961556:G:A	1.28541e-28	1.69786	-1.05953	3.43811e-08	1.40191	-1.21111
247961590	chr1:247961590:T:A	5.68913e-30	-1.84522	-0.634145	3.40199e-09	-1.29516	-0.827187
247961733	chr1:247961733:T:C	1.83917e-29	-6.80511e-10	-1.30602	7.8131e-09	-6.80511e-10	-1.29091
247961758	chr1:247961758:C:T	4.03658e-29	-6.80511e-10	-0.519936	1.4963e-08	-6.80511e-10	-0.641135
247961983	chr1:247961983:C:G	1.11991e-29	-1.80209	-3.54985e-10	2.58211e-09	-2.3981	-3.54985e-10
247962150	chr1:247962150:G:A	2.30454e-29	-6.80511e-10	-1.08045	9.98992e-09	-6.80511e-10	-1.04514
247962292	chr1:247962292:A:T	1.69152e-28	1.47712	-0.564242	4.3198e-08	1.18355	-0.764464
247962328	chr1:247962328:G:A	1.71636e-28	1.44444	-0.516983	4.35671e-08	1.15103	-0.723444
247962439	chr1:247962439:C:T	5.57569e-30	-1.87967	-0.619831	3.29174e-09	-1.34069	-0.814609
247962451	chr1:247962451:C:A	5.39264e-30	-1.91782	-0.615066	3.11811e-09	-1.39898	-0.810507
247962485	chr1:247962485:A:G	2.26682e-29	-6.80511e-10	-1.09696	1.00541e-08	-6.80511e-10	-1.03873
247962596	chr1:247962596:C:G	1.61737e-28	1.48865	-0.620596	4.15652e-08	1.19355	-0.813
247962601	chr1:247962601:T:C	1.62668e-28	1.49844	-0.624651	4.18125e-08	1.20297	-0.816487
247962654	chr1:247962654:G:A	1.78006e-29	-6.80511e-10	-1.33869	7.48988e-09	-6.80511e-10	-1.33316
247962677	chr1:247962677:T:A	1.2368e-28	1.91609	-1.31631	1.04257e-08	0.317705	-1.32014
247962687	chr1:247962687:C:T	1.68353e-28	1.49162	-0.583481	4.31738e-08	1.19901	-0.780492
247962742	chr1:247962742:T:A	1.15313e-28	-6.80511e-10	0.52973	4.86226e-08	-6.80511e-10	0.537376
247962838	chr1:247962838:T:C	3.76664e-29	-0.589151	-3.54985e-10	6.8949e-08	0.886654	-3.54985e-10
247963021	chr1:247963021:G:C	2.25531e-29	-6.80511e-10	-1.10205	9.76347e-09	-6.80511e-10	-1.06806
247963174	chr1:247963174:G:T	1.3998e-28	1.3446	-0.621024	3.59587e-08	1.04848	-0.812821
247963358	chr1:247963358:A:C	1.45115e-28	2.07953	-1.31993	1.18525e-08	0.449583	-1.32376
247963367	chr1:247963367:T:C	1.71453e-28	1.54465	-0.618265	4.41501e-08	1.25135	-0.810463
247963503	chr1:247963503:C:T	5.54718e-29	-6.80511e-10	-0.202044	2.02395e-08	-6.80511e-10	-0.339077
247963896	chr1:247963896:A:G	2.1898e-29	-6.80511e-10	-1.13152	9.45466e-09	-6.80511e-10	-1.10021
247964225	chr1:247964225:A:G	2.07076e-29	-6.80511e-10	-1.18742	8.90594e-09	-6.80511e-10	-1.15999
247964430	chr1:247964430:A:G	1.09881e-28	-6.80511e-10	0.481483	4.45753e-08	-6.80511e-10	0.450467
247964442	chr1:247964442:G:A	3.00735e-29	-0.814274	-3.54985e-10	1.78323e-08	-0.465701	-3.54985e-10
247964556	chr1:247964556:G:A	3.12375e-30	-2.08705	-0.991838	1.75641e-09	-1.64757	-1.13588
247964629	chr1:247964629:A:G	1.76486e-30	-2.34813	-1.30172	6.61606e-10	-2.44397	-1.31583
247964653	chr1:247964653:T:C	2.06707e-29	-6.80511e-10	-1.1892	8.88918e-09	-6.80511e-10	-1.16188
247964720	chr1:247964720:C:T	2.32972e-29	-6.80511e-10	-1.06958	1.03432e-08	-6.80511e-10	-1.01038
247965166	chr1:247965166:T:C	1.84963e-29	-6.80511e-10	-1.30035	8.40869e-09	-6.80511e-10	-1.21745
247965288	chr1:247965288:G:A	2.0683e-29	-6.80511e-10	-1.18861	8.89434e-09	-6.80511e-10	-1.1613
247965420	chr1:247965420:T:C	5.52751e-28	1.64565	0.451335	5.19136e-08	-0.065917	0.668786
247965423	chr1:247965423:G:A	2.07318e-29	-6.80511e-10	-1.18625	8.91717e-09	-6.80511e-10	-1.15873
247965627	chr1:247965627:G:A	1.5733e-30	-2.42467	-1.34007	1.17414e-09	-1.83163	-1.35454
247965679	chr1:247965679:G:A	2.14328e-29	-6.80511e-10	-1.153	9.22907e-09	-6.80511e-10	-1.12435
247965681	chr1:247965681:A:T	1.75726e-29	-6.80511e-10	-1.35158	7.46528e-09	-6.80511e-10	-1.33645
247965871	chr1:247965871:G:A	2.07076e-29	-6.80511e-10	-1.18742	8.90594e-09	-6.80511e-10	-1.15999
247965893	chr1:247965893:C:T	1.74332e-29	-6.80511e-10	-1.35954	7.2951e-09	-6.80511e-10	-1.35951
247965934	chr1:247965934:A:G	4.81625e-29	-6.80511e-10	-0.343338	2.05612e-08	-6.80511e-10	-0.323309
247965938	chr1:247965938:G:A	3.87154e-30	-2.26671	-0.597554	1.41573e-09	-2.27855	-0.720524
247966000	chr1:247966000:A:G	2.07076e-29	-6.80511e-10	-1.18742	8.90594e-09	-6.80511e-10	-1.15999
247966184	chr1:247966184:C:T	9.29254e-29	1.65825	-1.34437	7.99754e-09	0.0785176	-1.3461
247966199	chr1:247966199:G:A	2.10761e-29	-6.80511e-10	-1.16978	9.07639e-09	-6.80511e-10	-1.14104
247966387	chr1:247966387:G:T	4.67445e-30	-2.44319	-0.232619	2.68768e-08	-0.502508	0.447059
247966397	chr1:247966397:T:C	2.0709e-29	-6.80511e-10	-1.18735	8.90661e-09	-6.80511e-10	-1.15992
247966476	chr1:247966476:T:C	2.0705e-29	-6.80511e-10	-1.18754	8.90472e-09	-6.80511e-10	-1.16013
247966579	chr1:247966579:A:T	3.56501e-30	-2.30028	-0.646477	1.39325e-09	-2.24904	-0.766039
247966684	chr1:247966684:A:C	7.36685e-30	-2.22093	-3.54985e-10	3.05233e-09	-2.23081	-3.54985e-10
247966717	chr1:247966717:G:A	1.97538e-29	-6.80511e-10	-1.23457	8.45782e-09	-6.80511e-10	-1.21162
247966771	chr1:247966771:C:T	8.21395e-29	1.50298	-1.31248	7.49613e-09	-0.0253352	-1.30699
247966850	chr1:247966850:G:A	3.24169e-28	1.56335	-3.54985e-10	2.73067e-07	2.263	-3.54985e-10
247967115	chr1:247967115:G:T	2.10303e-29	-6.80511e-10	-1.17195	9.18705e-09	-6.80511e-10	-1.12892
247967267	chr1:247967267:C:T	1.72182e-30	-2.37002	-1.30451	6.72964e-10	-2.40779	-1.33499
247967318	chr1:247967318:C:T	1.8663e-30	-2.45362	-1.14034	9.29538e-10	-2.32252	-1.09726
247967348	chr1:247967348:G:C	1.62966e-30	-2.45439	-1.27516	8.29126e-10	-2.29522	-1.23888
247967356	chr1:247967356:A:G	2.99223e-29	-6.80511e-10	-0.819314	1.35572e-08	-6.80511e-10	-0.739793
247967403	chr1:247967403:A:G	2.13687e-29	-6.80511e-10	-1.15599	9.44646e-09	-6.80511e-10	-1.10107
247967421	chr1:247967421:T:G	7.15931e-30	-2.35256	0.103059	3.84047e-09	-2.23598	0.234862
247967617	chr1:247967617:C:T	2.42565e-30	-2.38743	-0.944391	1.62625e-09	-1.98609	-0.874345
247967734	chr1:247967734:T:C	1.63696e-30	-2.3675	-1.35757	2.18948e-09	-1.21864	-1.34441
247967779	chr1:247967779:G:GTAT	1.53363e-30	-2.45442	-1.33587	6.84225e-10	-2.36929	-1.35689
247968057	chr1:247968057:A:G	2.0264e-30	-2.27417	-1.23749	8.43947e-10	-2.33767	-1.17871
247968086	chr1:247968086:G:A	1.89849e-30	-2.25232	-1.32454	7.64351e-10	-2.3232	-1.29224
247968208	chr1:247968208:A:G	5.58951e-29	-6.80511e-10	-0.194441	3.73284e-08	-6.80511e-10	0.273041
247968788	chr1:247968788:G:A	2.08941e-29	-6.80511e-10	-1.17845	9.00108e-09	-6.80511e-10	-1.14937
247968794	chr1:247968794:G:A	2.16404e-29	-6.80511e-10	-1.14336	9.34682e-09	-6.80511e-10	-1.11168
247968797	chr1:247968797:A:G	1.7899e-29	-6.80511e-10	-1.33318	7.40396e-09	-6.80511e-10	-1.3447
247968867	chr1:247968867:G:C	2.0175e-29	-6.80511e-10	-1.21347	8.66665e-09	-6.80511e-10	-1.18723
247968914	chr1:247968914:C:T	3.71099e-29	-6.80511e-10	-0.604034	2.22452e-08	-6.80511e-10	-0.244588
247968930	chr1:247968930:G:A	2.46523e-30	-2.45186	-0.863769	1.09493e-09	-2.36191	-0.894106
247969004	chr1:247969004:C:G	1.82041e-29	-6.80511e-10	-1.31627	7.58414e-09	-6.80511e-10	-1.32065
247969045	chr1:247969045:C:T	2.29837e-30	-2.35893	-1.02679	1.41265e-09	-2.00271	-0.998538
247969046	chr1:247969046:G:A	2.33712e-30	-2.44798	-0.921017	9.71701e-10	-2.42621	-0.949207
247969126	chr1:247969126:T:G	2.36962e-30	-2.42527	-0.929914	1.12184e-09	-2.27352	-0.95822
247969127	chr1:247969127:C:G	2.38521e-30	-2.43138	-0.917249	1.11762e-09	-2.28922	-0.94629
247969160	chr1:247969160:C:T	2.48478e-30	-2.44587	-0.861865	1.12763e-09	-2.33393	-0.892662
247969239	chr1:247969239:G:A	2.50589e-30	-2.42152	-0.87775	1.19292e-09	-2.26255	-0.907759
247969296	chr1:247969296:C:T	2.47714e-30	-2.43161	-0.879209	1.15888e-09	-2.2901	-0.90916
247969575	chr1:247969575:A:T	2.39058e-30	-2.45154	-0.89484	1.06454e-09	-2.35987	-0.924302
247969806	chr1:247969806:G:A	2.26395e-30	-2.45275	-0.948059	9.52522e-10	-2.42916	-0.966199
247969916	chr1:247969916:A:G	5.27574e-29	-6.80511e-10	-0.252215	3.48547e-08	-6.80511e-10	0.204477
247969997	chr1:247969997:A:G	2.3191e-30	-2.44155	-0.935187	1.06539e-09	-2.32007	-0.963304
247970083	chr1:247970083:G:T	1.75469e-29	-6.80511e-10	-1.35304	7.32196e-09	-6.80511e-10	-1.35583
247970084	chr1:247970084:T:G	1.75455e-29	-6.80511e-10	-1.35312	7.32147e-09	-6.80511e-10	-1.3559
247970135	chr1:247970135:T:C	2.38943e-30	-2.44349	-0.903372	1.09151e-09	-2.32661	-0.932541
247970176	chr1:247970176:A:T	3.67526e-29	-6.80511e-10	-0.613711	1.72267e-08	-6.80511e-10	-0.500251
247970294	chr1:247970294:T:C	6.77817e-30	-2.30421	-3.54985e-10	4.24858e-09	-1.90013	-3.54985e-10
247970387	chr1:247970387:C:T	2.42762e-30	-2.45044	-0.880567	1.08459e-09	-2.35556	-0.90995
247970456	chr1:247970456:A:T	1.7559e-29	-6.80511e-10	-1.35235	7.58806e-09	-6.80511e-10	-1.32014
247970804	chr1:247970804:T:G	9.91699e-30	-1.92367	-3.54985e-10	3.47276e-09	-2.10176	-3.54985e-10
247970966	chr1:247970966:T:G	9.60266e-30	-1.95588	-3.54985e-10	2.5777e-09	-2.39981	-3.54985e-10
247971017	chr1:247971017:C:T	1.79392e-30	-2.27959	-1.35393	7.69701e-10	-2.31255	-1.29591
247971313	chr1:247971313:G:A	1.82021e-29	-6.80511e-10	-1.31638	7.42681e-09	-6.80511e-10	-1.34162
247971325	chr1:247971325:T:C	3.92572e-30	-1.83888	-1.01149	9.78975e-10	-2.45453	-0.913433
247971568	chr1:247971568:ATAAAG:A	2.57294e-29	-6.80511e-10	-0.970283	1.13601e-08	-6.80511e-10	-0.916608
247971578	chr1:247971578:G:A	3.52169e-30	-1.66282	-1.29616	7.07593e-10	-2.44402	-1.24858
247971769	chr1:247971769:C:T	2.99158e-30	-2.11282	-1.00929	1.13796e-09	-2.40893	-0.808547
247971805	chr1:247971805:A:G	3.14346e-30	-2.08619	-0.986404	1.16242e-09	-2.41827	-0.777938
247972118	chr1:247972118:C:T	3.12859e-30	-2.11095	-0.96639	1.20095e-09	-2.40969	-0.75391
247972358	chr1:247972358:A:G	3.25629e-30	-2.06847	-0.96886	1.1606e-09	-2.42328	-0.774493
247972380	chr1:247972380:A:G	1.77633e-29	-6.80511e-10	-1.34079	7.76542e-09	-6.80511e-10	-1.29703
247972512	chr1:247972512:C:T	3.13194e-30	-2.09201	-0.984259	1.16707e-09	-2.41604	-0.776175
247972852	chr1:247972852:A:G	3.19339e-30	-2.08892	-0.967917	1.18834e-09	-2.41678	-0.757378
247972930	chr1:247972930:G:A	1.79509e-29	-6.80511e-10	-1.33028	7.49144e-09	-6.80511e-10	-1.33295
247973201	chr1:247973201:A:C	3.14919e-30	-2.03732	-1.03345	1.07154e-09	-2.4324	-0.845215
247973439	chr1:247973439:A:G	2.25187e-29	-6.80511e-10	-1.10357	9.41416e-09	-6.80511e-10	-1.1045
247973691	chr1:247973691:T:G	1.76825e-29	-6.80511e-10	-1.34534	7.69513e-09	-6.80511e-10	-1.30613
247973827	chr1:247973827:A:G	3.21537e-30	-2.05967	-0.990307	1.1477e-09	-2.42569	-0.783266
247973871	chr1:247973871:G:A	2.7806e-30	-2.06325	-1.13201	9.5912e-10	-2.42447	-0.963983
247973937	chr1:247973937:T:C	2.97996e-30	-2.11032	-1.01569	1.12972e-09	-2.40965	-0.815099
247974005	chr1:247974005:A:G	2.00582e-29	-6.80511e-10	-1.21928	8.46463e-09	-6.80511e-10	-1.21082
247974424	chr1:247974424:G:A	1.75212e-29	-6.80511e-10	-1.35451	7.56554e-09	-6.80511e-10	-1.32311
247974704	chr1:247974704:T:C	3.54675e-30	-1.82513	-1.12676	8.57393e-10	-2.45453	-1.04604
247974711	chr1:247974711:C:T	4.41516e-30	-1.37945	-1.35343	9.13974e-10	-2.20153	-1.23514
247974846	chr1:247974846:A:G	2.68982e-29	-6.80511e-10	-0.92586	9.78502e-09	-6.80511e-10	-1.06586
247974871	chr1:247974871:G:A	7.74319e-29	-6.80511e-10	0.13148	3.83038e-08	-6.80511e-10	0.298836
247974915	chr1:247974915:T:G	3.20609e-30	-2.06052	-0.992348	1.14664e-09	-2.42514	-0.784738
247975275	chr1:247975275:C:A	3.15722e-30	-2.04634	-1.02188	1.1003e-09	-2.42911	-0.822024
247975286	chr1:247975286:G:A	3.22945e-30	-2.04008	-1.00552	1.12153e-09	-2.43059	-0.801428
247975423	chr1:247975423:G:A	1.36957e-29	-1.60084	-3.54985e-10	4.69505e-08	0.502381	-3.54985e-10
247975751	chr1:247975751:C:T	2.77854e-30	-1.89362	-1.30237	6.60592e-10	-2.45316	-1.30817
247975995	chr1:247975995:A:G	1.84843e-29	-6.80511e-10	-1.30099	8.14704e-09	-6.80511e-10	-1.24906
247976062	chr1:247976062:C:T	2.27065e-29	-6.80511e-10	-1.09527	1.03114e-08	-6.80511e-10	-1.01346
247976287	chr1:247976287:C:T	2.86535e-29	-6.80511e-10	-0.862643	1.16265e-08	-6.80511e-10	-0.893425
247976370	chr1:247976370:G:A	2.31295e-29	-6.80511e-10	-1.07681	9.22066e-09	-6.80511e-10	-1.12527
247976416	chr1:247976416:C:G	2.03685e-29	-6.80511e-10	-1.20393	8.74071e-09	-6.80511e-10	-1.17872
247976418	chr1:247976418:T:G	2.04912e-29	-6.80511e-10	-1.19792	8.79739e-09	-6.80511e-10	-1.17226
247976471	chr1:247976471:T:TGAAAATTTGCTAAGA	6.49179e-30	-2.34738	-3.54985e-10	3.64362e-09	-2.05374	-3.54985e-10
247976497	chr1:247976497:T:G	6.66401e-30	-2.3212	-3.54985e-10	3.46495e-09	-2.10401	-3.54985e-10
247976549	chr1:247976549:G:C	1.8163e-29	-1.13035	-0.188182	5.73277e-09	-1.43446	-0.166052
247976978	chr1:247976978:A:G	1.9423e-29	-6.80511e-10	-1.25146	8.41685e-09	-6.80511e-10	-1.21648
247977222	chr1:247977222:T:C	1.76079e-29	-6.80511e-10	-1.34957	7.40028e-09	-6.80511e-10	-1.3452
247977506	chr1:247977506:A:T	1.78357e-29	-6.80511e-10	-1.33671	7.51777e-09	-6.80511e-10	-1.32944
247977529	chr1:247977529:G:C	1.87501e-29	-6.80511e-10	-1.28672	8.0899e-09	-6.80511e-10	-1.2561
247977599	chr1:247977599:A:T	2.87701e-29	-0.546395	-0.312188	2.04433e-08	-0.0997931	-0.229266
247977627	chr1:247977627:T:G	1.96975e-29	-6.80511e-10	-1.23743	7.90335e-09	-6.80511e-10	-1.27943
247977683	chr1:247977683:G:C	1.77115e-29	-6.80511e-10	-1.34371	7.46033e-09	-6.80511e-10	-1.33711
247977782	chr1:247977782:G:A	2.05205e-29	-6.80511e-10	-1.1965	8.63401e-09	-6.80511e-10	-1.191
247977894	chr1:247977894:C:T	1.76983e-29	-6.80511e-10	-1.34445	7.45467e-09	-6.80511e-10	-1.33787
247978064	chr1:247978064:A:G	1.77865e-29	-6.80511e-10	-1.33948	7.49758e-09	-6.80511e-10	-1.33213
247978104	chr1:247978104:C:G	1.75325e-29	-6.80511e-10	-1.35386	7.36742e-09	-6.80511e-10	-1.34964
247978324	chr1:247978324:T:G	1.87122e-29	-0.603037	-0.685709	5.67145e-09	-0.918691	-0.692576
247978328	chr1:247978328:T:C	3.30148e-30	-2.41508	-0.608471	1.08865e-09	-2.44685	-0.814918
247978335	chr1:247978335:A:AC	1.77363e-29	-6.80511e-10	-1.34231	7.47206e-09	-6.80511e-10	-1.33554
247978500	chr1:247978500:C:A	5.72918e-30	-2.40192	-0.0704291	1.79167e-09	-2.44045	-0.323114
247978670	chr1:247978670:A:G	5.14535e-30	-1.95972	-0.620104	1.74634e-09	-2.15289	-0.636303
247978705	chr1:247978705:T:C	1.76649e-29	-6.80511e-10	-1.34634	7.43632e-09	-6.80511e-10	-1.34034
247978747	chr1:247978747:C:A	1.77579e-29	-6.80511e-10	-1.34109	7.48273e-09	-6.80511e-10	-1.33411
247978830	chr1:247978830:C:A	2.68059e-29	-1.80574	0.876442	9.05718e-09	-2.02878	0.88563
247978880	chr1:247978880:C:T	2.47614e-29	-6.80511e-10	-1.00863	9.89219e-09	-6.80511e-10	-1.05497
247979082	chr1:247979082:T:A	1.75899e-29	-6.80511e-10	-1.3506	7.39777e-09	-6.80511e-10	-1.34553
247979163	chr1:247979163:C:T	5.15272e-30	-2.05012	-0.528274	1.56593e-09	-2.245	-0.653239
247979198	chr1:247979198:AC:A	3.27795e-29	-6.80511e-10	-0.728116	1.4175e-08	-6.80511e-10	-0.69523
247979309	chr1:247979309:T:C	1.77443e-29	-6.80511e-10	-1.34185	7.47657e-09	-6.80511e-10	-1.33494
247979315	chr1:247979315:C:T	1.77393e-29	-6.80511e-10	-1.34213	7.47356e-09	-6.80511e-10	-1.33534
247979431	chr1:247979431:G:C	2.18369e-29	-6.80511e-10	-1.13432	8.48091e-09	-6.80511e-10	-1.20889
247979467	chr1:247979467:C:A	1.77562e-29	-6.80511e-10	-1.34118	7.48193e-09	-6.80511e-10	-1.33422
247979509	chr1:247979509:G:A	2.10356e-29	-6.80511e-10	-1.1717	8.94086e-09	-6.80511e-10	-1.15608
247979601	chr1:247979601:G:A	9.15384e-30	-1.83291	-0.170838	2.99254e-09	-2.05414	-0.196445
247979626	chr1:247979626:A:G	8.34919e-30	-1.95265	-0.143099	2.34594e-09	-2.21737	-0.276661
247979740	chr1:247979740:G:C	1.77071e-29	-6.80511e-10	-1.34395	7.45752e-09	-6.80511e-10	-1.33749
247979792	chr1:247979792:C:T	2.95327e-29	-6.80511e-10	-0.832419	1.31127e-08	-6.80511e-10	-0.773128
247979831	chr1:247979831:A:G	1.7662e-29	-6.80511e-10	-1.3465	7.4352e-09	-6.80511e-10	-1.34049
247979913	chr1:247979913:C:A	1.76856e-29	-6.80511e-10	-1.34517	7.44677e-09	-6.80511e-10	-1.33893
247980000	chr1:247980000:G:A	1.76154e-29	-6.80511e-10	-1.34914	7.4109e-09	-6.80511e-10	-1.34376
247980135	chr1:247980135:A:G	1.76581e-29	-6.80511e-10	-1.34673	7.43124e-09	-6.80511e-10	-1.34102
247980165	chr1:247980165:A:C	2.00697e-29	-6.80511e-10	-1.21871	8.51503e-09	-6.80511e-10	-1.20488
247980197	chr1:247980197:A:G	1.77051e-29	-6.80511e-10	-1.34406	7.45337e-09	-6.80511e-10	-1.33805
247980203	chr1:247980203:G:A	1.76358e-29	-6.80511e-10	-1.34799	7.41995e-09	-6.80511e-10	-1.34254
247980308	chr1:247980308:A:G	7.374e-29	-6.80511e-10	0.0826268	3.38299e-08	-6.80511e-10	0.174634
247980441	chr1:247980441:G:C	1.78164e-29	-6.80511e-10	-1.3378	7.51126e-09	-6.80511e-10	-1.33031
247980554	chr1:247980554:C:T	6.91209e-29	-6.80511e-10	0.0179386	3.15599e-08	-6.80511e-10	0.105174
247980742	chr1:247980742:C:T	1.78718e-29	-6.80511e-10	-1.33469	7.53832e-09	-6.80511e-10	-1.32671
247980996	chr1:247980996:A:G	3.46807e-29	-1.74505	1.07332	1.0204e-08	-2.03093	1.007
247981030	chr1:247981030:T:TTGAAG	1.77027e-29	-6.80511e-10	-1.3442	7.4553e-09	-6.80511e-10	-1.33779
247981132	chr1:247981132:A:G	1.42619e-29	-1.56033	-3.54985e-10	5.33197e-09	-1.67299	-3.54985e-10
247981417	chr1:247981417:GT:G	3.36055e-29	-6.80511e-10	-0.70323	1.47168e-08	-6.80511e-10	-0.65772
247981486	chr1:247981486:T:G	2.07814e-29	-6.80511e-10	-1.18386	9.54454e-09	-6.80511e-10	-1.09074
247981702	chr1:247981702:T:C	1.75858e-29	-6.80511e-10	-1.35083	7.39561e-09	-6.80511e-10	-1.34583
247981704	chr1:247981704:T:C	2.41649e-29	-6.80511e-10	-1.03302	9.43679e-09	-6.80511e-10	-1.1021
247981716	chr1:247981716:CACTGAT:C	1.75597e-29	-6.80511e-10	-1.35231	7.38173e-09	-6.80511e-10	-1.3477
247981784	chr1:247981784:T:C	2.0114e-29	-6.80511e-10	-1.2165	8.63121e-09	-6.80511e-10	-1.19133
247981876	chr1:247981876:T:C	1.80814e-29	-6.80511e-10	-1.32304	7.62431e-09	-6.80511e-10	-1.31537
247981885	chr1:247981885:A:G	1.86137e-29	-6.80511e-10	-1.29402	8.12047e-09	-6.80511e-10	-1.25232
247981892	chr1:247981892:A:T	1.81514e-29	-6.80511e-10	-1.31917	7.85704e-09	-6.80511e-10	-1.2853
247981915	chr1:247981915:A:C	1.74355e-29	-6.80511e-10	-1.35941	7.29292e-09	-6.80511e-10	-1.35981
247981920	chr1:247981920:A:G	1.79843e-29	-6.80511e-10	-1.32842	7.5842e-09	-6.80511e-10	-1.32065
247981955	chr1:247981955:G:A	1.74359e-29	-6.80511e-10	-1.35939	7.30802e-09	-6.80511e-10	-1.35774
247981984	chr1:247981984:G:T	1.77646e-29	-6.80511e-10	-1.34071	7.41655e-09	-6.80511e-10	-1.343
247981994	chr1:247981994:T:G	1.86473e-29	-6.80511e-10	-1.29222	7.76214e-09	-6.80511e-10	-1.29745
247982006	chr1:247982006:G:A	2.30787e-29	-6.80511e-10	-1.07901	9.59759e-09	-6.80511e-10	-1.0852
247982015	chr1:247982015:C:T	2.27491e-29	-6.80511e-10	-1.09339	9.4712e-09	-6.80511e-10	-1.09846
247982046	chr1:247982046:A:G	1.97891e-29	-6.80511e-10	-1.23279	8.53318e-09	-6.80511e-10	-1.20275
247982062	chr1:247982062:G:A	2.00456e-29	-6.80511e-10	-1.21991	8.65594e-09	-6.80511e-10	-1.18847
247982089	chr1:247982089:A:G	1.97692e-29	-6.80511e-10	-1.23379	7.93189e-09	-6.80511e-10	-1.27582
247982106	chr1:247982106:C:T	1.76428e-29	-6.80511e-10	-1.34759	7.41875e-09	-6.80511e-10	-1.3427
247982196	chr1:247982196:G:A	1.7585e-29	-6.80511e-10	-1.35087	7.3952e-09	-6.80511e-10	-1.34588
247982280	chr1:247982280:G:C	1.75861e-29	-6.80511e-10	-1.35081	7.39572e-09	-6.80511e-10	-1.34581
247982342	chr1:247982342:C:T	3.31522e-30	-2.40776	-0.611637	1.08977e-09	-2.44293	-0.817807
247982345	chr1:247982345:T:C	1.76637e-29	-6.80511e-10	-1.3464	7.43568e-09	-6.80511e-10	-1.34042
247982382	chr1:247982382:T:A	4.22684e-30	-1.84151	-0.934955	1.38394e-09	-2.14102	-0.88076
247982386	chr1:247982386:A:G	1.76447e-29	-6.80511e-10	-1.34748	7.42599e-09	-6.80511e-10	-1.34173
247982394	chr1:247982394:A:G	1.76181e-29	-6.80511e-10	-1.34899	7.41236e-09	-6.80511e-10	-1.34356
247982404	chr1:247982404:A:G	1.77067e-29	-6.80511e-10	-1.34397	7.45728e-09	-6.80511e-10	-1.33752
247982415	chr1:247982415:A:G	3.00788e-29	-6.80511e-10	-0.814097	1.3554e-08	-6.80511e-10	-0.74003
247982439	chr1:247982439:C:T	1.76316e-29	-6.80511e-10	-1.34822	7.41933e-09	-6.80511e-10	-1.34262
247982571	chr1:247982571:G:C	1.76878e-29	-6.80511e-10	-1.34504	7.4478e-09	-6.80511e-10	-1.33879
247982709	chr1:247982709:A:AGC	1.77211e-29	-6.80511e-10	-1.34316	7.46446e-09	-6.80511e-10	-1.33656
247982710	chr1:247982710:A:T	1.77296e-29	-6.80511e-10	-1.34268	7.46884e-09	-6.80511e-10	-1.33597
247982981	chr1:247982981:C:T	1.87587e-29	-6.80511e-10	-1.28626	7.59165e-09	-6.80511e-10	-1.31966
247983238	chr1:247983238:T:G	1.7559e-29	-6.80511e-10	-1.35235	7.3815e-09	-6.80511e-10	-1.34774
247983329	chr1:247983329:T:A	1.76481e-29	-6.80511e-10	-1.34729	7.4097e-09	-6.80511e-10	-1.34392
247983334	chr1:247983334:C:T	1.80566e-29	-6.80511e-10	-1.3244	7.37431e-09	-6.80511e-10	-1.34871
247983409	chr1:247983409:TACA:T	4.07671e-29	-6.80511e-10	-0.510042	1.60038e-08	-6.80511e-10	-0.573886
247983549	chr1:247983549:T:C	1.74528e-29	-6.80511e-10	-1.35842	7.31972e-09	-6.80511e-10	-1.35614
247983581	chr1:247983581:T:TTC	6.13042e-30	-2.08783	-0.316825	1.72434e-09	-2.26785	-0.534017
247983741	chr1:247983741:A:G	1.75308e-29	-6.80511e-10	-1.35396	7.36619e-09	-6.80511e-10	-1.34981
247983798	chr1:247983798:G:A	1.77437e-29	-6.80511e-10	-1.34189	7.47572e-09	-6.80511e-10	-1.33505
247983858	chr1:247983858:T:C	2.00126e-29	-6.80511e-10	-1.22156	8.36824e-09	-6.80511e-10	-1.22227
247984059	chr1:247984059:G:A	1.85863e-29	-6.80511e-10	-1.29549	7.86239e-09	-6.80511e-10	-1.28462
247984147	chr1:247984147:C:T	1.76642e-29	-6.80511e-10	-1.34638	7.43581e-09	-6.80511e-10	-1.34041
247984179	chr1:247984179:T:G	3.79742e-30	-2.42279	-0.460802	1.23147e-09	-2.44956	-0.688945
247984180	chr1:247984180:T:C	3.79915e-30	-2.42286	-0.460277	1.23201e-09	-2.44958	-0.688492
247984319	chr1:247984319:T:A	1.76542e-29	-6.80511e-10	-1.34694	7.43135e-09	-6.80511e-10	-1.341
247984347	chr1:247984347:T:G	4.17582e-30	-2.17726	-0.611346	1.56929e-09	-1.93973	-0.956361
247984401	chr1:247984401:A:G	3.92916e-29	-6.80511e-10	-0.546909	1.62734e-08	-6.80511e-10	-0.557179
247984787	chr1:247984787:A:G	2.99023e-29	-6.80511e-10	-0.819985	1.28813e-08	-6.80511e-10	-0.790936
247984886	chr1:247984886:C:T	2.28479e-30	-2.20179	-1.18985	1.06295e-09	-1.99132	-1.29435
247984906	chr1:247984906:C:T	1.76531e-29	-6.80511e-10	-1.34701	7.43032e-09	-6.80511e-10	-1.34114
247985083	chr1:247985083:T:G	1.76825e-29	-6.80511e-10	-1.34534	7.4452e-09	-6.80511e-10	-1.33914
247985137	chr1:247985137:A:G	1.86669e-29	-6.80511e-10	-1.29117	7.53107e-09	-6.80511e-10	-1.32767
247985206	chr1:247985206:C:T	2.05195e-29	-6.80511e-10	-1.19654	8.77564e-09	-6.80511e-10	-1.17473
247985240	chr1:247985240:C:T	1.78527e-29	-6.80511e-10	-1.33576	7.5289e-09	-6.80511e-10	-1.32796
247985257	chr1:247985257:C:A	1.87063e-29	-6.80511e-10	-1.28906	7.85964e-09	-6.80511e-10	-1.28497
247985275	chr1:247985275:A:G	1.9603e-29	-6.80511e-10	-1.24223	8.3655e-09	-6.80511e-10	-1.2226
247985399	chr1:247985399:T:C	1.82555e-29	-6.80511e-10	-1.31345	7.50118e-09	-6.80511e-10	-1.33165
247985446	chr1:247985446:C:T	1.76713e-29	-6.80511e-10	-1.34598	7.44e-09	-6.80511e-10	-1.33984
247985517	chr1:247985517:C:T	1.77528e-29	-6.80511e-10	-1.34138	7.59846e-09	-6.80511e-10	-1.31877
247985545	chr1:247985545:C:T	1.75873e-29	-6.80511e-10	-1.35074	7.39641e-09	-6.80511e-10	-1.34572
247985615	chr1:247985615:T:G	3.42877e-30	-2.41702	-0.568699	1.12583e-09	-2.44705	-0.781138
247985795	chr1:247985795:C:T	1.78671e-29	-6.80511e-10	-1.33496	7.33307e-09	-6.80511e-10	-1.35432
247985868	chr1:247985868:A:G	2.02476e-29	-6.80511e-10	-1.20988	8.66003e-09	-6.80511e-10	-1.18799
247985996	chr1:247985996:A:C	1.79225e-29	-6.80511e-10	-1.33186	7.70333e-09	-6.80511e-10	-1.30506
247986012	chr1:247986012:C:T	1.76912e-29	-6.80511e-10	-1.34485	7.45078e-09	-6.80511e-10	-1.33839
247986208	chr1:247986208:T:A	1.87776e-29	-6.80511e-10	-1.28525	7.59666e-09	-6.80511e-10	-1.319
247986393	chr1:247986393:G:C	1.77017e-29	-6.80511e-10	-1.34426	7.45414e-09	-6.80511e-10	-1.33794
247986482	chr1:247986482:G:A	5.25925e-29	-0.255345	-3.54985e-10	1.18844e-07	1.4311	-3.54985e-10
247986515	chr1:247986515:C:G	5.47246e-29	-6.80511e-10	-0.215606	2.44182e-08	-6.80511e-10	-0.151385
247986526	chr1:247986526:A:C	1.42435e-29	-1.56162	-3.54985e-10	3.52881e-09	-2.08575	-3.54985e-10
247986543	chr1:247986543:T:C	1.75452e-29	-6.80511e-10	-1.35314	7.37443e-09	-6.80511e-10	-1.34869
247986577	chr1:247986577:A:G	2.00462e-29	-6.80511e-10	-1.21988	8.35031e-09	-6.80511e-10	-1.22441
247986595	chr1:247986595:A:G	2.34846e-29	-1.78659	0.725019	7.9049e-09	-2.00732	0.72809
247986704	chr1:247986704:T:G	1.76971e-29	-6.80511e-10	-1.34452	7.45383e-09	-6.80511e-10	-1.33798
247986770	chr1:247986770:T:C	1.87861e-29	-6.80511e-10	-1.2848	7.95358e-09	-6.80511e-10	-1.27309
247986875	chr1:247986875:T:C	1.75666e-29	-6.80511e-10	-1.35192	7.38547e-09	-6.80511e-10	-1.3472
247986978	chr1:247986978:T:G	2.73887e-29	-6.80511e-10	-0.907788	1.31178e-08	-6.80511e-10	-0.77274
247987091	chr1:247987091:ATTGT:A	2.39366e-29	-1.79979	0.757284	8.06615e-09	-2.02012	0.761085
247987153	chr1:247987153:C:T	1.77949e-29	-6.80511e-10	-1.33901	7.50094e-09	-6.80511e-10	-1.33168
247987346	chr1:247987346:TTAAGA:T	1.96648e-29	-6.80511e-10	-1.23909	8.17055e-09	-6.80511e-10	-1.24618
247987397	chr1:247987397:A:C	2.74188e-29	-6.80511e-10	-0.90669	1.14915e-08	-6.80511e-10	-0.905101
247987438	chr1:247987438:C:T	1.76529e-29	-6.80511e-10	-1.34702	7.43025e-09	-6.80511e-10	-1.34115
247987728	chr1:247987728:G:T	2.03552e-29	-6.80511e-10	-1.20458	9.30111e-09	-6.80511e-10	-1.11658
247987970	chr1:247987970:C:T	1.98292e-29	-6.80511e-10	-1.23076	8.63698e-09	-6.80511e-10	-1.19066
247987994	chr1:247987994:T:C	2.34702e-29	-6.80511e-10	-1.06219	9.01107e-09	-6.80511e-10	-1.14826
247988038	chr1:247988038:G:A	2.23424e-29	-6.80511e-10	-1.11143	9.32935e-09	-6.80511e-10	-1.11355
247988068	chr1:247988068:G:A	1.81594e-29	-6.80511e-10	-1.31873	7.84217e-09	-6.80511e-10	-1.2872
247988177	chr1:247988177:T:C	1.93611e-30	-2.27169	-1.28555	7.89272e-10	-2.33518	-1.24817
247988240	chr1:247988240:C:T	2.29939e-29	-1.87914	0.796447	8.03324e-09	-2.08146	0.818336
247988266	chr1:247988266:T:C	1.76003e-29	-6.80511e-10	-1.35	7.40168e-09	-6.80511e-10	-1.345
247988368	chr1:247988368:A:G	1.77511e-29	-6.80511e-10	-1.34147	7.47902e-09	-6.80511e-10	-1.33461
247988455	chr1:247988455:A:T	2.2341e-29	-1.8846	0.773103	7.65996e-09	-2.08762	0.776918
247988502	chr1:247988502:C:T	1.76092e-29	-6.80511e-10	-1.3495	7.40768e-09	-6.80511e-10	-1.34419
247988687	chr1:247988687:C:A	1.76245e-29	-6.80511e-10	-1.34863	7.41509e-09	-6.80511e-10	-1.3432
247988697	chr1:247988697:T:C	4.1088e-29	-6.80511e-10	-0.502203	1.67875e-08	-6.80511e-10	-0.526079
247988736	chr1:247988736:A:G	1.77445e-29	-6.80511e-10	-1.34184	7.47614e-09	-6.80511e-10	-1.335
247988745	chr1:247988745:C:T	1.75707e-29	-6.80511e-10	-1.35169	7.38759e-09	-6.80511e-10	-1.34691
247988807	chr1:247988807:T:A	1.77891e-29	-6.80511e-10	-1.33933	7.49812e-09	-6.80511e-10	-1.33206
247988914	chr1:247988914:A:G	1.79133e-29	-6.80511e-10	-1.33237	7.55845e-09	-6.80511e-10	-1.32405
247988958	chr1:247988958:A:C	1.77501e-29	-6.80511e-10	-1.34153	7.47889e-09	-6.80511e-10	-1.33463
247988990	chr1:247988990:A:G	1.72814e-30	-2.31113	-1.35975	6.86319e-10	-2.36777	-1.35536
247989170	chr1:247989170:T:C	1.879e-29	-6.80511e-10	-1.2846	7.81924e-09	-6.80511e-10	-1.29012
247989213	chr1:247989213:A:G	1.8534e-30	-2.30957	-1.29132	7.59985e-10	-2.36594	-1.25523
247989352	chr1:247989352:A:G	1.7587e-29	-6.80511e-10	-1.35076	7.39623e-09	-6.80511e-10	-1.34574
247989363	chr1:247989363:G:A	1.93383e-29	-6.80511e-10	-1.25583	8.39095e-09	-6.80511e-10	-1.21956
247989377	chr1:247989377:A:T	2.08963e-29	-6.80511e-10	-1.17835	8.95436e-09	-6.80511e-10	-1.15457
247989443	chr1:247989443:A:C	1.75669e-29	-6.80511e-10	-1.3519	7.38568e-09	-6.80511e-10	-1.34717
247989511	chr1:247989511:T:G	1.88913e-29	-6.80511e-10	-1.27922	8.00835e-09	-6.80511e-10	-1.26623
247989622	chr1:247989622:T:C	1.94295e-29	-6.80511e-10	-1.25113	8.07618e-09	-6.80511e-10	-1.25779
247989841	chr1:247989841:G:C	1.75377e-29	-6.80511e-10	-1.35357	7.36996e-09	-6.80511e-10	-1.3493
247989866	chr1:247989866:A:G	1.75306e-29	-6.80511e-10	-1.35397	7.48552e-09	-6.80511e-10	-1.33374
247989871	chr1:247989871:C:T	1.97973e-29	-6.80511e-10	-1.23237	8.63323e-09	-6.80511e-10	-1.19109
247989958	chr1:247989958:C:T	1.76238e-29	-6.80511e-10	-1.34867	7.41533e-09	-6.80511e-10	-1.34316
247989994	chr1:247989994:A:G	1.76792e-29	-6.80511e-10	-1.34553	7.44352e-09	-6.80511e-10	-1.33937
247990040	chr1:247990040:GGTTTTC:G	1.78036e-29	-6.80511e-10	-1.33852	7.5052e-09	-6.80511e-10	-1.33112
247990047	chr1:247990047:T:A	1.78257e-29	-6.80511e-10	-1.33728	7.51597e-09	-6.80511e-10	-1.32968
247990134	chr1:247990134:A:T	1.81626e-29	-6.80511e-10	-1.31856	8.01658e-09	-6.80511e-10	-1.2652
247990256	chr1:247990256:A:T	1.78343e-29	-6.80511e-10	-1.3368	7.52016e-09	-6.80511e-10	-1.32913
247990276	chr1:247990276:T:A	1.77149e-30	-2.29066	-1.35544	7.08264e-10	-2.35135	-1.3403
247990514	chr1:247990514:AT:A	1.75084e-29	-6.80511e-10	-1.35524	7.3537e-09	-6.80511e-10	-1.35151
247990787	chr1:247990787:A:C	1.91799e-29	-6.80511e-10	-1.26406	7.97581e-09	-6.80511e-10	-1.2703
247990922	chr1:247990922:C:T	2.67689e-29	-0.930678	-3.54985e-10	1.70361e-08	-0.51138	-3.54985e-10
247991006	chr1:247991006:G:A	1.90389e-29	-6.80511e-10	-1.27144	7.63078e-09	-6.80511e-10	-1.31452
247991194	chr1:247991194:A:G	1.74293e-29	-6.80511e-10	-1.35977	7.30064e-09	-6.80511e-10	-1.35875
247991686	chr1:247991686:C:A	2.20016e-29	-6.80511e-10	-1.1268	9.08641e-09	-6.80511e-10	-1.13993
247991922	chr1:247991922:G:A	2.23402e-29	-6.80511e-10	-1.11153	9.22248e-09	-6.80511e-10	-1.12507
247992125	chr1:247992125:C:A	1.86684e-29	-6.80511e-10	-1.29109	8.33346e-09	-6.80511e-10	-1.22643
247992315	chr1:247992315:T:A	1.40769e-29	-0.29361	-1.27978	3.69588e-09	-0.718928	-1.32057
247992546	chr1:247992546:C:T	1.79401e-29	-6.80511e-10	-1.33088	7.71387e-09	-6.80511e-10	-1.30369
247992699	chr1:247992699:G:A	1.7902e-29	-6.80511e-10	-1.33301	7.64206e-09	-6.80511e-10	-1.31305
247992908	chr1:247992908:A:G	1.78902e-29	-6.80511e-10	-1.33367	7.63567e-09	-6.80511e-10	-1.31388
247992917	chr1:247992917:G:T	1.77338e-29	-6.80511e-10	-1.34245	7.71116e-09	-6.80511e-10	-1.30404
247993020	chr1:247993020:C:T	2.13271e-29	-6.80511e-10	-1.15794	9.15065e-09	-6.80511e-10	-1.13289
247993035	chr1:247993035:G:T	2.46519e-29	-6.80511e-10	-1.01306	1.08251e-08	-6.80511e-10	-0.964843
247993404	chr1:247993404:T:G	2.09743e-29	-6.80511e-10	-1.17462	8.98959e-09	-6.80511e-10	-1.15065
247993443	chr1:247993443:G:A	1.9078e-29	-6.80511e-10	-1.26938	7.9336e-09	-6.80511e-10	-1.27561
247993485	chr1:247993485:G:C	1.80142e-29	-6.80511e-10	-1.32676	7.70447e-09	-6.80511e-10	-1.30491
247993568	chr1:247993568:A:C	1.94302e-29	-6.80511e-10	-1.25109	8.43681e-09	-6.80511e-10	-1.21411
247993606	chr1:247993606:G:A	1.80884e-29	-6.80511e-10	-1.32265	7.74527e-09	-6.80511e-10	-1.29963
247993688	chr1:247993688:A:C	1.91535e-29	-6.80511e-10	-1.26543	7.95389e-09	-6.80511e-10	-1.27305
247993921	chr1:247993921:T:C	2.0714e-29	-6.80511e-10	-1.18711	8.68852e-09	-6.80511e-10	-1.18471
247994018	chr1:247994018:T:C	1.83634e-29	-6.80511e-10	-1.30756	7.72137e-09	-6.80511e-10	-1.30272
247994179	chr1:247994179:A:G	1.79505e-30	-2.27349	-1.35939	7.31764e-10	-2.30787	-1.35114
247994180	chr1:247994180:G:A	1.79555e-30	-2.34079	-1.29182	7.84966e-10	-2.35631	-1.23251
247994207	chr1:247994207:T:C	8.83005e-30	-2.03976	-3.54985e-10	3.67819e-09	-2.04429	-3.54985e-10
247994217	chr1:247994217:A:G	1.99781e-29	-6.80511e-10	-1.22328	8.70985e-09	-6.80511e-10	-1.18226
247994223	chr1:247994223:C:T	2.21625e-29	-6.80511e-10	-1.11952	9.68216e-09	-6.80511e-10	-1.07643
247994308	chr1:247994308:A:G	1.7959e-29	-6.80511e-10	-1.32983	7.67391e-09	-6.80511e-10	-1.30889
247994313	chr1:247994313:C:T	1.8026e-29	-6.80511e-10	-1.3261	7.71097e-09	-6.80511e-10	-1.30407
247994733	chr1:247994733:A:G	2.49272e-29	-6.80511e-10	-1.00196	1.04201e-08	-6.80511e-10	-1.00298
247995418	chr1:247995418:C:G	1.95301e-29	-6.80511e-10	-1.24596	8.4753e-09	-6.80511e-10	-1.20956
247995724	chr1:247995724:TTTTG:T	2.6252e-29	-6.80511e-10	-0.950178	1.12558e-08	-6.80511e-10	-0.925832
247995948	chr1:247995948:A:G	2.00714e-29	-6.80511e-10	-1.21862	8.45532e-09	-6.80511e-10	-1.21192
247996421	chr1:247996421:T:G	1.79126e-29	-6.80511e-10	-1.33241	7.56803e-09	-6.80511e-10	-1.32278
247996499	chr1:247996499:G:A	1.88664e-29	-6.80511e-10	-1.28054	8.14893e-09	-6.80511e-10	-1.24883
247996543	chr1:247996543:A:G	1.95682e-29	-6.80511e-10	-1.24402	8.50336e-09	-6.80511e-10	-1.20625
247996560	chr1:247996560:T:C	1.97299e-29	-6.80511e-10	-1.23578	8.58405e-09	-6.80511e-10	-1.19681
247996938	chr1:247996938:T:C	1.8284e-29	-6.80511e-10	-1.31189	7.75325e-09	-6.80511e-10	-1.2986
247996981	chr1:247996981:T:C	1.95355e-29	-6.80511e-10	-1.24569	8.48702e-09	-6.80511e-10	-1.20817
247997161	chr1:247997161:C:A	1.90865e-29	-6.80511e-10	-1.26894	8.26054e-09	-6.80511e-10	-1.23522
247997178	chr1:247997178:A:T	1.57008e-30	-2.4192	-1.34759	6.4361e-10	-2.44519	-1.34218
247997270	chr1:247997270:T:G	2.14335e-29	-6.80511e-10	-1.15296	9.42748e-09	-6.80511e-10	-1.10308
247997316	chr1:247997316:C:CTAAA	2.13716e-29	-6.80511e-10	-1.15585	9.39126e-09	-6.80511e-10	-1.10693
247997456	chr1:247997456:A:C	1.86983e-29	-6.80511e-10	-1.28949	7.78257e-09	-6.80511e-10	-1.29483
247997745	chr1:247997745:T:G	1.56836e-30	-2.43548	-1.33241	6.45601e-10	-2.44484	-1.33945
247998224	chr1:247998224:G:C	1.74281e-29	-6.80511e-10	-1.35983	7.32184e-09	-6.80511e-10	-1.35585
247998360	chr1:247998360:T:C	1.12672e-29	-1.76955	-0.0264739	3.88686e-09	-1.99077	0.00166237
247998492	chr1:247998492:A:G	1.54318e-30	-2.42427	-1.3598	6.32226e-10	-2.44599	-1.35923
247998750	chr1:247998750:C:T	1.57664e-30	-2.41424	-1.34838	6.39634e-10	-2.44093	-1.35264
247998753	chr1:247998753:ATTTTG:A	1.87152e-29	-6.80511e-10	-1.28858	7.78934e-09	-6.80511e-10	-1.29396
247998875	chr1:247998875:C:A	3.53636e-29	-6.80511e-10	-0.652236	1.40367e-08	-6.80511e-10	-0.705036
247998897	chr1:247998897:TTG:T	2.20274e-29	-6.80511e-10	-1.12563	9.70884e-09	-6.80511e-10	-1.07368
247998953	chr1:247998953:C:A	2.02136e-29	-6.80511e-10	-1.21156	8.51659e-09	-6.80511e-10	-1.2047
247999090	chr1:247999090:A:G	1.75996e-29	-6.80511e-10	-1.35004	7.39833e-09	-6.80511e-10	-1.34546
247999300	chr1:247999300:T:C	1.54547e-30	-2.42276	-1.35983	6.3452e-10	-2.44548	-1.35612
247999392	chr1:247999392:G:A	2.91641e-30	-1.78838	-1.35918	6.81769e-10	-2.41451	-1.31527
247999439	chr1:247999439:TACTC:T	1.74527e-29	-6.80511e-10	-1.35842	7.29698e-09	-6.80511e-10	-1.35925
247999643	chr1:247999643:A:G	2.17452e-29	-6.80511e-10	-1.13853	9.09749e-09	-6.80511e-10	-1.13871
247999731	chr1:247999731:A:G	2.55373e-29	-1.63165	0.653874	8.77065e-09	-1.87731	0.702005
247999955	chr1:247999955:T:C	1.81288e-29	-6.80511e-10	-1.32042	7.70212e-09	-6.80511e-10	-1.30522
248000022	chr1:248000022:G:C	1.88615e-29	-6.80511e-10	-1.28079	7.84837e-09	-6.80511e-10	-1.28641
248000071	chr1:248000071:A:C	1.68048e-30	-2.37268	-1.32616	6.93116e-10	-2.41422	-1.29905
248000251	chr1:248000251:T:C	1.998e-29	-6.80511e-10	-1.22319	8.06688e-09	-6.80511e-10	-1.25895
248000314	chr1:248000314:C:T	1.85716e-29	-6.80511e-10	-1.29628	7.73194e-09	-6.80511e-10	-1.30135
248000577	chr1:248000577:C:A	1.56223e-30	-2.41261	-1.3592	6.35502e-10	-2.44024	-1.35981
248000643	chr1:248000643:T:G	2.04342e-29	-6.80511e-10	-1.20071	8.61538e-09	-6.80511e-10	-1.19316
248000919	chr1:248000919:C:T	1.79407e-29	-6.80511e-10	-1.33085	7.607e-09	-6.80511e-10	-1.31764
248000930	chr1:248000930:TA:T	2.01762e-29	-6.80511e-10	-1.21342	9.20849e-09	-6.80511e-10	-1.12659
248001058	chr1:248001058:GTTTA:G	2.18304e-29	-6.80511e-10	-1.13461	9.61298e-09	-6.80511e-10	-1.0836
248001193	chr1:248001193:G:A	1.78357e-29	-6.80511e-10	-1.33672	7.55043e-09	-6.80511e-10	-1.32511
248001234	chr1:248001234:C:T	9.13022e-30	-2.00633	-3.54985e-10	2.53217e-09	-2.41764	-3.54985e-10
248001352	chr1:248001352:T:G	1.7432e-29	-6.80511e-10	-1.35961	7.4032e-09	-6.80511e-10	-1.3448
248001544	chr1:248001544:T:G	1.53006e-30	-2.43388	-1.35873	6.31412e-10	-2.45059	-1.35592
248001600	chr1:248001600:G:T	1.74473e-29	-6.80511e-10	-1.35873	7.33243e-09	-6.80511e-10	-1.3544
248002094	chr1:248002094:G:A	1.32383e-28	-6.80511e-10	0.667781	6.04856e-08	-6.80511e-10	0.755693
248002123	chr1:248002123:T:C	2.03563e-29	-6.80511e-10	-1.20453	8.5781e-09	-6.80511e-10	-1.1975
248002203	chr1:248002203:T:C	2.23207e-29	-6.80511e-10	-1.1124	9.85148e-09	-6.80511e-10	-1.05909
248002514	chr1:248002514:A:G	2.38752e-29	-6.80511e-10	-1.04508	1.06056e-08	-6.80511e-10	-0.985331
248002596	chr1:248002596:C:T	2.15162e-29	-6.80511e-10	-1.14911	9.09167e-09	-6.80511e-10	-1.13935
248002675	chr1:248002675:G:A	5.8446e-30	-2.4524	-3.54985e-10	2.53133e-09	-2.41797	-3.54985e-10
248002705	chr1:248002705:G:A	1.7098e-30	-2.43187	-1.24967	7.59855e-10	-2.43863	-1.18271
248002776	chr1:248002776:G:T	3.70762e-30	-1.84115	-1.06638	1.63938e-09	-1.71797	-1.13442
248002783	chr1:248002783:G:A	5.30669e-30	-1.64017	-0.908781	1.47173e-09	-1.96337	-0.996902
248002790	chr1:248002790:A:G	1.59673e-30	-2.44847	-1.30149	6.86655e-10	-2.38596	-1.33668
248002871	chr1:248002871:G:A	6.66115e-30	-2.32163	-3.54985e-10	3.23969e-09	-2.17123	-3.54985e-10
248003111	chr1:248003111:A:T	2.34254e-29	-6.80511e-10	-1.0641	1.03877e-08	-6.80511e-10	-1.00609
248003170	chr1:248003170:C:T	1.60514e-30	-2.41146	-1.33324	7.24953e-10	-2.4099	-1.25846
248003224	chr1:248003224:T:C	1.99723e-30	-2.34608	-1.18008	8.64846e-10	-2.20616	-1.28576
248003489	chr1:248003489:T:A	2.76095e-29	-6.80511e-10	-0.899759	1.24502e-08	-6.80511e-10	-0.824975
248003568	chr1:248003568:A:G	2.10058e-29	-6.80511e-10	-1.17312	8.71836e-09	-6.80511e-10	-1.18128
248003716	chr1:248003716:G:T	1.64739e-30	-2.42302	-1.2957	6.68032e-10	-2.44374	-1.30639
248003770	chr1:248003770:T:G	1.55478e-30	-2.42802	-1.34856	6.35348e-10	-2.44793	-1.35236
248003790	chr1:248003790:T:C	1.51836e-30	-2.44857	-1.35172	6.47491e-10	-2.45157	-1.3298
248003794	chr1:248003794:C:T	1.5349e-30	-2.44515	-1.34431	6.57685e-10	-2.44901	-1.31674
248003834	chr1:248003834:A:T	2.88964e-29	-6.80511e-10	-0.854203	1.23774e-08	-6.80511e-10	-0.830839
248003835	chr1:248003835:G:A	1.91065e-29	-6.80511e-10	-1.26789	7.94864e-09	-6.80511e-10	-1.27371
248003837	chr1:248003837:C:G	3.80351e-29	-1.56202	0.982611	1.29888e-08	-1.81737	1.03474
248003884	chr1:248003884:A:G	1.7444e-29	-6.80511e-10	-1.35892	7.30018e-09	-6.80511e-10	-1.35881
248003901	chr1:248003901:C:T	1.78971e-29	-6.80511e-10	-1.33328	7.56523e-09	-6.80511e-10	-1.32315
248003966	chr1:248003966:C:T	1.64771e-30	-2.43077	-1.28776	7.04553e-10	-2.4418	-1.2551
248004117	chr1:248004117:G:T	1.80559e-29	-6.80511e-10	-1.32445	7.63786e-09	-6.80511e-10	-1.31359
248004319	chr1:248004319:G:T	2.362e-29	-6.80511e-10	-1.05582	1.04815e-08	-6.80511e-10	-0.997105
248004401	chr1:248004401:A:G	2.3608e-29	-6.80511e-10	-1.05633	1.04762e-08	-6.80511e-10	-0.997608
248004608	chr1:248004608:C:G	2.03503e-29	-6.80511e-10	-1.20482	8.5755e-09	-6.80511e-10	-1.1978
248004656	chr1:248004656:TC:T	2.57898e-29	-6.80511e-10	-0.967941	1.03724e-08	-6.80511e-10	-1.00756
248004788	chr1:248004788:G:A	3.3596e-29	-6.80511e-10	-0.703512	1.49941e-08	-6.80511e-10	-0.639053
248004931	chr1:248004931:T:A	1.94298e-29	-6.80511e-10	-1.25111	8.0804e-09	-6.80511e-10	-1.25727
248005048	chr1:248005048:A:T	1.93857e-29	-6.80511e-10	-1.25338	8.06245e-09	-6.80511e-10	-1.25949
248005178	chr1:248005178:G:T	1.74841e-29	-6.80511e-10	-1.35663	7.30962e-09	-6.80511e-10	-1.35752
248005248	chr1:248005248:A:G	2.25887e-29	-6.80511e-10	-1.10047	9.95743e-09	-6.80511e-10	-1.04839
248005295	chr1:248005295:C:A	1.74432e-30	-2.3617	-1.29985	7.83886e-10	-2.23344	-1.35676
248005479	chr1:248005479:T:C	2.34741e-29	-6.80511e-10	-1.06202	1.03831e-08	-6.80511e-10	-1.00654
248005561	chr1:248005561:T:C	1.88767e-29	-6.80511e-10	-1.27999	7.88439e-09	-6.80511e-10	-1.28183
248005763	chr1:248005763:C:G	1.58792e-30	-2.44513	-1.31036	6.51972e-10	-2.45427	-1.3202
248005777	chr1:248005777:G:A	2.51071e-29	-6.80511e-10	-0.994766	1.11732e-08	-6.80511e-10	-0.933194
248005791	chr1:248005791:C:T	5.8478e-29	-6.80511e-10	-0.149268	2.28017e-08	-6.80511e-10	-0.219876
248006172	chr1:248006172:C:G	8.94712e-30	-2.02659	-3.54985e-10	3.26767e-09	-2.16263	-3.54985e-10
248006302	chr1:248006302:C:T	1.92267e-29	-6.80511e-10	-1.26162	7.99848e-09	-6.80511e-10	-1.26746
248006312	chr1:248006312:G:A	2.37261e-29	-6.80511e-10	-1.05134	1.05093e-08	-6.80511e-10	-0.994452
248006591	chr1:248006591:C:T	2.35553e-29	-6.80511e-10	-1.05857	1.04237e-08	-6.80511e-10	-1.00263
248006744	chr1:248006744:C:T	1.86913e-29	-0.538025	-0.751834	1.29606e-08	-0.108019	-0.676779
248006775	chr1:248006775:G:A	2.11938e-29	-0.53763	-0.62658	1.48096e-08	-0.107912	-0.543526
248006796	chr1:248006796:C:T	2.07469e-29	-6.80511e-10	-1.18552	9.15646e-09	-6.80511e-10	-1.13225
248006939	chr1:248006939:T:A	2.07832e-29	-6.80511e-10	-1.18378	8.7618e-09	-6.80511e-10	-1.17631
248007244	chr1:248007244:C:T	2.08902e-29	-6.80511e-10	-1.17864	8.80788e-09	-6.80511e-10	-1.17107
248007304	chr1:248007304:A:G	2.43863e-29	-6.80511e-10	-1.0239	1.0825e-08	-6.80511e-10	-0.964854
248007451	chr1:248007451:C:T	3.17414e-29	-6.80511e-10	-0.760298	1.4342e-08	-6.80511e-10	-0.683518
248007648	chr1:248007648:T:A	1.67358e-30	-2.43626	-1.2667	6.80952e-10	-2.45156	-1.27942
248007657	chr1:248007657:T:A	1.96379e-29	-6.80511e-10	-1.24046	8.18263e-09	-6.80511e-10	-1.2447
248007695	chr1:248007695:G:A	1.67106e-30	-2.3833	-1.32117	6.61775e-10	-2.42072	-1.33882
248008223	chr1:248008223:T:C	6.20586e-30	-2.39242	-3.54985e-10	2.57258e-09	-2.4018	-3.54985e-10
248008231	chr1:248008231:C:A	2.40755e-29	-6.80511e-10	-1.03672	1.0674e-08	-6.80511e-10	-0.978899
248008272	chr1:248008272:A:T	1.72054e-30	-2.39576	-1.27952	7.2694e-10	-2.42093	-1.24469
248008322	chr1:248008322:A:T	1.76504e-29	-6.80511e-10	-1.34716	7.31343e-09	-6.80511e-10	-1.357
248008449	chr1:248008449:T:A	1.92454e-29	-6.80511e-10	-1.26065	8.00597e-09	-6.80511e-10	-1.26653
248008460	chr1:248008460:G:T	2.39096e-29	-6.80511e-10	-1.04364	1.05947e-08	-6.80511e-10	-0.986362
248008696	chr1:248008696:A:C	1.95531e-29	-6.80511e-10	-1.24479	8.14883e-09	-6.80511e-10	-1.24884
248009268	chr1:248009268:A:G	2.04841e-29	-6.80511e-10	-1.19827	8.65979e-09	-6.80511e-10	-1.18802
248009299	chr1:248009299:G:C	7.35398e-30	-2.22268	-3.54985e-10	2.67438e-09	-2.36299	-3.54985e-10
248009343	chr1:248009343:C:T	2.27746e-29	-6.80511e-10	-1.09227	1.00471e-08	-6.80511e-10	-1.03943
248009591	chr1:248009591:G:C	1.96941e-29	-6.80511e-10	-1.2376	8.20563e-09	-6.80511e-10	-1.24189
248009627	chr1:248009627:A:G	1.90491e-29	-6.80511e-10	-1.2709	7.92691e-09	-6.80511e-10	-1.27645
248009651	chr1:248009651:G:A	1.68999e-30	-2.44887	-1.24432	7.12299e-10	-2.34682	-1.33916
248009704	chr1:248009704:A:G	3.15719e-29	-6.80511e-10	-0.765652	1.42639e-08	-6.80511e-10	-0.68898
248009967	chr1:248009967:C:G	1.97433e-29	-6.80511e-10	-1.23511	8.4221e-09	-6.80511e-10	-1.21585
248010021	chr1:248010021:T:C	1.7488e-29	-6.80511e-10	-1.3564	7.33375e-09	-6.80511e-10	-1.35423
248010189	chr1:248010189:T:G	1.75241e-29	-6.80511e-10	-1.35434	7.36331e-09	-6.80511e-10	-1.3502
248010292	chr1:248010292:G:T	1.97083e-29	-0.467796	-0.769084	1.35918e-08	-0.03547	-0.701774
248010379	chr1:248010379:T:C	2.67503e-29	-6.80511e-10	-0.931372	1.12686e-08	-6.80511e-10	-0.924688
248010411	chr1:248010411:G:C	2.41937e-29	-6.80511e-10	-1.03183	1.07312e-08	-6.80511e-10	-0.973555
248010539	chr1:248010539:A:G	1.97563e-29	-6.80511e-10	-1.23445	8.42795e-09	-6.80511e-10	-1.21516
248010656	chr1:248010656:A:G	2.07907e-29	-6.80511e-10	-1.18341	8.32765e-09	-6.80511e-10	-1.22713
248010928	chr1:248010928:A:G	1.9641e-29	-6.80511e-10	-1.2403	7.94662e-09	-6.80511e-10	-1.27397
248011429	chr1:248011429:A:G	2.45947e-29	-6.80511e-10	-1.01539	1.09231e-08	-6.80511e-10	-0.955832
248011662	chr1:248011662:A:G	2.301e-29	-6.80511e-10	-1.08199	1.01609e-08	-6.80511e-10	-1.02817
248011683	chr1:248011683:T:G	2.34072e-29	-6.80511e-10	-1.06488	1.03524e-08	-6.80511e-10	-1.0095
248012026	chr1:248012026:T:C	1.8481e-29	-6.80511e-10	-1.30117	8.01834e-09	-6.80511e-10	-1.26498
248012053	chr1:248012053:G:T	1.71419e-30	-2.41089	-1.26808	6.89198e-10	-2.43843	-1.28051
248012096	chr1:248012096:A:G	3.10996e-29	-6.80511e-10	-0.780722	1.40373e-08	-6.80511e-10	-0.704993
248012308	chr1:248012308:T:C	2.07957e-29	-6.80511e-10	-1.18317	8.76702e-09	-6.80511e-10	-1.17572
248012398	chr1:248012398:A:G	2.06084e-29	-6.80511e-10	-1.19222	8.69233e-09	-6.80511e-10	-1.18427
248012487	chr1:248012487:T:C	2.43731e-29	-6.80511e-10	-1.02444	1.08176e-08	-6.80511e-10	-0.965541
248012578	chr1:248012578:A:T	3.10283e-29	-6.80511e-10	-0.783018	1.25037e-08	-6.80511e-10	-0.820688
248012787	chr1:248012787:CA:C	2.41215e-29	-6.80511e-10	-1.03482	1.0689e-08	-6.80511e-10	-0.977502
248012833	chr1:248012833:A:T	2.09302e-29	-6.80511e-10	-1.17673	8.82548e-09	-6.80511e-10	-1.16907
248013149	chr1:248013149:CAT:C	4.57302e-29	-1.21761	0.822446	1.48582e-08	-1.51547	0.867309
248013282	chr1:248013282:G:A	1.61166e-29	-0.372772	-1.0653	1.07971e-08	0.0682211	-1.03565
248013470	chr1:248013470:A:G	6.64508e-30	-2.32404	-3.54985e-10	2.85494e-09	-2.29766	-3.54985e-10
248013588	chr1:248013588:C:T	1.75256e-29	-6.80511e-10	-1.35426	7.32034e-09	-6.80511e-10	-1.35606
248014326	chr1:248014326:T:C	4.82841e-29	-6.80511e-10	-0.340817	2.10957e-08	-6.80511e-10	-0.297642
248014728	chr1:248014728:C:G	1.97072e-29	-6.80511e-10	-1.23693	8.22772e-09	-6.80511e-10	-1.2392
248014868	chr1:248014868:A:G	2.32573e-29	-6.80511e-10	-1.0713	1.02803e-08	-6.80511e-10	-1.01648
248014968	chr1:248014968:T:C	1.93326e-29	-6.80511e-10	-1.25613	7.84146e-09	-6.80511e-10	-1.28729
248015036	chr1:248015036:A:G	2.61104e-29	-6.80511e-10	-0.955586	1.15358e-08	-6.80511e-10	-0.901258
248015201	chr1:248015201:G:A	1.92079e-29	-6.80511e-10	-1.26259	7.98735e-09	-6.80511e-10	-1.26885
248015234	chr1:248015234:G:A	1.75838e-29	-6.80511e-10	-1.35094	7.39898e-09	-6.80511e-10	-1.34537
248015244	chr1:248015244:C:T	3.08234e-29	-6.80511e-10	-0.789644	1.39008e-08	-6.80511e-10	-0.714766
248015349	chr1:248015349:C:T	1.70291e-30	-2.40883	-1.27675	6.84423e-10	-2.43689	-1.289
248015367	chr1:248015367:G:A	1.88443e-29	-6.80511e-10	-1.28171	7.84134e-09	-6.80511e-10	-1.2873
248015449	chr1:248015449:A:T	5.83813e-30	-2.45351	-3.54985e-10	3.90014e-09	-1.9857	-3.54985e-10
248015497	chr1:248015497:G:A	1.96832e-29	-6.80511e-10	-1.23815	8.2012e-09	-6.80511e-10	-1.24243
248015727	chr1:248015727:C:T	6.09381e-30	-1.29672	-1.11393	3.95535e-09	-1.07672	-0.894925
248015907	chr1:248015907:G:C	2.97933e-29	-6.80511e-10	-0.823635	1.34252e-08	-6.80511e-10	-0.749575
248016142	chr1:248016142:C:T	1.68518e-30	-2.36887	-1.32718	6.65638e-10	-2.41046	-1.34326
248016174	chr1:248016174:A:G	1.74982e-29	-6.80511e-10	-1.35582	7.34695e-09	-6.80511e-10	-1.35243
248016492	chr1:248016492:T:C	1.96122e-29	-6.80511e-10	-1.24177	8.1533e-09	-6.80511e-10	-1.24829
248016522	chr1:248016522:C:T	1.75882e-29	-6.80511e-10	-1.35069	7.29343e-09	-6.80511e-10	-1.35974
248016538	chr1:248016538:T:C	3.35023e-29	-6.80511e-10	-0.706306	1.51915e-08	-6.80511e-10	-0.625975
248016614	chr1:248016614:G:T	3.21912e-29	-6.80511e-10	-0.746226	1.45681e-08	-6.80511e-10	-0.667881
248016768	chr1:248016768:T:C	9.40221e-30	-1.97697	-3.54985e-10	2.48946e-09	-2.43465	-3.54985e-10
248016945	chr1:248016945:T:C	3.15224e-29	-6.80511e-10	-0.767221	1.42577e-08	-6.80511e-10	-0.689415
248017169	chr1:248017169:A:C	1.7419e-30	-2.364	-1.29895	6.83856e-10	-2.40327	-1.32345
248017297	chr1:248017297:C:T	1.93926e-29	-6.80511e-10	-1.25303	8.06167e-09	-6.80511e-10	-1.25959
248017389	chr1:248017389:T:C	2.08779e-29	-6.80511e-10	-1.17923	8.77833e-09	-6.80511e-10	-1.17443
248017506	chr1:248017506:A:C	1.9014e-29	-6.80511e-10	-1.27274	7.94106e-09	-6.80511e-10	-1.27467
248017518	chr1:248017518:A:G	3.12662e-29	-6.80511e-10	-0.77538	1.41353e-08	-6.80511e-10	-0.698037
248017632	chr1:248017632:G:A	1.82837e-30	-2.26295	-1.35155	7.1891e-10	-2.31944	-1.35729
248017718	chr1:248017718:C:T	1.66836e-30	-2.37264	-1.33344	6.66847e-10	-2.40564	-1.34627
248017795	chr1:248017795:A:G	2.55807e-30	-2.23054	-1.04812	1.10799e-09	-2.0229	-1.22127
248017798	chr1:248017798:C:T	1.74426e-29	-6.80511e-10	-1.359	7.30759e-09	-6.80511e-10	-1.3578
248017933	chr1:248017933:T:G	2.67085e-29	-6.80511e-10	-0.932938	1.18547e-08	-6.80511e-10	-0.873985
248018023	chr1:248018023:T:C	2.64937e-29	-6.80511e-10	-0.941012	1.14788e-08	-6.80511e-10	-0.906211
248018073	chr1:248018073:T:G	2.84788e-29	-6.80511e-10	-0.86876	1.26291e-08	-6.80511e-10	-0.810706
248018080	chr1:248018080:G:A	2.86241e-29	-6.80511e-10	-0.863669	1.26984e-08	-6.80511e-10	-0.80524
248018130	chr1:248018130:A:G	4.97593e-30	-1.32699	-1.28631	2.15958e-09	-1.24424	-1.33256
248018139	chr1:248018139:A:G	1.93498e-29	-6.80511e-10	-1.25523	8.45151e-09	-6.80511e-10	-1.21237
248018142	chr1:248018142:G:A	8.37155e-30	-2.09308	-3.54985e-10	7.33067e-09	-1.35465	-3.54985e-10
248018204	chr1:248018204:T:G	2.65126e-29	-6.80511e-10	-0.940299	1.17567e-08	-6.80511e-10	-0.882286
248018244	chr1:248018244:G:A	2.00773e-29	-6.80511e-10	-1.21833	8.23222e-09	-6.80511e-10	-1.23866
248018333	chr1:248018333:A:G	2.78662e-29	-6.80511e-10	-0.890505	1.33817e-08	-6.80511e-10	-0.752828
248018733	chr1:248018733:A:C	1.77366e-29	-6.80511e-10	-1.34229	7.49032e-09	-6.80511e-10	-1.3331
248019167	chr1:248019167:A:G	2.15984e-29	-6.80511e-10	-1.1453	1.08074e-08	-6.80511e-10	-0.966479
248019419	chr1:248019419:C:T	1.76241e-29	-6.80511e-10	-1.34865	7.34277e-09	-6.80511e-10	-1.353
248019440	chr1:248019440:A:G	1.77486e-29	-6.80511e-10	-1.34161	7.33915e-09	-6.80511e-10	-1.35349
248019454	chr1:248019454:A:G	1.62633e-29	-1.40617	-0.0228434	5.34937e-09	-1.67156	0.00182382
248019857	chr1:248019857:G:A	2.37995e-29	-6.80511e-10	-1.04825	1.04519e-08	-6.80511e-10	-0.999929
248019912	chr1:248019912:C:T	1.75601e-29	-6.80511e-10	-1.35229	7.3225e-09	-6.80511e-10	-1.35576
248020124	chr1:248020124:A:G	1.75394e-29	-6.80511e-10	-1.35347	7.31624e-09	-6.80511e-10	-1.35662
248020288	chr1:248020288:C:T	1.75406e-29	-6.80511e-10	-1.3534	7.37861e-09	-6.80511e-10	-1.34813
248020358	chr1:248020358:A:G	1.88555e-29	-6.80511e-10	-1.28111	7.77629e-09	-6.80511e-10	-1.29563
248020360	chr1:248020360:A:T	2.04521e-30	-2.37517	-1.12725	8.5084e-10	-2.25436	-1.25389
248020731	chr1:248020731:G:C	3.45704e-29	-6.80511e-10	-0.674922	1.56089e-08	-6.80511e-10	-0.598872
248020776	chr1:248020776:T:A	1.84712e-29	-6.80511e-10	-1.3017	7.60735e-09	-6.80511e-10	-1.3176
248021156	chr1:248021156:G:A	1.77472e-29	-6.80511e-10	-1.34169	7.29834e-09	-6.80511e-10	-1.35907
248021238	chr1:248021238:G:T	2.82904e-29	-6.80511e-10	-0.875396	1.04725e-08	-6.80511e-10	-0.99796
248021302	chr1:248021302:T:A	1.98073e-30	-2.36857	-1.16588	8.38415e-10	-2.2439	-1.27906
248021326	chr1:248021326:T:C	2.01212e-29	-6.80511e-10	-1.21615	7.8943e-09	-6.80511e-10	-1.28057
248021349	chr1:248021349:C:G	2.45159e-30	-2.40604	-0.915147	1.16229e-09	-2.34779	-0.848533
248021496	chr1:248021496:C:T	1.85462e-29	-6.80511e-10	-1.29765	7.66176e-09	-6.80511e-10	-1.31047
248021551	chr1:248021551:T:G	1.67585e-29	-1.33639	-0.062624	5.52467e-09	-1.61028	-0.027206
248021682	chr1:248021682:T:C	2.10283e-29	-6.80511e-10	-1.17205	8.17881e-09	-6.80511e-10	-1.24517
248021748	chr1:248021748:T:C	2.06663e-29	-6.80511e-10	-1.18941	8.06825e-09	-6.80511e-10	-1.25878
248021806	chr1:248021806:A:G	1.75142e-29	-6.80511e-10	-1.35491	7.29427e-09	-6.80511e-10	-1.35962
248021912	chr1:248021912:T:G	2.37858e-29	-6.80511e-10	-1.04883	1.04454e-08	-6.80511e-10	-1.00055
248021934	chr1:248021934:C:T	1.92525e-29	-6.80511e-10	-1.26028	8.12094e-09	-6.80511e-10	-1.25227
248022037	chr1:248022037:T:C	2.88955e-29	-6.80511e-10	-0.854233	1.29258e-08	-6.80511e-10	-0.787484
248022127	chr1:248022127:C:T	2.14999e-29	-6.80511e-10	-1.14987	1.07729e-08	-6.80511e-10	-0.969681
248022443	chr1:248022443:C:T	1.85779e-29	-6.80511e-10	-1.29594	8.06485e-09	-6.80511e-10	-1.2592
248022581	chr1:248022581:G:A	3.38638e-29	-0.695572	-3.54985e-10	2.10992e-08	-0.297477	-3.54985e-10
248022649	chr1:248022649:A:G	1.2812e-29	-1.66753	-3.54985e-10	2.81978e-09	-2.31005	-3.54985e-10
248023187	chr1:248023187:A:C	2.69099e-29	-6.80511e-10	-0.925423	1.19786e-08	-6.80511e-10	-0.863587
248023275	chr1:248023275:TA:T	2.66424e-29	-6.80511e-10	-0.935414	1.18429e-08	-6.80511e-10	-0.874987
248023483	chr1:248023483:T:C	1.81138e-29	-6.80511e-10	-1.32124	7.51048e-09	-6.80511e-10	-1.33041
248023560	chr1:248023560:C:T	2.61108e-29	-0.955571	-3.54985e-10	1.89079e-08	-0.407135	-3.54985e-10
248023798	chr1:248023798:G:A	1.849e-30	-2.39714	-1.20613	7.81775e-10	-2.28923	-1.30367
248024037	chr1:248024037:TTTTA:T	1.83144e-29	-6.80511e-10	-1.31023	7.45343e-09	-6.80511e-10	-1.33804
248024363	chr1:248024363:A:C	1.74677e-30	-2.40814	-1.25201	7.50784e-10	-2.30958	-1.32377
248024408	chr1:248024408:T:C	1.76706e-29	-6.80511e-10	-1.34602	7.29356e-09	-6.80511e-10	-1.35972
248024588	chr1:248024588:G:T	1.84203e-29	-6.80511e-10	-1.30446	7.45475e-09	-6.80511e-10	-1.33786
248024651	chr1:248024651:G:T	1.10685e-29	-1.81382	-3.54985e-10	4.61696e-09	-1.81698	-3.54985e-10
248024778	chr1:248024778:A:G	2.02154e-29	-6.80511e-10	-1.21147	7.9218e-09	-6.80511e-10	-1.27709
248024837	chr1:248024837:G:A	1.77409e-29	-6.80511e-10	-1.34205	7.29784e-09	-6.80511e-10	-1.35913
248024929	chr1:248024929:T:C	2.31757e-30	-2.45349	-0.923905	1.05325e-09	-2.43618	-0.858654
248024938	chr1:248024938:G:C	1.8629e-29	-6.80511e-10	-1.2932	7.5093e-09	-6.80511e-10	-1.33057
248025166	chr1:248025166:AC:A	1.75999e-29	-6.80511e-10	-1.35003	7.40343e-09	-6.80511e-10	-1.34477
248026769	chr1:248026769:TC:T	1.75948e-29	-6.80511e-10	-1.35031	7.29335e-09	-6.80511e-10	-1.35975
248026897	chr1:248026897:ATTGT:A	1.99976e-29	-6.80511e-10	-1.22231	8.02622e-09	-6.80511e-10	-1.264
248026970	chr1:248026970:T:C	9.45102e-30	-1.9718	-3.54985e-10	2.53674e-09	-2.41583	-3.54985e-10
248027077	chr1:248027077:A:G	1.78798e-29	-6.80511e-10	-1.33425	7.38252e-09	-6.80511e-10	-1.3476
248027143	chr1:248027143:TG:T	1.49849e-29	-2.45129	0.940409	9.04953e-09	-2.04595	0.901948
248027171	chr1:248027171:C:T	2.77725e-29	-6.80511e-10	-0.893873	1.16593e-08	-6.80511e-10	-0.890607
248027176	chr1:248027176:A:G	2.33366e-30	-2.33434	-1.03614	9.62549e-10	-2.20263	-1.18226
248027633	chr1:248027633:G:A	3.57067e-29	-6.80511e-10	-0.64258	1.59047e-08	-6.80511e-10	-0.5801
248027682	chr1:248027682:T:C	2.26891e-29	-6.80511e-10	-1.09603	9.21698e-09	-6.80511e-10	-1.12567
248028186	chr1:248028186:C:T	2.29108e-30	-2.40221	-0.986682	1.03061e-09	-2.35314	-0.963417
248028405	chr1:248028405:T:C	2.41657e-30	-2.4471	-0.888469	1.11342e-09	-2.41874	-0.820532
248028420	chr1:248028420:T:A	1.74663e-29	-6.80511e-10	-1.35765	7.2968e-09	-6.80511e-10	-1.35928
248028846	chr1:248028846:C:A	2.8756e-29	-6.80511e-10	-0.859073	1.28571e-08	-6.80511e-10	-0.792818
248028871	chr1:248028871:T:G	1.82556e-29	-6.80511e-10	-1.31345	7.41386e-09	-6.80511e-10	-1.34336
248028971	chr1:248028971:T:G	2.015e-29	-6.80511e-10	-1.21472	8.09019e-09	-6.80511e-10	-1.25606
248029177	chr1:248029177:C:T	2.82444e-29	-6.80511e-10	-0.877022	1.26161e-08	-6.80511e-10	-0.811739
248029250	chr1:248029250:T:C	2.37673e-29	-6.80511e-10	-1.04961	1.04373e-08	-6.80511e-10	-1.00133
248029273	chr1:248029273:G:A	1.74981e-29	-6.80511e-10	-1.35583	7.30905e-09	-6.80511e-10	-1.3576
248029442	chr1:248029442:AAATTT:A	1.8124e-29	-6.80511e-10	-1.32068	7.39174e-09	-6.80511e-10	-1.34635
248029596	chr1:248029596:A:G	4.1042e-29	-6.80511e-10	-0.503324	1.88453e-08	-6.80511e-10	-0.410447
248029809	chr1:248029809:G:A	1.83907e-30	-2.3673	-1.24136	8.06927e-10	-2.2435	-1.31773
248029923	chr1:248029923:T:C	1.98549e-30	-2.37536	-1.15669	8.34862e-10	-2.25474	-1.27246
248030072	chr1:248030072:G:T	1.77645e-29	-6.80511e-10	-1.34072	7.61965e-09	-6.80511e-10	-1.31598
248030401	chr1:248030401:T:C	1.74285e-29	-6.80511e-10	-1.35981	7.30006e-09	-6.80511e-10	-1.35883
248030452	chr1:248030452:A:G	2.00811e-29	-6.80511e-10	-1.21814	8.50467e-09	-6.80511e-10	-1.2061
248030736	chr1:248030736:T:C	1.8682e-29	-6.80511e-10	-1.29036	7.70681e-09	-6.80511e-10	-1.30461
248030752	chr1:248030752:A:T	2.79665e-30	-1.83069	-1.35881	8.92445e-10	-2.1699	-1.2906
248031047	chr1:248031047:A:G	5.83222e-30	-2.45452	-3.54985e-10	4.65834e-09	-1.80805	-3.54985e-10
248031156	chr1:248031156:C:G	2.19506e-29	-6.80511e-10	-1.12912	9.43063e-09	-6.80511e-10	-1.10275
248031687	chr1:248031687:C:A	1.78891e-29	-6.80511e-10	-1.33373	7.69797e-09	-6.80511e-10	-1.30576
248031717	chr1:248031717:A:G	1.74284e-29	-6.80511e-10	-1.35982	7.2997e-09	-6.80511e-10	-1.35888
248031719	chr1:248031719:T:A	2.10268e-29	-6.80511e-10	-1.17212	8.80238e-09	-6.80511e-10	-1.17169
248032532	chr1:248032532:A:T	1.94692e-30	-2.39207	-1.1596	8.11931e-10	-2.28045	-1.27461
248032571	chr1:248032571:C:A	2.10967e-29	-6.80511e-10	-1.1688	1.05127e-08	-6.80511e-10	-0.994131
248032645	chr1:248032645:T:C	1.78265e-29	-6.80511e-10	-1.33723	7.52486e-09	-6.80511e-10	-1.3285
248032976	chr1:248032976:TAAAAACATAA:T	2.48707e-30	-2.42161	-0.885197	1.17294e-09	-2.37139	-0.815813
248032994	chr1:248032994:T:C	3.04681e-29	-6.80511e-10	-0.801239	1.36719e-08	-6.80511e-10	-0.73137
248033300	chr1:248033300:T:G	1.97443e-29	-1.23505	-3.54985e-10	6.6362e-09	-1.45417	-3.54985e-10
248033938	chr1:248033938:C:G	1.74512e-29	-6.80511e-10	-1.35851	7.29401e-09	-6.80511e-10	-1.35966
248033955	chr1:248033955:T:C	1.74499e-29	-6.80511e-10	-1.35858	7.29382e-09	-6.80511e-10	-1.35968
248034067	chr1:248034067:GC:G	1.75335e-29	-6.80511e-10	-1.35381	7.41728e-09	-6.80511e-10	-1.3429
248034131	chr1:248034131:T:C	4.4986e-29	-6.80511e-10	-0.411567	2.07569e-08	-6.80511e-10	-0.313832
248034182	chr1:248034182:G:A	2.19003e-29	-6.80511e-10	-1.13142	8.53594e-09	-6.80511e-10	-1.20243
248034248	chr1:248034248:A:G	2.30601e-30	-2.42417	-0.95823	1.04631e-09	-2.37616	-0.925284
248034597	chr1:248034597:G:A	1.98078e-29	-6.80511e-10	-1.23185	7.97439e-09	-6.80511e-10	-1.27048
248034641	chr1:248034641:G:C	1.92538e-29	-6.80511e-10	-1.26021	7.78991e-09	-6.80511e-10	-1.29388
248035186	chr1:248035186:C:T	1.99213e-29	-6.80511e-10	-1.22613	8.29812e-09	-6.80511e-10	-1.23068
248035275	chr1:248035275:C:A	5.46346e-30	-1.19975	-1.32009	2.44143e-09	-1.14841	-1.30572
248035788	chr1:248035788:C:A	2.58654e-29	-6.80511e-10	-0.965013	1.02556e-08	-6.80511e-10	-1.01889
248035990	chr1:248035990:CTTATAA:C	1.82666e-29	-6.80511e-10	-1.31284	7.42648e-09	-6.80511e-10	-1.34166
248036036	chr1:248036036:A:T	1.79022e-29	-6.80511e-10	-1.333	7.40066e-09	-6.80511e-10	-1.34514
248036146	chr1:248036146:T:C	2.95218e-29	-0.698974	-0.133814	8.91185e-09	-1.0507	-0.10863
248036279	chr1:248036279:G:A	3.04684e-29	-6.80511e-10	-0.801228	1.36808e-08	-6.80511e-10	-0.730722
248036428	chr1:248036428:A:C	2.00982e-29	-6.80511e-10	-1.21729	8.07257e-09	-6.80511e-10	-1.25824
248037610	chr1:248037610:T:A	2.32025e-30	-2.45249	-0.923754	1.022e-09	-2.43181	-0.893145
248037677	chr1:248037677:T:A	1.75191e-30	-2.43825	-1.21897	7.17029e-10	-2.36788	-1.31148
248037754	chr1:248037754:C:T	2.63902e-29	-6.80511e-10	-0.944927	1.16899e-08	-6.80511e-10	-0.887985
248037936	chr1:248037936:C:T	1.79265e-29	-6.80511e-10	-1.33164	7.31945e-09	-6.80511e-10	-1.35618
248038011	chr1:248038011:T:C	1.84783e-29	-6.80511e-10	-1.30132	7.47773e-09	-6.80511e-10	-1.33478
248038121	chr1:248038121:T:C	2.10583e-29	-6.80511e-10	-1.17062	8.57659e-09	-6.80511e-10	-1.19768
248038554	chr1:248038554:G:A	1.75217e-29	-6.80511e-10	-1.35448	7.31042e-09	-6.80511e-10	-1.35741
248038577	chr1:248038577:T:C	2.16553e-29	-6.80511e-10	-1.14267	8.69078e-09	-6.80511e-10	-1.18445
248038590	chr1:248038590:T:G	2.20196e-29	-6.80511e-10	-1.12598	8.82237e-09	-6.80511e-10	-1.16942
248038872	chr1:248038872:G:C	1.82169e-29	-6.80511e-10	-1.31557	7.52496e-09	-6.80511e-10	-1.32849
248039016	chr1:248039016:A:G	1.74289e-29	-6.80511e-10	-1.35979	7.34364e-09	-6.80511e-10	-1.35288
248039042	chr1:248039042:G:C	1.74811e-30	-2.43583	-1.22355	7.19946e-10	-2.36112	-1.31417
248039080	chr1:248039080:G:A	2.13297e-29	-6.80511e-10	-1.15782	1.06708e-08	-6.80511e-10	-0.979205
248039220	chr1:248039220:G:C	1.81478e-29	-6.80511e-10	-1.31937	7.37679e-09	-6.80511e-10	-1.34837
248039481	chr1:248039481:C:T	2.88011e-29	-6.80511e-10	-0.857506	1.38841e-08	-6.80511e-10	-0.715969
248039556	chr1:248039556:G:A	1.91021e-29	-6.80511e-10	-1.26812	7.96356e-09	-6.80511e-10	-1.27184
248040231	chr1:248040231:T:G	2.38092e-29	-6.80511e-10	-1.04785	1.04565e-08	-6.80511e-10	-0.999492
248041119	chr1:248041119:C:T	1.81648e-29	-6.80511e-10	-1.31843	7.84327e-09	-6.80511e-10	-1.28706
248041241	chr1:248041241:A:G	3.05023e-29	-6.80511e-10	-0.800118	1.36952e-08	-6.80511e-10	-0.729665
248041518	chr1:248041518:TTAAAC:T	1.78386e-29	-6.80511e-10	-1.33655	7.45222e-09	-6.80511e-10	-1.3382
248041765	chr1:248041765:A:G	1.81904e-29	-6.80511e-10	-1.31702	7.36572e-09	-6.80511e-10	-1.34988
248041778	chr1:248041778:G:A	1.85231e-29	-6.80511e-10	-1.2989	7.50191e-09	-6.80511e-10	-1.33156
248041904	chr1:248041904:T:G	1.8089e-30	-2.4024	-1.2228	7.68082e-10	-2.29695	-1.31362
248042117	chr1:248042117:G:A	2.86777e-29	-6.80511e-10	-0.861798	1.28272e-08	-6.80511e-10	-0.795146
248042208	chr1:248042208:A:G	3.08814e-29	-0.742666	-0.0450986	9.37163e-09	-1.08958	-0.0194411
248042270	chr1:248042270:C:T	1.84309e-29	-6.80511e-10	-1.30389	7.53837e-09	-6.80511e-10	-1.32671
248042271	chr1:248042271:C:T	3.77224e-29	-0.501417	-0.0862477	1.10975e-08	-0.880463	-0.0595253
248042555	chr1:248042555:AAAAC:A	3.53132e-29	-6.80511e-10	-0.653663	1.56832e-08	-6.80511e-10	-0.594125
248042688	chr1:248042688:G:A	8.44632e-30	-2.08419	-3.54985e-10	3.11555e-09	-2.21031	-3.54985e-10
248043131	chr1:248043131:T:A	1.78058e-30	-2.4403	-1.20068	7.19623e-10	-2.37398	-1.30176
248043408	chr1:248043408:G:A	1.85222e-29	-6.80511e-10	-1.29895	8.04362e-09	-6.80511e-10	-1.26183
248043417	chr1:248043417:G:C	2.95372e-29	-6.80511e-10	-0.832268	1.32357e-08	-6.80511e-10	-0.763798
248043824	chr1:248043824:T:C	1.74485e-29	-6.80511e-10	-1.35867	7.29363e-09	-6.80511e-10	-1.35971
248044500	chr1:248044500:A:T	2.27514e-29	-6.80511e-10	-1.09329	9.79005e-09	-6.80511e-10	-1.06535
248046069	chr1:248046069:A:G	2.97072e-29	-0.281307	-0.545221	2.39607e-08	0.346494	-0.51679
248046093	chr1:248046093:A:C	3.14018e-29	-6.80511e-10	-0.771052	1.40599e-08	-6.80511e-10	-0.703387
248046153	chr1:248046153:C:A	1.64596e-29	-1.41701	-3.54985e-10	8.1956e-09	-1.24311	-3.54985e-10
248046404	chr1:248046404:G:A	1.83191e-29	-6.80511e-10	-1.30997	7.44059e-09	-6.80511e-10	-1.33976
248046438	chr1:248046438:A:G	1.7799e-29	-6.80511e-10	-1.33878	7.44098e-09	-6.80511e-10	-1.33971
248046550	chr1:248046550:A:G	2.01992e-29	-6.80511e-10	-1.21228	8.13696e-09	-6.80511e-10	-1.2503
248046822	chr1:248046822:T:C	1.77807e-29	-6.80511e-10	-1.33981	7.43352e-09	-6.80511e-10	-1.34071
248046834	chr1:248046834:A:C	1.71481e-30	-2.43363	-1.24498	6.6287e-10	-2.43121	-1.32668
248047120	chr1:248047120:T:G	1.76126e-29	-6.80511e-10	-1.34931	7.2931e-09	-6.80511e-10	-1.35978
248047199	chr1:248047199:G:C	2.46404e-30	-2.38641	-0.929707	1.10778e-09	-2.33628	-0.908069
248047343	chr1:248047343:T:C	1.89497e-29	-6.80511e-10	-1.27613	8.26642e-09	-6.80511e-10	-1.23451
248047368	chr1:248047368:T:A	3.19112e-29	-0.3085	-0.446462	2.56479e-08	0.313897	-0.416147
248047570	chr1:248047570:C:T	2.49552e-30	-2.37903	-0.92439	1.16204e-09	-2.32576	-0.870774
248047857	chr1:248047857:T:C	1.74296e-29	-6.80511e-10	-1.35975	7.30361e-09	-6.80511e-10	-1.35834
248048246	chr1:248048246:T:A	1.77725e-29	-6.80511e-10	-1.34027	7.30047e-09	-6.80511e-10	-1.35877
248048451	chr1:248048451:G:C	1.88852e-29	-6.80511e-10	-1.27954	7.61737e-09	-6.80511e-10	-1.31628
248048615	chr1:248048615:G:T	1.84311e-29	-6.80511e-10	-1.30388	7.47269e-09	-6.80511e-10	-1.33546
248049066	chr1:248049066:G:C	1.87074e-29	-6.80511e-10	-1.289	7.56192e-09	-6.80511e-10	-1.32359
248049339	chr1:248049339:T:C	3.07011e-30	-2.34354	-0.752661	1.27056e-09	-2.41386	-0.693389
248049627	chr1:248049627:C:T	3.03585e-29	-6.80511e-10	-0.804843	1.36063e-08	-6.80511e-10	-0.736177
248049663	chr1:248049663:A:G	1.86268e-29	-6.80511e-10	-1.29332	7.53172e-09	-6.80511e-10	-1.32759
248049863	chr1:248049863:G:A	2.99969e-30	-2.36836	-0.751047	1.20847e-09	-2.42826	-0.729099
248050104	chr1:248050104:A:G	2.98986e-29	-6.80511e-10	-0.820107	1.33906e-08	-6.80511e-10	-0.752161
248050131	chr1:248050131:A:G	2.1925e-30	-2.44806	-0.984812	7.39671e-10	-2.43823	-1.21003
248050152	chr1:248050152:A:C	1.8518e-29	-6.80511e-10	-1.29918	7.6185e-09	-6.80511e-10	-1.31613
248050211	chr1:248050211:C:T	1.83497e-29	-6.80511e-10	-1.30831	7.45544e-09	-6.80511e-10	-1.33777
248050349	chr1:248050349:A:G	1.7756e-29	-6.80511e-10	-1.3412	7.64825e-09	-6.80511e-10	-1.31224
248050559	chr1:248050559:A:G	1.84531e-29	-6.80511e-10	-1.30269	7.48329e-09	-6.80511e-10	-1.33404
248050632	chr1:248050632:G:A	6.39627e-30	-2.3622	-3.54985e-10	2.66927e-09	-2.36491	-3.54985e-10
248050829	chr1:248050829:A:G	1.9319e-30	-2.27157	-1.28784	9.32184e-10	-2.07293	-1.34401
248051170	chr1:248051170:C:A	2.88445e-29	-6.80511e-10	-0.856	1.28937e-08	-6.80511e-10	-0.789971
248051571	chr1:248051571:T:C	2.10097e-30	-2.41433	-1.06119	7.40599e-10	-2.45441	-1.1926
248051572	chr1:248051572:G:A	1.9341e-29	-6.80511e-10	-1.25569	7.75257e-09	-6.80511e-10	-1.29869
248051701	chr1:248051701:A:G	1.9087e-29	-6.80511e-10	-1.26891	8.04194e-09	-6.80511e-10	-1.26204
248051711	chr1:248051711:G:A	2.22375e-29	-6.80511e-10	-1.11614	9.56188e-09	-6.80511e-10	-1.08893
248051718	chr1:248051718:C:T	1.75166e-29	-6.80511e-10	-1.35477	7.2947e-09	-6.80511e-10	-1.35956
248051962	chr1:248051962:A:G	3.4373e-30	-2.32949	-0.653739	1.38323e-09	-2.41489	-0.6074
248052014	chr1:248052014:T:C	1.9057e-29	-6.80511e-10	-1.27048	8.33155e-09	-6.80511e-10	-1.22666
248052409	chr1:248052409:C:G	3.78437e-29	-6.80511e-10	-0.584455	1.55461e-08	-6.80511e-10	-0.602903
248052443	chr1:248052443:A:G	1.86456e-29	-6.80511e-10	-1.29231	7.48362e-09	-6.80511e-10	-1.334
248052721	chr1:248052721:A:G	1.76952e-29	-6.80511e-10	-1.34463	7.33609e-09	-6.80511e-10	-1.35391
248052980	chr1:248052980:T:C	2.76985e-29	-6.80511e-10	-0.89654	1.24679e-08	-6.80511e-10	-0.823554
248053314	chr1:248053314:A:G	2.17023e-29	-6.80511e-10	-1.1405	9.87122e-09	-6.80511e-10	-1.05709
248054157	chr1:248054157:G:A	7.32284e-29	-6.80511e-10	0.0756646	2.55351e-08	-6.80511e-10	-0.106657
248054263	chr1:248054263:G:T	2.70398e-29	-6.80511e-10	-0.920609	1.11999e-08	-6.80511e-10	-0.930807
248054593	chr1:248054593:T:G	6.46466e-29	-0.248647	0.199664	1.84312e-08	-0.612167	0.179497
248054907	chr1:248054907:C:T	3.66832e-29	-6.80511e-10	-0.6156	1.55887e-08	-6.80511e-10	-0.600164
248054998	chr1:248054998:T:G	1.81658e-29	-6.80511e-10	-1.31838	7.49096e-09	-6.80511e-10	-1.33302
248055253	chr1:248055253:G:A	1.95511e-29	-6.80511e-10	-1.24489	8.71534e-09	-6.80511e-10	-1.18163
248055296	chr1:248055296:T:C	1.82248e-29	-6.80511e-10	-1.31513	7.95662e-09	-6.80511e-10	-1.27271
248055574	chr1:248055574:C:T	2.71281e-29	-6.80511e-10	-0.91735	1.19293e-08	-6.80511e-10	-0.867717
248055778	chr1:248055778:A:G	1.84423e-29	-6.80511e-10	-1.30327	8.08691e-09	-6.80511e-10	-1.25647
248056165	chr1:248056165:A:T	2.41063e-29	-6.80511e-10	-1.03545	1.05611e-08	-6.80511e-10	-0.989536
248056262	chr1:248056262:T:C	2.00875e-29	-6.80511e-10	-1.21782	8.37355e-09	-6.80511e-10	-1.22163
248056340	chr1:248056340:G:A	1.74673e-29	-6.80511e-10	-1.35759	7.30263e-09	-6.80511e-10	-1.35848
248056502	chr1:248056502:G:A	2.64661e-30	-2.18246	-1.06218	1.04568e-09	-2.22982	-1.07222
248056559	chr1:248056559:C:T	1.78011e-29	-6.80511e-10	-1.33866	7.68042e-09	-6.80511e-10	-1.30804
248056765	chr1:248056765:G:A	2.04001e-29	-6.80511e-10	-1.20238	8.73473e-09	-6.80511e-10	-1.17941
248056948	chr1:248056948:C:T	1.00443e-29	-2.16643	0.255523	3.38689e-09	-2.29442	0.167614
248057227	chr1:248057227:C:T	1.95287e-29	-6.80511e-10	-1.24603	8.78676e-09	-6.80511e-10	-1.17347
248057943	chr1:248057943:A:G	6.28544e-30	-2.37968	-3.54985e-10	2.73557e-09	-2.34037	-3.54985e-10
248058040	chr1:248058040:G:A	9.65546e-30	-1.95039	-3.54985e-10	3.26379e-09	-2.16382	-3.54985e-10
248058052	chr1:248058052:A:G	3.11242e-29	-0.779933	-3.54985e-10	6.90045e-08	0.887459	-3.54985e-10
248058106	chr1:248058106:CA:C	3.80945e-28	-0.052432	1.77717	9.13493e-08	-0.537204	1.70518
248058194	chr1:248058194:G:A	2.01712e-29	-6.80511e-10	-1.21366	9.1633e-09	-6.80511e-10	-1.13151
248058293	chr1:248058293:AT:A	1.9353e-29	-6.80511e-10	-1.25507	8.07174e-09	-6.80511e-10	-1.25834
248058469	chr1:248058469:C:A	6.74847e-29	-0.281095	0.275077	1.92838e-08	-0.641814	0.254368
248058637	chr1:248058637:G:T	2.40426e-29	-6.80511e-10	-1.03809	1.1314e-08	-6.80511e-10	-0.920672
248058673	chr1:248058673:CACTT:C	2.45682e-30	-2.00468	-1.31437	1.09886e-09	-1.94992	-1.30252
248058738	chr1:248058738:AT:A	1.93093e-29	-6.80511e-10	-1.25733	8.05356e-09	-6.80511e-10	-1.2606
248059012	chr1:248059012:ATATT:A	3.17703e-29	-6.80511e-10	-0.759385	1.28444e-08	-6.80511e-10	-0.793808
248059088	chr1:248059088:CT:C	8.18077e-29	-6.80511e-10	0.186452	2.84234e-08	-6.80511e-10	0.000498725
248059771	chr1:248059771:G:A	8.43802e-29	-6.80511e-10	0.217415	2.92591e-08	-6.80511e-10	0.0294772
248060136	chr1:248060136:C:T	1.75434e-30	-2.45213	-1.20369	6.62771e-10	-2.43804	-1.32
248060235	chr1:248060235:A:G	8.52028e-30	-2.20864	0.133174	2.90968e-09	-2.32706	0.0483905
248060313	chr1:248060313:C:G	2.20643e-30	-2.44392	-0.982623	7.59331e-10	-2.44872	-1.17331
248060439	chr1:248060439:C:G	1.51157e-29	-0.603762	-0.898424	1.17399e-08	-0.212399	-0.671323
248060797	chr1:248060797:T:C	9.64497e-30	-2.18276	0.231279	3.26579e-09	-2.30743	0.144218
248060914	chr1:248060914:C:T	9.84063e-30	-2.179	0.247597	3.32538e-09	-2.30493	0.159798
248060925	chr1:248060925:T:C	1.84727e-29	-1.30162	-3.54985e-10	9.46376e-09	-1.09924	-3.54985e-10
248061153	chr1:248061153:C:T	2.7902e-29	-6.80511e-10	-0.889221	1.11309e-08	-6.80511e-10	-0.936985
248061187	chr1:248061187:A:G	2.10252e-30	-2.45128	-1.0235	7.41189e-10	-2.44265	-1.20357
248061276	chr1:248061276:T:C	9.04864e-30	-2.16531	0.150005	3.05695e-09	-2.29597	0.0666729
248061284	chr1:248061284:C:T	8.37786e-30	-2.18933	0.0970021	2.85013e-09	-2.31318	0.0138306
248061285	chr1:248061285:A:G	7.77806e-30	-2.22948	0.0628649	2.67703e-09	-2.34218	-0.0198254
248061452	chr1:248061452:T:C	2.06715e-30	-2.44208	-1.04967	7.2194e-10	-2.45019	-1.22234
248061856	chr1:248061856:A:G	2.42963e-29	-6.80511e-10	-1.0276	9.68285e-09	-6.80511e-10	-1.07636
248061861	chr1:248061861:T:C	1.91889e-29	-6.80511e-10	-1.26358	7.73758e-09	-6.80511e-10	-1.30062
248061880	chr1:248061880:T:G	1.93624e-29	-6.80511e-10	-1.25459	8.02192e-09	-6.80511e-10	-1.26453
248061899	chr1:248061899:A:G	2.08157e-29	-6.80511e-10	-1.18221	8.46585e-09	-6.80511e-10	-1.21067
248062038	chr1:248062038:T:C	3.15557e-30	-2.22726	-0.841494	1.11789e-09	-2.34112	-0.894144
248062299	chr1:248062299:T:A	2.16306e-30	-2.11131	-1.33508	9.6237e-10	-2.05899	-1.32608
248062315	chr1:248062315:A:G	1.93624e-29	-6.80511e-10	-1.25458	7.79274e-09	-6.80511e-10	-1.29352
248062502	chr1:248062502:A:G	3.44321e-30	-1.62172	-1.35979	2.22615e-09	-1.2115	-1.33494
248062684	chr1:248062684:A:ATTT	2.35567e-29	-6.80511e-10	-1.05851	9.40439e-09	-6.80511e-10	-1.10554
248062821	chr1:248062821:C:T	1.78768e-29	-6.80511e-10	-1.33441	7.43064e-09	-6.80511e-10	-1.3411
248062952	chr1:248062952:T:C	5.84582e-30	-2.45219	-3.54985e-10	2.49013e-09	-2.43438	-3.54985e-10
248063102	chr1:248063102:C:G	6.3732e-30	-2.36582	-3.54985e-10	2.77829e-09	-2.32488	-3.54985e-10
248063315	chr1:248063315:C:T	3.67416e-29	-6.80511e-10	-0.614008	1.47968e-08	-6.80511e-10	-0.652299
248063582	chr1:248063582:G:A	1.76306e-29	-6.80511e-10	-1.34828	7.3279e-09	-6.80511e-10	-1.35502
248063601	chr1:248063601:G:C	1.83037e-29	-6.80511e-10	-1.31082	7.55461e-09	-6.80511e-10	-1.32455
248063801	chr1:248063801:T:C	2.29579e-29	-6.80511e-10	-1.08426	9.05692e-09	-6.80511e-10	-1.14318
248063819	chr1:248063819:T:C	4.06556e-29	-0.512783	-3.54985e-10	5.30586e-09	-1.6779	-3.54985e-10
248063899	chr1:248063899:A:C	2.16895e-30	-2.42697	-1.0167	6.94249e-10	-2.45357	-1.25806
248063978	chr1:248063978:A:G	1.10393e-29	-0.76112	-1.05533	8.7067e-09	-0.163455	-1.01916
248064143	chr1:248064143:C:G	6.92134e-30	-0.923911	-1.3594	5.13279e-09	-0.375125	-1.33594
248064198	chr1:248064198:G:T	2.15185e-29	-6.80511e-10	-1.149	9.15363e-09	-6.80511e-10	-1.13256
248064253	chr1:248064253:A:T	1.95682e-30	-2.19881	-1.34779	8.62754e-10	-2.15099	-1.34335
248064319	chr1:248064319:A:G	1.21696e-29	-0.381001	-1.33798	1.03829e-08	0.24578	-1.25233
248064343	chr1:248064343:G:A	9.39804e-30	-0.644562	-1.33286	7.72698e-09	-0.0608659	-1.24113
248064439	chr1:248064439:A:C	1.94399e-29	-6.80511e-10	-1.25059	8.73549e-09	-6.80511e-10	-1.17932
248064487	chr1:248064487:C:T	1.76007e-29	-6.80511e-10	-1.34998	7.57909e-09	-6.80511e-10	-1.32132
248064492	chr1:248064492:T:C	2.07795e-29	-6.80511e-10	-1.18395	9.41447e-09	-6.80511e-10	-1.10446
248064789	chr1:248064789:C:T	1.77804e-29	-6.80511e-10	-1.33982	7.42736e-09	-6.80511e-10	-1.34154
248065013	chr1:248065013:C:T	1.92791e-30	-2.2062	-1.35528	8.48438e-10	-2.15909	-1.35198
248065259	chr1:248065259:G:A	1.75762e-29	-6.80511e-10	-1.35138	7.31295e-09	-6.80511e-10	-1.35707
248065470	chr1:248065470:C:T	5.26665e-29	-0.249728	-0.00421034	1.46926e-08	-0.63272	-0.0266472
248065840	chr1:248065840:CAT:C	2.31138e-29	-6.80511e-10	-1.07749	9.12492e-09	-6.80511e-10	-1.1357
248066188	chr1:248066188:C:T	1.82759e-30	-2.44745	-1.16747	6.67958e-10	-2.44244	-1.3078
248066288	chr1:248066288:C:T	1.74464e-29	-6.80511e-10	-1.35878	7.36903e-09	-6.80511e-10	-1.34943
248067114	chr1:248067114:T:C	1.74992e-29	-6.80511e-10	-1.35576	7.33349e-09	-6.80511e-10	-1.35426
248067238	chr1:248067238:A:C	1.74792e-29	-6.80511e-10	-1.35691	7.31705e-09	-6.80511e-10	-1.35651
248067483	chr1:248067483:C:T	1.74281e-29	-6.80511e-10	-1.35984	7.35629e-09	-6.80511e-10	-1.35116
248067558	chr1:248067558:C:T	1.74653e-29	-6.80511e-10	-1.3577	7.4748e-09	-6.80511e-10	-1.33518
248067627	chr1:248067627:G:A	1.74292e-29	-6.80511e-10	-1.35977	7.36492e-09	-6.80511e-10	-1.34998
248067666	chr1:248067666:C:T	2.04971e-29	-6.80511e-10	-1.19763	8.93889e-09	-6.80511e-10	-1.1563
248067855	chr1:248067855:G:T	2.30229e-29	-6.80511e-10	-1.08143	9.1192e-09	-6.80511e-10	-1.13633
248067868	chr1:248067868:C:T	2.29653e-29	-6.80511e-10	-1.08394	9.05746e-09	-6.80511e-10	-1.14312
248067877	chr1:248067877:A:G	4.05691e-29	-6.80511e-10	-0.514913	1.61902e-08	-6.80511e-10	-0.562308
248067880	chr1:248067880:G:A	3.41771e-29	-6.80511e-10	-0.686364	1.37081e-08	-6.80511e-10	-0.728729
248067960	chr1:248067960:C:T	1.75634e-29	-6.80511e-10	-1.3521	7.59193e-09	-6.80511e-10	-1.31963
248068037	chr1:248068037:T:C	2.71797e-30	-1.86337	-1.35467	1.28506e-09	-1.74692	-1.34899
248068326	chr1:248068326:T:C	2.0423e-29	-6.80511e-10	-1.20126	8.94128e-09	-6.80511e-10	-1.15603
248068451	chr1:248068451:G:A	1.8693e-29	-6.80511e-10	-1.28977	7.79633e-09	-6.80511e-10	-1.29306
248068510	chr1:248068510:T:A	5.90713e-29	-6.80511e-10	-0.139173	2.55574e-08	-6.80511e-10	-0.105787
248068769	chr1:248068769:T:A	4.8458e-30	-1.37968	-1.26012	1.27942e-09	-1.8309	-1.2694
248068829	chr1:248068829:A:G	2.46922e-29	-6.80511e-10	-1.01143	1.02976e-08	-6.80511e-10	-1.01481
248068854	chr1:248068854:A:T	2.09727e-29	-6.80511e-10	-1.17469	8.73795e-09	-6.80511e-10	-1.17904
248069185	chr1:248069185:A:C	2.02374e-29	-6.80511e-10	-1.21039	9.12057e-09	-6.80511e-10	-1.13618
248069228	chr1:248069228:A:G	1.54062e-29	-1.2085	-0.27465	3.34249e-09	-1.60826	-0.531733
248069246	chr1:248069246:G:A	1.74449e-29	-6.80511e-10	-1.35887	7.32056e-09	-6.80511e-10	-1.35603
248069271	chr1:248069271:A:G	9.02625e-30	-2.01778	-3.54985e-10	3.56004e-09	-2.07694	-3.54985e-10
248069290	chr1:248069290:T:A	1.9055e-29	-6.80511e-10	-1.27059	7.53507e-09	-6.80511e-10	-1.32714
248069310	chr1:248069310:G:A	1.74395e-29	-6.80511e-10	-1.35918	7.39589e-09	-6.80511e-10	-1.34579
248069737	chr1:248069737:G:A	3.75328e-30	-1.73903	-1.15625	9.73497e-10	-2.07465	-1.29893
248069770	chr1:248069770:G:A	4.1426e-29	-0.65632	0.16231	9.99276e-09	-1.08396	0.0391078
248069771	chr1:248069771:C:T	2.37046e-29	-0.719954	-0.332297	5.03161e-09	-1.18653	-0.544443
248069780	chr1:248069780:A:T	1.88213e-29	-6.80511e-10	-1.28293	7.84862e-09	-6.80511e-10	-1.28637
248070136	chr1:248070136:C:A	1.78041e-29	-6.80511e-10	-1.33849	7.68219e-09	-6.80511e-10	-1.30781
248070188	chr1:248070188:C:A	3.65292e-29	-0.751416	0.131611	8.86589e-09	-1.17397	0.00946768
248070263	chr1:248070263:A:G	1.7601e-29	-6.80511e-10	-1.34996	7.53659e-09	-6.80511e-10	-1.32694
248070402	chr1:248070402:A:G	1.74574e-29	-6.80511e-10	-1.35815	7.33025e-09	-6.80511e-10	-1.3547
248070435	chr1:248070435:A:G	1.74618e-29	-6.80511e-10	-1.3579	7.32778e-09	-6.80511e-10	-1.35504
248070553	chr1:248070553:A:G	4.73817e-30	-1.5338	-1.12847	2.84661e-09	-1.22823	-1.07236
248070555	chr1:248070555:A:C	4.72035e-30	-1.53934	-1.12669	2.83457e-09	-1.23441	-1.07041
248070591	chr1:248070591:C:G	3.87468e-29	-0.6815	0.12063	9.32185e-09	-1.11346	-0.000892274
248071236	chr1:248071236:T:C	4.30906e-29	-0.683243	0.22863	1.03081e-08	-1.11542	0.101633
248071244	chr1:248071244:C:T	1.74331e-29	-6.80511e-10	-1.35955	7.36075e-09	-6.80511e-10	-1.35055
248071563	chr1:248071563:G:A	1.75799e-29	-6.80511e-10	-1.35117	7.29606e-09	-6.80511e-10	-1.35938
248071644	chr1:248071644:A:G	1.89412e-29	-6.80511e-10	-1.27658	8.37942e-09	-6.80511e-10	-1.22093
248071799	chr1:248071799:G:A	6.49973e-29	-0.447662	0.404089	1.84317e-08	-0.805373	0.372735
248072352	chr1:248072352:A:T	3.76018e-29	-0.687057	0.09619	9.05449e-09	-1.1183	-0.0251469
248072397	chr1:248072397:A:T	6.35571e-30	-2.36856	-3.54985e-10	2.77122e-09	-2.32743	-3.54985e-10
248072499	chr1:248072499:C:T	2.41612e-29	-6.80511e-10	-1.03317	9.91815e-09	-6.80511e-10	-1.05235
248072669	chr1:248072669:C:G	1.74285e-29	-6.80511e-10	-1.35981	7.29382e-09	-6.80511e-10	-1.35968
248072706	chr1:248072706:T:G	1.78264e-29	-6.80511e-10	-1.33724	7.35925e-09	-6.80511e-10	-1.35075
248072845	chr1:248072845:C:T	1.76125e-29	-6.80511e-10	-1.34931	7.36025e-09	-6.80511e-10	-1.35062
248073004	chr1:248073004:AG:A	7.77169e-30	-1.31546	-0.851969	1.81441e-09	-1.71542	-1.03553
248073084	chr1:248073084:C:T	1.5802e-29	-1.18307	-0.274716	3.40422e-09	-1.58869	-0.533006
248073112	chr1:248073112:A:C	4.74037e-29	-0.607387	0.24817	1.12497e-08	-1.04689	0.120522
248073222	chr1:248073222:A:C	3.8159e-29	-0.693342	0.117186	9.19175e-09	-1.12337	-0.00503905
248073310	chr1:248073310:G:C	1.74372e-29	-6.80511e-10	-1.35931	7.39112e-09	-6.80511e-10	-1.34643
248073374	chr1:248073374:G:A	1.91848e-29	-6.80511e-10	-1.2638	7.56653e-09	-6.80511e-10	-1.32298
248073990	chr1:248073990:G:A	1.74469e-29	-6.80511e-10	-1.35876	7.30689e-09	-6.80511e-10	-1.35789
248074455	chr1:248074455:A:C	1.83818e-30	-2.45165	-1.15749	6.76553e-10	-2.43453	-1.30293
248074475	chr1:248074475:A:G	3.62683e-29	-6.80511e-10	-0.626975	1.45187e-08	-6.80511e-10	-0.671278
248074542	chr1:248074542:T:A	1.88542e-30	-2.44855	-1.13522	6.80341e-10	-2.44073	-1.29114
248074791	chr1:248074791:A:G	6.22419e-30	-2.38948	-3.54985e-10	2.70918e-09	-2.35006	-3.54985e-10
248074819	chr1:248074819:C:T	2.31666e-29	-6.80511e-10	-1.07521	9.58167e-09	-6.80511e-10	-1.08686
248074886	chr1:248074886:G:T	1.29748e-29	-1.20262	-0.45229	2.89734e-09	-1.60019	-0.682725
248075216	chr1:248075216:G:A	1.75216e-29	-6.80511e-10	-1.35448	7.48466e-09	-6.80511e-10	-1.33386
248075356	chr1:248075356:G:C	1.74387e-29	-6.80511e-10	-1.35923	7.32668e-09	-6.80511e-10	-1.35519
248075376	chr1:248075376:G:C	1.74839e-29	-6.80511e-10	-1.35664	7.29272e-09	-6.80511e-10	-1.35984
248075399	chr1:248075399:C:G	1.75186e-29	-6.80511e-10	-1.35466	7.30509e-09	-6.80511e-10	-1.35814
248075710	chr1:248075710:C:T	1.58118e-29	-1.2821	-0.175062	3.42104e-09	-1.67195	-0.444817
248075881	chr1:248075881:T:C	1.75348e-29	-6.80511e-10	-1.35373	7.36645e-09	-6.80511e-10	-1.34978
248075922	chr1:248075922:C:T	1.75746e-29	-6.80511e-10	-1.35146	7.34467e-09	-6.80511e-10	-1.35274
248075983	chr1:248075983:T:C	4.42903e-29	-6.80511e-10	-0.427152	1.75241e-08	-6.80511e-10	-0.483134
248076038	chr1:248076038:G:T	9.08834e-30	-2.01093	-3.54985e-10	1.19067e-08	-0.869614	-3.54985e-10
248076064	chr1:248076064:G:T	1.4807e-29	-1.20338	-0.319431	3.22518e-09	-1.6039	-0.571821
248076094	chr1:248076094:T:A	3.90712e-29	-0.679212	0.12668	9.38993e-09	-1.11057	0.0034956
248076164	chr1:248076164:T:C	1.74609e-29	-6.80511e-10	-1.35795	7.30869e-09	-6.80511e-10	-1.35765
248076228	chr1:248076228:C:T	3.85584e-29	-0.703633	0.137888	9.37645e-09	-1.12274	0.0142261
248076239	chr1:248076239:G:GTAGCTTTGTAGCTTT	1.90221e-29	-6.80511e-10	-1.27232	7.93062e-09	-6.80511e-10	-1.27598
248076411	chr1:248076411:C:T	2.19285e-29	-6.80511e-10	-1.13013	8.70074e-09	-6.80511e-10	-1.1833
248076445	chr1:248076445:C:T	1.74533e-29	-6.80511e-10	-1.35839	7.31443e-09	-6.80511e-10	-1.35686
248076479	chr1:248076479:C:T	1.49782e-29	-1.51132	-3.54985e-10	5.27044e-09	-1.6846	-3.54985e-10
248076621	chr1:248076621:G:C	4.19213e-29	-0.637848	0.155724	1.00085e-08	-1.0746	0.0313245
248076902	chr1:248076902:G:C	1.91687e-29	-6.80511e-10	-1.26464	7.99002e-09	-6.80511e-10	-1.26852
248077055	chr1:248077055:C:T	2.80779e-29	-6.80511e-10	-0.882937	1.16619e-08	-6.80511e-10	-0.890386
248077114	chr1:248077114:C:T	4.94527e-29	-0.661349	0.344448	1.17396e-08	-1.09495	0.2112
248077166	chr1:248077166:C:G	1.77039e-29	-6.80511e-10	-1.34413	7.2941e-09	-6.80511e-10	-1.35965
248077314	chr1:248077314:G:C	1.98272e-29	-6.80511e-10	-1.23086	8.60288e-09	-6.80511e-10	-1.19462
248077671	chr1:248077671:C:T	1.54537e-29	-1.14959	-0.330483	3.34277e-09	-1.55852	-0.581397
248077762	chr1:248077762:T:A	2.19342e-29	-6.80511e-10	-1.12987	9.08275e-09	-6.80511e-10	-1.14034
248077794	chr1:248077794:G:A	1.74285e-29	-6.80511e-10	-1.35981	7.36311e-09	-6.80511e-10	-1.35023
248077801	chr1:248077801:T:C	1.74801e-29	-6.80511e-10	-1.35686	7.29274e-09	-6.80511e-10	-1.35983
248077810	chr1:248077810:T:C	1.53033e-29	-1.14848	-0.341375	3.31368e-09	-1.55782	-0.590838
248077919	chr1:248077919:A:G	1.78323e-29	-6.80511e-10	-1.33691	7.59599e-09	-6.80511e-10	-1.31909
248077955	chr1:248077955:C:G	1.74632e-29	-6.80511e-10	-1.35782	7.3269e-09	-6.80511e-10	-1.35516
248077997	chr1:248077997:A:C	3.74623e-30	-1.72644	-1.17073	9.67704e-10	-2.06484	-1.31471
248078209	chr1:248078209:G:A	6.68879e-30	-1.09022	-1.22727	3.66898e-09	-0.841615	-1.20518
248078257	chr1:248078257:T:C	1.74894e-29	-6.80511e-10	-1.35632	7.2928e-09	-6.80511e-10	-1.35983
248078698	chr1:248078698:T:A	1.74337e-29	-6.80511e-10	-1.35952	7.33461e-09	-6.80511e-10	-1.35411
248078921	chr1:248078921:G:A	1.4511e-29	-1.16568	-0.377326	3.16455e-09	-1.57257	-0.622129
248078962	chr1:248078962:A:G	1.79103e-30	-2.44927	-1.18585	6.63531e-10	-2.43955	-1.31734
248079182	chr1:248079182:T:C	1.78834e-29	-6.80511e-10	-1.33405	7.73498e-09	-6.80511e-10	-1.30096
248079226	chr1:248079226:C:T	2.10355e-29	-1.1155	-0.0562061	5.11484e-09	-1.49372	-0.220849
248079262	chr1:248079262:CT:C	4.84047e-30	-1.49107	-1.14983	1.1717e-09	-1.89274	-1.29551
248079287	chr1:248079287:T:C	2.08186e-29	-1.11482	-0.0672486	5.05784e-09	-1.49358	-0.232195
248079330	chr1:248079330:G:A	1.9123e-29	-6.80511e-10	-1.26703	7.97154e-09	-6.80511e-10	-1.27083
248079914	chr1:248079914:C:T	1.78673e-29	-1.14867	-0.186276	3.78059e-09	-1.56215	-0.454679
248080041	chr1:248080041:T:A	3.51302e-30	-1.75625	-1.2052	9.32453e-10	-2.08606	-1.33059
248080109	chr1:248080109:T:A	1.87117e-29	-6.80511e-10	-1.28877	7.80374e-09	-6.80511e-10	-1.29211
248080362	chr1:248080362:G:A	4.1324e-29	-0.613058	0.116583	9.84689e-09	-1.05337	-0.00618715
248080452	chr1:248080452:G:A	1.82698e-29	-6.80511e-10	-1.31267	7.61328e-09	-6.80511e-10	-1.31682
248080501	chr1:248080501:T:C	2.42311e-29	-6.80511e-10	-1.03028	1.0458e-08	-6.80511e-10	-0.999341
248080887	chr1:248080887:A:G	4.02596e-29	-0.661051	0.138482	9.64584e-09	-1.09497	0.0147886
248080958	chr1:248080958:T:G	2.63529e-29	-6.80511e-10	-0.946339	1.26765e-08	-6.80511e-10	-0.806964
248081139	chr1:248081139:G:A	8.77102e-30	-2.04647	-3.54985e-10	3.47306e-09	-2.10168	-3.54985e-10
248081192	chr1:248081192:T:C	4.20561e-29	-0.442541	-0.0363731	1.20014e-08	-0.800288	-0.0614045
248081370	chr1:248081370:G:T	4.20569e-29	-0.599607	0.120713	9.99237e-09	-1.04264	-0.00224784
248081770	chr1:248081770:A:G	1.88069e-29	-6.80511e-10	-1.2837	7.84272e-09	-6.80511e-10	-1.28713
248082740	chr1:248082740:T:C	2.07946e-29	-6.80511e-10	-1.18322	8.73705e-09	-6.80511e-10	-1.17914
248083170	chr1:248083170:T:G	3.77343e-29	-0.678877	0.0915276	9.07208e-09	-1.11118	-0.0303282
248083467	chr1:248083467:C:T	4.10323e-29	-0.618237	0.114677	9.78497e-09	-1.05839	-0.00747317
248083484	chr1:248083484:T:A	3.89224e-29	-0.694482	0.138134	9.36555e-09	-1.12467	0.0149939
248084558	chr1:248084558:C:T	3.04742e-29	-6.80511e-10	-0.801039	1.0424e-08	-6.80511e-10	-1.0026
248084570	chr1:248084570:G:A	1.83698e-29	-6.80511e-10	-1.30721	7.53022e-09	-6.80511e-10	-1.32779
248084691	chr1:248084691:A:G	1.74842e-29	-6.80511e-10	-1.35662	7.31482e-09	-6.80511e-10	-1.35681
248085872	chr1:248085872:A:G	2.43802e-29	-6.80511e-10	-1.02415	1.03799e-08	-6.80511e-10	-1.00684
248086059	chr1:248086059:T:C	2.35112e-30	-2.09985	-1.26318	6.98771e-10	-2.38305	-1.32209
248086232	chr1:248086232:G:T	1.07742e-28	-0.478689	0.940507	2.43547e-08	-0.929785	0.775797
248086593	chr1:248086593:A:G	1.78588e-30	-2.4468	-1.19121	6.58791e-10	-2.44234	-1.32172
248086700	chr1:248086700:G:GA	1.78526e-29	-6.80511e-10	-1.33577	7.38425e-09	-6.80511e-10	-1.34736
248086703	chr1:248086703:C:A	1.76613e-29	-6.80511e-10	-1.34655	7.64468e-09	-6.80511e-10	-1.3127
248086841	chr1:248086841:T:A	1.13998e-29	-1.50223	-0.282096	2.60619e-09	-1.8509	-0.53792
248086899	chr1:248086899:T:C	1.93465e-29	-6.80511e-10	-1.25541	8.60723e-09	-6.80511e-10	-1.19411
248086928	chr1:248086928:T:G	1.74306e-29	-6.80511e-10	-1.35969	7.33617e-09	-6.80511e-10	-1.3539
248087209	chr1:248087209:A:C	2.35232e-29	-6.80511e-10	-1.05993	9.79847e-09	-6.80511e-10	-1.06449
248087223	chr1:248087223:A:G	1.91086e-29	-6.80511e-10	-1.26778	8.6198e-09	-6.80511e-10	-1.19265
248087318	chr1:248087318:A:G	1.7551e-29	-6.80511e-10	-1.35281	7.30749e-09	-6.80511e-10	-1.35781
248087897	chr1:248087897:A:G	1.0906e-28	-0.605256	1.07924	2.50317e-08	-1.03677	0.910204
248088288	chr1:248088288:C:T	1.74713e-29	-6.80511e-10	-1.35736	7.30657e-09	-6.80511e-10	-1.35794
248089129	chr1:248089129:T:C	9.87642e-29	-0.603538	0.978355	2.27972e-08	-1.0332	0.813121
248089217	chr1:248089217:C:T	3.16607e-29	-6.80511e-10	-0.762842	1.26216e-08	-6.80511e-10	-0.811303
248089635	chr1:248089635:G:A	2.09381e-29	-6.80511e-10	-1.17635	9.6613e-09	-6.80511e-10	-1.07858
248089670	chr1:248089670:C:G	2.86082e-29	-6.80511e-10	-0.864227	1.14809e-08	-6.80511e-10	-0.906025
248089768	chr1:248089768:G:A	2.02104e-29	-6.80511e-10	-1.21172	9.24297e-09	-6.80511e-10	-1.12285
248089957	chr1:248089957:T:C	1.47791e-28	-0.444055	1.22193	3.28927e-08	-0.898174	1.04471
248090076	chr1:248090076:G:A	1.053e-28	-0.460086	0.898979	2.38644e-08	-0.911521	0.737194
248090128	chr1:248090128:C:T	1.75594e-29	-6.80511e-10	-1.35233	7.31101e-09	-6.80511e-10	-1.35733
248090250	chr1:248090250:A:G	2.25272e-30	-2.04753	-1.35825	1.00744e-09	-1.98041	-1.35888
248090372	chr1:248090372:A:G	1.91684e-29	-6.80511e-10	-1.26465	7.78005e-09	-6.80511e-10	-1.29515
248090421	chr1:248090421:T:C	1.83531e-29	-6.80511e-10	-1.30812	7.37072e-09	-6.80511e-10	-1.3492
248090473	chr1:248090473:T:C	1.67447e-29	-1.01919	-0.380644	4.15412e-09	-1.40746	-0.515153
248090479	chr1:248090479:T:C	8.88367e-29	-0.405385	0.674266	2.03485e-08	-0.85709	0.523387
248090517	chr1:248090517:C:T	2.5039e-29	-6.80511e-10	-0.997485	1.06432e-08	-6.80511e-10	-0.981791
248090610	chr1:248090610:C:A	1.74281e-29	-6.80511e-10	-1.35983	7.35415e-09	-6.80511e-10	-1.35145
248090613	chr1:248090613:T:A	2.02523e-29	-6.80511e-10	-1.20965	8.75533e-09	-6.80511e-10	-1.17705
248090698	chr1:248090698:T:G	1.74332e-29	-6.80511e-10	-1.35954	7.33148e-09	-6.80511e-10	-1.35453
248091013	chr1:248091013:G:C	3.31589e-29	-0.700025	-0.016584	6.74063e-09	-1.17528	-0.263282
248091275	chr1:248091275:CT:C	1.86369e-29	-6.80511e-10	-1.29277	7.79412e-09	-6.80511e-10	-1.29334
248091410	chr1:248091410:G:GT	1.55597e-29	-1.12918	-0.344057	3.50863e-09	-1.54549	-0.546
248091572	chr1:248091572:G:A	1.76872e-29	-6.80511e-10	-1.34508	7.39506e-09	-6.80511e-10	-1.3459
248091956	chr1:248091956:T:C	5.8471e-30	-2.45197	-3.54985e-10	2.92913e-09	-2.27201	-3.54985e-10
248091963	chr1:248091963:C:T	1.49443e-29	-1.16264	-0.350947	3.40656e-09	-1.5698	-0.551209
248092040	chr1:248092040:A:G	1.04332e-28	-0.535516	0.965174	2.39146e-08	-0.974658	0.802436
248092134	chr1:248092134:G:C	1.74569e-29	-6.80511e-10	-1.35818	7.41625e-09	-6.80511e-10	-1.34304
248092472	chr1:248092472:C:A	1.75725e-29	-6.80511e-10	-1.35158	7.3142e-09	-6.80511e-10	-1.35689
248092533	chr1:248092533:A:G	1.78945e-29	-6.80511e-10	-1.33342	7.39693e-09	-6.80511e-10	-1.34565
248092901	chr1:248092901:A:G	2.92024e-29	-0.843667	-3.54985e-10	1.69869e-08	-0.514272	-3.54985e-10
248093036	chr1:248093036:C:T	4.21386e-29	-6.80511e-10	-0.476955	1.83376e-08	-6.80511e-10	-0.437757
248093050	chr1:248093050:G:A	1.88099e-29	-6.80511e-10	-1.28353	7.86618e-09	-6.80511e-10	-1.28414
248093406	chr1:248093406:C:T	1.86943e-29	-6.80511e-10	-1.2897	7.81778e-09	-6.80511e-10	-1.29031
248093622	chr1:248093622:A:G	2.07831e-30	-2.12653	-1.35983	9.23392e-10	-2.0677	-1.35871
248093885	chr1:248093885:T:C	1.78536e-29	-6.80511e-10	-1.33571	7.74715e-09	-6.80511e-10	-1.29939
248093985	chr1:248093985:A:T	1.79581e-29	-6.80511e-10	-1.32988	7.81999e-09	-6.80511e-10	-1.29003
248094073	chr1:248094073:A:G	1.86822e-29	-6.80511e-10	-1.29035	7.81322e-09	-6.80511e-10	-1.2909
248094445	chr1:248094445:C:T	2.10233e-29	-6.80511e-10	-1.17229	8.73058e-09	-6.80511e-10	-1.17988
248094627	chr1:248094627:A:G	1.25741e-28	-6.80511e-10	0.616306	4.32282e-08	-6.80511e-10	0.419782
248094687	chr1:248094687:C:T	2.01291e-29	-6.80511e-10	-1.21575	8.1916e-09	-6.80511e-10	-1.2436
248095201	chr1:248095201:G:A	1.94139e-29	-1.14652	-0.105413	4.63634e-09	-1.55627	-0.256513
248095847	chr1:248095847:C:T	2.90718e-30	-2.00851	-1.14222	1.19903e-09	-1.98133	-1.18387
248096056	chr1:248096056:A:T	1.99344e-29	-6.80511e-10	-1.22547	8.37664e-09	-6.80511e-10	-1.22127
248096126	chr1:248096126:C:T	1.74883e-29	-6.80511e-10	-1.35638	7.30311e-09	-6.80511e-10	-1.35841
248096144	chr1:248096144:C:T	2.48211e-29	-1.00623	-3.54985e-10	1.52601e-08	-0.621471	-3.54985e-10
248096256	chr1:248096256:G:A	7.50231e-29	-6.80511e-10	0.0998779	2.64752e-08	-6.80511e-10	-0.0705056
248096275	chr1:248096275:G:C	7.11376e-30	-1.71461	-0.541273	2.04e-09	-1.97503	-0.65873
248096284	chr1:248096284:G:A	8.82945e-30	-2.03983	-3.54985e-10	4.74298e-09	-1.79005	-3.54985e-10
248096403	chr1:248096403:C:A	4.66501e-30	-1.46852	-1.20931	2.06616e-09	-1.39312	-1.2279
248096508	chr1:248096508:C:T	1.79037e-29	-6.80511e-10	-1.33291	7.77752e-09	-6.80511e-10	-1.29547
248096684	chr1:248096684:T:C	1.79063e-29	-6.80511e-10	-1.33276	7.81659e-09	-6.80511e-10	-1.29046
248096785	chr1:248096785:T:G	2.33876e-29	-6.80511e-10	-1.06571	9.3963e-09	-6.80511e-10	-1.1064
248096907	chr1:248096907:C:T	1.95388e-29	-6.80511e-10	-1.24551	8.70197e-09	-6.80511e-10	-1.18316
248097130	chr1:248097130:G:T	2.23009e-29	0.0296432	-1.14294	6.46093e-09	-0.334629	-1.14631
248097135	chr1:248097135:C:T	5.07553e-29	0.176876	-0.467778	1.18501e-08	-0.310049	-0.564328
248097326	chr1:248097326:C:T	2.0619e-29	-6.80511e-10	-1.19171	9.32456e-09	-6.80511e-10	-1.11406
248098027	chr1:248098027:T:C	1.02443e-29	-0.76129	-1.1299	2.43441e-09	-1.22351	-1.2335
248098100	chr1:248098100:A:G	1.77011e-29	-6.80511e-10	-1.34429	7.35144e-09	-6.80511e-10	-1.35182
248098367	chr1:248098367:T:C	2.18651e-29	-6.80511e-10	-1.13303	8.8288e-09	-6.80511e-10	-1.16869
248098584	chr1:248098584:A:G	2.13707e-29	-6.80511e-10	-1.1559	9.69741e-09	-6.80511e-10	-1.07485
248098809	chr1:248098809:T:C	2.15739e-29	-6.80511e-10	-1.14644	8.71583e-09	-6.80511e-10	-1.18157
248098816	chr1:248098816:C:T	1.87163e-29	-6.80511e-10	-1.28852	8.24147e-09	-6.80511e-10	-1.23753
248098848	chr1:248098848:C:T	4.47142e-29	-6.80511e-10	-0.417628	1.63706e-08	-6.80511e-10	-0.551223
248099081	chr1:248099081:C:T	3.77567e-29	-6.80511e-10	-0.586756	1.38956e-08	-6.80511e-10	-0.715143
248099342	chr1:248099342:A:G	1.28982e-29	-0.902638	-0.758189	9.47973e-09	-0.232132	-0.865424
248100169	chr1:248100169:G:A	8.80301e-30	-2.04282	-3.54985e-10	3.20336e-09	-2.18251	-3.54985e-10
248100193	chr1:248100193:T:G	2.16456e-29	-6.80511e-10	-1.14312	9.84448e-09	-6.80511e-10	-1.0598
248100222	chr1:248100222:A:G	2.04291e-29	-6.80511e-10	-1.20096	8.41292e-09	-6.80511e-10	-1.21694
248100396	chr1:248100396:A:G	9.54302e-30	-1.96211	-3.54985e-10	2.9542e-09	-2.26348	-3.54985e-10
248100716	chr1:248100716:C:T	2.61942e-30	-2.42632	-0.828648	9.7369e-10	-2.31057	-1.06281
248100755	chr1:248100755:A:G	2.40768e-29	-6.80511e-10	-1.03667	9.64515e-09	-6.80511e-10	-1.08026
248100895	chr1:248100895:TAAC:T	1.75488e-29	-6.80511e-10	-1.35293	7.31646e-09	-6.80511e-10	-1.35659
248100969	chr1:248100969:C:T	1.48066e-29	-0.660257	-0.862587	3.5914e-09	-1.05612	-1.01205
248101437	chr1:248101437:A:G	2.38418e-29	-1.04648	-3.54985e-10	4.67672e-08	0.498469	-3.54985e-10
248101795	chr1:248101795:A:T	1.74385e-29	-6.80511e-10	-1.35924	7.29464e-09	-6.80511e-10	-1.35957
248102532	chr1:248102532:C:T	2.14734e-29	-6.80511e-10	-1.1511	8.6969e-09	-6.80511e-10	-1.18375
248103007	chr1:248103007:T:C	1.76076e-29	-6.80511e-10	-1.34959	7.51731e-09	-6.80511e-10	-1.3295
248103151	chr1:248103151:T:G	2.15044e-29	-6.80511e-10	-1.14966	9.74942e-09	-6.80511e-10	-1.0695
248103253	chr1:248103253:A:G	1.09639e-29	-0.467847	-1.35546	2.91282e-09	-0.92999	-1.3476
248103284	chr1:248103284:C:A	1.92269e-29	-6.80511e-10	-1.26161	8.58948e-09	-6.80511e-10	-1.19617
248103476	chr1:248103476:G:A	1.95948e-29	-6.80511e-10	-1.24265	8.79864e-09	-6.80511e-10	-1.17212
248103873	chr1:248103873:G:A	2.04122e-30	-2.421	-1.08337	7.02625e-10	-2.45191	-1.24774
248104209	chr1:248104209:T:C	1.25199e-29	-0.336121	-1.35447	3.25653e-09	-0.816235	-1.34982
248104511	chr1:248104511:A:G	3.28883e-29	0.361957	-1.08676	9.65655e-09	0.0451254	-1.1242
248104590	chr1:248104590:A:G	1.93238e-29	-6.80511e-10	-1.25658	8.65089e-09	-6.80511e-10	-1.18905
248104609	chr1:248104609:C:T	1.92092e-29	-6.80511e-10	-1.26253	8.58471e-09	-6.80511e-10	-1.19673
248104814	chr1:248104814:G:A	2.19751e-29	-6.80511e-10	-1.12801	9.47574e-09	-6.80511e-10	-1.09798
248104867	chr1:248104867:A:C	1.30519e-29	-0.469223	-1.17976	3.26989e-09	-0.896687	-1.26527
248105094	chr1:248105094:C:T	2.1873e-29	-6.80511e-10	-1.13267	8.30698e-09	-6.80511e-10	-1.22962
248105280	chr1:248105280:G:A	2.49938e-30	-2.14215	-1.15973	9.59019e-10	-2.19415	-1.19441
248105297	chr1:248105297:T:C	2.02995e-30	-2.39321	-1.1167	6.86574e-10	-2.45428	-1.26848
248105511	chr1:248105511:A:C	1.78294e-29	-6.80511e-10	-1.33707	7.37353e-09	-6.80511e-10	-1.34882
248105534	chr1:248105534:T:C	7.84217e-30	-2.1584	-3.54985e-10	3.78364e-09	-2.01603	-3.54985e-10
248105577	chr1:248105577:C:T	1.72728e-29	-0.227278	-1.14151	4.13707e-09	-0.673387	-1.25334
248105596	chr1:248105596:C:T	1.90668e-29	-6.80511e-10	-1.26997	8.50143e-09	-6.80511e-10	-1.20648
248105921	chr1:248105921:C:A	8.71839e-29	0.732281	-0.48218	2.00567e-08	0.283187	-0.631334
248106003	chr1:248106003:A:T	8.19636e-29	0.659444	-0.471088	1.89657e-08	0.217136	-0.621217
248106045	chr1:248106045:G:A	8.25894e-29	0.710614	-0.51465	1.91181e-08	0.264806	-0.660882
248106240	chr1:248106240:G:A	1.89954e-29	-6.80511e-10	-1.27372	8.45977e-09	-6.80511e-10	-1.21139
248106321	chr1:248106321:A:G	1.90221e-29	-6.80511e-10	-1.27231	8.47551e-09	-6.80511e-10	-1.20953
248106327	chr1:248106327:C:G	2.1442e-29	0.206921	-1.35949	6.18887e-09	-0.16435	-1.35961
248106680	chr1:248106680:G:A	1.92991e-29	-6.80511e-10	-1.25786	8.63593e-09	-6.80511e-10	-1.19078
248106813	chr1:248106813:C:T	2.34882e-30	-2.1196	-1.2444	9.52016e-10	-2.1155	-1.28038
248106816	chr1:248106816:C:A	2.34825e-30	-2.11961	-1.24464	9.51776e-10	-2.11556	-1.28058
248107104	chr1:248107104:C:T	4.61272e-29	-6.80511e-10	-0.386516	1.68417e-08	-6.80511e-10	-0.522856
248107235	chr1:248107235:TTC:T	3.77587e-29	-6.80511e-10	-0.586702	1.61209e-08	-6.80511e-10	-0.566593
248107317	chr1:248107317:C:T	1.76482e-29	-6.80511e-10	-1.34729	7.33593e-09	-6.80511e-10	-1.35393
248107374	chr1:248107374:G:C	2.41258e-29	0.244341	-1.27898	6.98081e-09	-0.127961	-1.27559
248107714	chr1:248107714:T:C	2.10743e-29	-6.80511e-10	-1.16986	8.54461e-09	-6.80511e-10	-1.20141
248107929	chr1:248107929:C:T	1.74533e-29	-6.80511e-10	-1.35839	7.32352e-09	-6.80511e-10	-1.35562
248108182	chr1:248108182:G:C	2.5361e-29	-0.984704	-3.54985e-10	6.18528e-09	-1.52454	-3.54985e-10
248108324	chr1:248108324:T:C	2.40226e-29	0.215139	-1.25406	6.95022e-09	-0.157752	-1.25019
248108337	chr1:248108337:G:A	2.59032e-29	0.290487	-1.25404	7.44776e-09	-0.0886342	-1.25017
248108338	chr1:248108338:G:T	2.47742e-29	0.255775	-1.26389	7.14642e-09	-0.119842	-1.26026
248108418	chr1:248108418:C:A	6.98447e-30	-1.00914	-1.26509	4.07545e-09	-0.657926	-1.28381
248108569	chr1:248108569:G:T	2.05372e-29	-6.80511e-10	-1.19568	8.35064e-09	-6.80511e-10	-1.22437
248108572	chr1:248108572:C:A	1.87479e-29	-6.80511e-10	-1.28684	8.08101e-09	-6.80511e-10	-1.2572
248108969	chr1:248108969:A:T	4.24004e-29	-0.470762	-3.54985e-10	2.24595e-08	-0.234997	-3.54985e-10
248109987	chr1:248109987:A:T	3.11352e-29	-6.80511e-10	-0.779581	1.16069e-08	-6.80511e-10	-0.895116
248110049	chr1:248110049:T:C	6.18392e-30	-2.39597	-3.54985e-10	2.68729e-09	-2.35818	-3.54985e-10
248110253	chr1:248110253:T:G	1.91515e-29	-0.288263	-0.977277	4.36808e-09	-0.736812	-1.13558
248110384	chr1:248110384:C:A	2.39927e-30	-2.13797	-1.20478	9.63183e-10	-2.13784	-1.24638
248110452	chr1:248110452:C:T	3.21247e-29	-6.80511e-10	-0.748293	1.19361e-08	-6.80511e-10	-0.867146
248110503	chr1:248110503:A:G	2.55597e-29	-6.80511e-10	-0.9769	1.02645e-08	-6.80511e-10	-1.01802
248110585	chr1:248110585:G:T	8.41545e-29	0.681521	-0.466785	1.94127e-08	0.23557	-0.616356
248110727	chr1:248110727:C:T	2.23279e-29	-1.11208	-3.54985e-10	3.10222e-09	-2.21459	-3.54985e-10
248110728	chr1:248110728:G:A	4.11979e-29	0.574994	-1.07453	1.19831e-08	0.249394	-1.11261
248111102	chr1:248111102:G:A	2.87441e-29	-6.80511e-10	-0.859484	1.25247e-08	-6.80511e-10	-0.81901
248111662	chr1:248111662:A:G	6.1192e-30	-2.40649	-3.54985e-10	2.5555e-09	-2.40846	-3.54985e-10
248111786	chr1:248111786:A:T	2.46996e-29	-6.80511e-10	-1.01113	9.97632e-09	-6.80511e-10	-1.0465
248112338	chr1:248112338:C:T	2.16463e-29	-6.80511e-10	-1.14308	8.76159e-09	-6.80511e-10	-1.17634
248113051	chr1:248113051:A:G	2.07071e-29	-6.80511e-10	-1.18744	8.59264e-09	-6.80511e-10	-1.19581
248113568	chr1:248113568:C:T	2.07429e-29	-6.80511e-10	-1.18571	8.42364e-09	-6.80511e-10	-1.21567
248113743	chr1:248113743:G:A	1.99446e-29	-6.80511e-10	-1.22496	8.90731e-09	-6.80511e-10	-1.15984
248114336	chr1:248114336:G:A	1.758e-29	-6.80511e-10	-1.35116	7.51877e-09	-6.80511e-10	-1.32931
248114343	chr1:248114343:A:G	7.65512e-30	-2.18254	-3.54985e-10	3.68932e-09	-2.04127	-3.54985e-10
248114360	chr1:248114360:T:A	1.8807e-29	-0.312703	-0.970988	4.28725e-09	-0.762086	-1.12898
248114435	chr1:248114435:C:A	2.95567e-29	-6.80511e-10	-0.831608	1.10457e-08	-6.80511e-10	-0.944676
248114445	chr1:248114445:T:A	2.35699e-29	0.210254	-1.2682	6.76194e-09	-0.170594	-1.26481
248114629	chr1:248114629:C:T	1.74737e-29	-6.80511e-10	-1.35722	7.30611e-09	-6.80511e-10	-1.358
248115321	chr1:248115321:G:C	3.2091e-30	-1.70199	-1.34994	1.73508e-09	-1.43639	-1.35927
248116182	chr1:248116182:G:A	1.78849e-30	-2.42605	-1.2105	6.52161e-10	-2.43414	-1.34004
248116530	chr1:248116530:T:C	2.38656e-29	-6.80511e-10	-1.04548	9.65721e-09	-6.80511e-10	-1.07901
248116651	chr1:248116651:C:T	2.43377e-29	0.275611	-1.3015	7.05314e-09	-0.092439	-1.3008
248117091	chr1:248117091:T:C	2.11698e-29	-6.80511e-10	-1.16534	9.63701e-09	-6.80511e-10	-1.0811
248117219	chr1:248117219:G:A	2.88348e-29	-0.856336	-3.54985e-10	6.81422e-09	-1.4277	-3.54985e-10
248117471	chr1:248117471:T:C	1.20615e-29	-0.399986	-1.32792	8.83983e-09	0.177754	-1.3452
248117808	chr1:248117808:T:G	1.03384e-29	-0.526517	-1.35554	7.43904e-09	0.019704	-1.35967
248118881	chr1:248118881:T:TC	1.48688e-29	-1.51865	-3.54985e-10	2.44097e-09	-2.45432	-3.54985e-10
248118974	chr1:248118974:T:C	6.17205e-30	-2.39789	-3.54985e-10	2.49252e-09	-2.43342	-3.54985e-10
248118998	chr1:248118998:T:C	1.98665e-29	-6.80511e-10	-1.22889	8.11305e-09	-6.80511e-10	-1.25324
248119184	chr1:248119184:G:A	1.32733e-29	-0.519221	-1.11294	8.87688e-09	-0.0464943	-1.11677
248119256	chr1:248119256:C:T	1.74519e-29	-6.80511e-10	-1.35847	7.29913e-09	-6.80511e-10	-1.35896
248119353	chr1:248119353:A:C	2.14993e-30	-2.17369	-1.27879	8.76052e-10	-2.17073	-1.30832
248119430	chr1:248119430:T:G	2.1124e-30	-2.17611	-1.29399	8.63554e-10	-2.17351	-1.3199
248120078	chr1:248120078:G:A	3.11098e-29	-6.80511e-10	-0.780397	1.17286e-08	-6.80511e-10	-0.88468
248120416	chr1:248120416:T:C	7.53043e-30	-2.19897	-3.54985e-10	3.19e-09	-2.18669	-3.54985e-10
248120648	chr1:248120648:G:A	2.04582e-29	-6.80511e-10	-1.19954	8.33226e-09	-6.80511e-10	-1.22658
248120664	chr1:248120664:C:T	2.48127e-29	-6.80511e-10	-1.00656	1.06541e-08	-6.80511e-10	-0.98077
248120722	chr1:248120722:A:T	3.61878e-29	-6.80511e-10	-0.629197	1.53144e-08	-6.80511e-10	-0.617919
248120729	chr1:248120729:C:T	3.45789e-29	-6.80511e-10	-0.674674	1.46273e-08	-6.80511e-10	-0.663825
248120730	chr1:248120730:A:G	1.83833e-30	-2.43059	-1.17847	6.80006e-10	-2.44984	-1.28252
248120921	chr1:248120921:G:A	1.0844e-29	-0.493106	-1.3412	7.73757e-09	0.0516259	-1.35225
248120923	chr1:248120923:A:G	1.02248e-29	-0.55829	-1.33481	7.22246e-09	-0.0215128	-1.348
248121156	chr1:248121156:T:C	2.12062e-29	-6.80511e-10	-1.16363	9.05005e-09	-6.80511e-10	-1.14394
248121235	chr1:248121235:C:G	1.78401e-29	-6.80511e-10	-1.33647	7.54527e-09	-6.80511e-10	-1.32579
248121357	chr1:248121357:G:C	1.82834e-29	-6.80511e-10	-1.31192	7.96456e-09	-6.80511e-10	-1.27171
248121431	chr1:248121431:A:G	1.11277e-29	-1.80848	-3.54985e-10	4.05297e-09	-1.94726	-3.54985e-10
248121514	chr1:248121514:T:C	1.17243e-29	-0.434487	-1.32177	8.56484e-09	0.141826	-1.34087
248121520	chr1:248121520:G:C	1.93565e-29	-6.80511e-10	-1.25489	7.9192e-09	-6.80511e-10	-1.27742
248121532	chr1:248121532:T:C	1.12355e-29	-0.521543	-1.27729	7.96049e-09	0.0336237	-1.30585
248121595	chr1:248121595:G:A	1.07863e-29	-0.487583	-1.35206	7.67516e-09	0.0354841	-1.34421
248122009	chr1:248122009:C:T	2.47527e-29	-0.411588	-0.597396	2.08712e-09	-1.79497	-0.815963
248122139	chr1:248122139:G:T	1.05612e-29	-0.50634	-1.35439	7.45756e-09	0.0102815	-1.34777
248122185	chr1:248122185:A:G	9.77304e-30	-0.589832	-1.34846	6.86668e-09	-0.0634349	-1.3566
248122507	chr1:248122507:A:G	5.92229e-30	-2.43919	-3.54985e-10	2.5658e-09	-2.40444	-3.54985e-10
248122604	chr1:248122604:G:A	2.0337e-29	0.111046	-1.31652	5.89939e-09	-0.256103	-1.31576
248122737	chr1:248122737:C:T	1.9514e-29	-6.80511e-10	-1.24679	8.30724e-09	-6.80511e-10	-1.22958
248123054	chr1:248123054:C:A	1.12949e-29	-0.44075	-1.35282	8.12053e-09	0.0930858	-1.3454
248123271	chr1:248123271:T:C	4.59673e-29	-6.80511e-10	-0.389987	1.91231e-08	-6.80511e-10	-0.395817
248123323	chr1:248123323:A:T	3.06661e-29	-6.80511e-10	-0.794759	1.15793e-08	-6.80511e-10	-0.897496
248123466	chr1:248123466:A:G	2.82744e-29	-6.80511e-10	-0.875961	1.27904e-08	-6.80511e-10	-0.79802
248123532	chr1:248123532:C:T	1.01738e-29	-0.741466	-1.15664	6.87004e-09	-0.209641	-1.2099
248123573	chr1:248123573:A:C	3.11998e-29	-6.80511e-10	-0.777506	1.28674e-08	-6.80511e-10	-0.792014
248123590	chr1:248123590:A:G	1.26924e-29	-0.414975	-1.26194	9.0891e-09	0.153281	-1.29292
248123692	chr1:248123692:G:T	8.925e-30	-0.755615	-1.27345	6.11988e-09	-0.232699	-1.30247
248124105	chr1:248124105:T:G	1.07429e-29	-0.515921	-1.32775	2.93905e-09	-0.913188	-1.35544
248125242	chr1:248125242:A:G	1.39384e-29	-0.456762	-1.12651	9.27819e-09	0.0383	-1.15735
248125705	chr1:248125705:C:T	1.76855e-29	-6.80511e-10	-1.34517	7.57444e-09	-6.80511e-10	-1.32193
248126228	chr1:248126228:G:C	2.1921e-30	-2.18156	-1.2515	8.86859e-10	-2.18063	-1.28615
248126261	chr1:248126261:T:C	1.29845e-29	-0.506912	-1.14725	8.60976e-09	-0.0171812	-1.17664
248126273	chr1:248126273:C:G	1.82291e-29	-6.80511e-10	-1.3149	7.91806e-09	-6.80511e-10	-1.27757
248126589	chr1:248126589:G:T	1.81524e-29	-6.80511e-10	-1.31912	8.03915e-09	-6.80511e-10	-1.26239
248126849	chr1:248126849:G:A	1.8288e-29	-6.80511e-10	-1.31168	7.95196e-09	-6.80511e-10	-1.27329
248127513	chr1:248127513:G:A	2.49591e-30	-2.16189	-1.14137	1.13344e-09	-2.06891	-1.15254
248127516	chr1:248127516:C:T	3.37254e-29	-6.80511e-10	-0.699667	1.54555e-08	-6.80511e-10	-0.608749
248127624	chr1:248127624:TGTG:T	5.90612e-30	-2.44193	-3.54985e-10	3.19137e-09	-2.18626	-3.54985e-10
248127630	chr1:248127630:C:A	5.88256e-30	-2.44593	-3.54985e-10	3.12879e-09	-2.20607	-3.54985e-10
248127932	chr1:248127932:C:T	1.96279e-29	-6.80511e-10	-1.24097	7.72197e-09	-6.80511e-10	-1.30264
248128208	chr1:248128208:A:T	1.10884e-29	-0.455167	-1.35686	3.12144e-09	-0.863681	-1.34474
248128296	chr1:248128296:G:T	2.22217e-29	-6.80511e-10	-1.11685	1.00044e-08	-6.80511e-10	-1.04368
248128387	chr1:248128387:T:C	2.01302e-29	-6.80511e-10	-1.2157	8.98294e-09	-6.80511e-10	-1.15139
248128418	chr1:248128418:T:C	2.33147e-29	-6.80511e-10	-1.06884	1.00673e-08	-6.80511e-10	-1.03742
248128496	chr1:248128496:G:A	1.90804e-29	-6.80511e-10	-1.26926	8.08449e-09	-6.80511e-10	-1.25676
248128570	chr1:248128570:C:T	1.74327e-29	-6.80511e-10	-1.35957	7.304e-09	-6.80511e-10	-1.35829
248129650	chr1:248129650:C:G	1.98624e-30	-2.4507	-1.08098	7.22272e-10	-2.42622	-1.24585
248130728	chr1:248130728:G:A	2.33112e-29	-6.80511e-10	-1.06898	9.43694e-09	-6.80511e-10	-1.10208
248130785	chr1:248130785:C:A	8.17006e-30	-2.11744	-3.54985e-10	3.32156e-09	-2.14628	-3.54985e-10
248131794	chr1:248131794:C:T	2.18363e-29	-6.80511e-10	-1.13434	8.77692e-09	-6.80511e-10	-1.17459
248131925	chr1:248131925:T:C	2.09134e-29	-6.80511e-10	-1.17753	8.99075e-09	-6.80511e-10	-1.15052
248131952	chr1:248131952:G:A	3.38119e-29	-6.80511e-10	-0.697106	1.5495e-08	-6.80511e-10	-0.606195
248132242	chr1:248132242:T:C	2.18789e-29	-6.80511e-10	-1.13239	9.83045e-09	-6.80511e-10	-1.06123
248133823	chr1:248133823:T:C	1.33076e-29	-0.472259	-1.15732	8.87691e-09	0.0227414	-1.186
248134289	chr1:248134289:T:G	2.16791e-29	-6.80511e-10	-1.14157	8.72516e-09	-6.80511e-10	-1.1805
248134552	chr1:248134552:A:AT	2.14817e-29	-6.80511e-10	-1.15072	9.12553e-09	-6.80511e-10	-1.13564
248134564	chr1:248134564:G:A	1.78801e-29	-6.80511e-10	-1.33423	7.70148e-09	-6.80511e-10	-1.3053
248134710	chr1:248134710:A:G	2.0823e-29	-6.80511e-10	-1.18186	8.55679e-09	-6.80511e-10	-1.19999
248134721	chr1:248134721:G:A	1.97982e-30	-2.43012	-1.1048	6.95791e-10	-2.4488	-1.26062
248134768	chr1:248134768:G:C	1.77596e-29	-6.80511e-10	-1.34099	7.5457e-09	-6.80511e-10	-1.32573
248135096	chr1:248135096:T:G	3.13047e-29	-6.80511e-10	-0.774151	1.42007e-08	-6.80511e-10	-0.693418
248135125	chr1:248135125:T:C	1.81345e-29	-6.80511e-10	-1.3201	7.46663e-09	-6.80511e-10	-1.33627
248135250	chr1:248135250:T:G	3.01784e-29	-6.80511e-10	-0.810792	1.36557e-08	-6.80511e-10	-0.732555
248135326	chr1:248135326:A:G	1.57912e-29	-1.45846	-3.54985e-10	3.7746e-09	-2.01842	-3.54985e-10
248135328	chr1:248135328:T:TA	2.04116e-30	-2.42819	-1.07621	7.076e-10	-2.4498	-1.24279
248135483	chr1:248135483:A:G	5.89288e-30	-2.44417	-3.54985e-10	3.09125e-09	-2.21814	-3.54985e-10
248135725	chr1:248135725:C:A	1.75197e-29	-6.80511e-10	-1.35459	7.55894e-09	-6.80511e-10	-1.32398
248136057	chr1:248136057:A:G	2.17878e-29	-6.80511e-10	-1.13657	8.76501e-09	-6.80511e-10	-1.17594
248136180	chr1:248136180:G:A	2.14629e-29	-6.80511e-10	-1.15159	9.11714e-09	-6.80511e-10	-1.13656
248136185	chr1:248136185:T:G	1.27269e-29	-0.336504	-1.33769	9.47505e-09	0.253317	-1.35137
248136413	chr1:248136413:A:G	2.8906e-29	0.475032	-1.3289	8.11043e-09	0.0748128	-1.32837
248136442	chr1:248136442:C:G	1.36526e-29	-0.260884	-1.34311	1.02509e-08	0.335297	-1.35465
248136896	chr1:248136896:C:G	1.83354e-29	-6.80511e-10	-1.30908	7.80771e-09	-6.80511e-10	-1.2916
248137249	chr1:248137249:A:C	2.40468e-29	-6.80511e-10	-1.03792	9.59299e-09	-6.80511e-10	-1.08568
248137549	chr1:248137549:C:T	1.75142e-29	-6.80511e-10	-1.35491	7.41018e-09	-6.80511e-10	-1.34386
248138181	chr1:248138181:G:A	1.9305e-29	-6.80511e-10	-1.25755	7.90222e-09	-6.80511e-10	-1.27957
248138449	chr1:248138449:T:C	2.02115e-29	-6.80511e-10	-1.21167	8.38021e-09	-6.80511e-10	-1.22084
248138731	chr1:248138731:A:G	6.29777e-30	-1.09076	-1.28696	3.97735e-09	-0.708419	-1.25768
248138777	chr1:248138777:T:C	2.49348e-29	-6.80511e-10	-1.00165	9.49526e-09	-6.80511e-10	-1.09592
248138960	chr1:248138960:A:G	2.51514e-29	-6.80511e-10	-0.993003	1.01817e-08	-6.80511e-10	-1.02612
248139081	chr1:248139081:C:T	1.96941e-29	-6.80511e-10	-1.2376	8.17268e-09	-6.80511e-10	-1.24592
248139286	chr1:248139286:A:T	1.93716e-29	-6.80511e-10	-1.25411	8.04363e-09	-6.80511e-10	-1.26183
248139405	chr1:248139405:C:T	6.26846e-30	-2.38239	-3.54985e-10	5.53567e-09	-1.6355	-3.54985e-10
248139871	chr1:248139871:TA:T	1.7492e-29	-6.80511e-10	-1.35618	7.35886e-09	-6.80511e-10	-1.35081
248140009	chr1:248140009:T:C	1.78426e-29	-6.80511e-10	-1.33633	7.35349e-09	-6.80511e-10	-1.35154
248140328	chr1:248140328:T:C	2.0611e-29	-6.80511e-10	-1.1921	8.54006e-09	-6.80511e-10	-1.20194
248140379	chr1:248140379:T:C	1.6725e-30	-2.40032	-1.30328	6.32036e-10	-2.45448	-1.35104
248140427	chr1:248140427:C:T	2.30116e-29	-6.80511e-10	-1.08192	9.20488e-09	-6.80511e-10	-1.12698
248140429	chr1:248140429:A:G	2.30225e-29	-6.80511e-10	-1.08145	9.20887e-09	-6.80511e-10	-1.12655
248140467	chr1:248140467:CTG:C	1.88484e-29	-1.28149	-3.54985e-10	1.40863e-08	-0.701509	-3.54985e-10
248141131	chr1:248141131:C:T	2.37269e-29	-6.80511e-10	-1.05131	9.49128e-09	-6.80511e-10	-1.09634
248141237	chr1:248141237:T:C	2.40541e-29	-6.80511e-10	-1.03761	1.05838e-08	-6.80511e-10	-0.987385
248141247	chr1:248141247:G:A	2.40698e-29	-6.80511e-10	-1.03696	1.05912e-08	-6.80511e-10	-0.986687
248141417	chr1:248141417:T:G	1.81007e-29	-6.80511e-10	-1.32197	7.48339e-09	-6.80511e-10	-1.33403
248141593	chr1:248141593:A:C	1.79305e-29	-6.80511e-10	-1.33142	7.60083e-09	-6.80511e-10	-1.31846
248141835	chr1:248141835:C:G	1.63748e-29	-0.081656	-1.34052	4.39981e-09	-0.526411	-1.33874
248142143	chr1:248142143:A:G	2.38225e-29	-6.80511e-10	-1.04729	1.04754e-08	-6.80511e-10	-0.997688
248143268	chr1:248143268:C:T	1.50115e-29	-0.191395	-1.3177	4.09201e-09	-0.623567	-1.31411
248143506	chr1:248143506:A:C	1.50126e-30	-2.45189	-1.35972	6.88232e-10	-2.36707	-1.35328
248143526	chr1:248143526:A:G	2.28415e-29	-6.80511e-10	-1.08934	9.99151e-09	-6.80511e-10	-1.04498
248143587	chr1:248143587:G:T	1.95766e-29	-6.80511e-10	-1.24358	8.64279e-09	-6.80511e-10	-1.18999
248143944	chr1:248143944:G:A	1.78008e-29	-6.80511e-10	-1.33867	7.40211e-09	-6.80511e-10	-1.34495
248144096	chr1:248144096:C:T	2.95492e-30	-2.4303	-0.704146	1.17531e-09	-2.28068	-0.904503
248144133	chr1:248144133:A:G	2.37657e-29	-6.80511e-10	-1.04967	9.51318e-09	-6.80511e-10	-1.09403
248144209	chr1:248144209:T:A	1.74442e-29	-6.80511e-10	-1.35891	7.30757e-09	-6.80511e-10	-1.3578
248144210	chr1:248144210:T:C	1.74442e-29	-6.80511e-10	-1.35891	7.30757e-09	-6.80511e-10	-1.3578
248144212	chr1:248144212:T:C	1.74591e-29	-6.80511e-10	-1.35806	7.30081e-09	-6.80511e-10	-1.35873
248144219	chr1:248144219:A:G	2.28466e-30	-2.14538	-1.24632	9.25843e-10	-2.14657	-1.27719
248144264	chr1:248144264:T:C	2.58877e-29	-6.80511e-10	-0.964152	1.14497e-08	-6.80511e-10	-0.908753
248144301	chr1:248144301:C:T	2.30939e-30	-2.44215	-0.938783	9.4963e-10	-2.31551	-1.08288
248144436	chr1:248144436:C:T	1.41318e-29	-0.240846	-1.32864	3.86524e-09	-0.669147	-1.32554
248144692	chr1:248144692:C:T	1.75183e-29	-6.80511e-10	-1.35467	7.31211e-09	-6.80511e-10	-1.35718
248144696	chr1:248144696:C:T	5.98758e-30	-2.42823	-3.54985e-10	4.65237e-09	-1.80933	-3.54985e-10
248144937	chr1:248144937:C:T	2.40637e-29	-6.80511e-10	-1.03722	1.05883e-08	-6.80511e-10	-0.986959
248145214	chr1:248145214:AC:GC	2.41005e-29	-6.80511e-10	-1.03569	1.06064e-08	-6.80511e-10	-0.985255
248145465	chr1:248145465:A:T	2.23672e-29	-6.80511e-10	-1.11032	9.29615e-09	-6.80511e-10	-1.11711
248145481	chr1:248145481:T:A	6.1164e-30	-2.40695	-3.54985e-10	3.12194e-09	-2.20826	-3.54985e-10
248145578	chr1:248145578:T:C	2.263e-29	-6.80511e-10	-1.09864	9.09256e-09	-6.80511e-10	-1.13926
248145608	chr1:248145608:T:C	1.03702e-29	-1.87898	-3.54985e-10	6.21626e-09	-1.51954	-3.54985e-10
248145609	chr1:248145609:G:A	1.03195e-29	-1.88389	-3.54985e-10	6.25909e-09	-1.51268	-3.54985e-10
248145736	chr1:248145736:A:G	1.93365e-29	-6.80511e-10	-1.25593	7.97922e-09	-6.80511e-10	-1.26987
248145792	chr1:248145792:C:T	2.19822e-29	-6.80511e-10	-1.12768	9.55478e-09	-6.80511e-10	-1.08967
248145857	chr1:248145857:C:A	3.76562e-30	-2.12872	-0.763286	1.37153e-09	-2.12835	-0.90243
248146021	chr1:248146021:C:G	3.62846e-29	-6.80511e-10	-0.626525	1.34227e-08	-6.80511e-10	-0.749768
248146054	chr1:248146054:A:G	1.68958e-29	-0.0426027	-1.34825	4.51685e-09	-0.492036	-1.34686
248146210	chr1:248146210:A:G	6.30202e-30	-2.37705	-3.54985e-10	2.53084e-09	-2.41816	-3.54985e-10
248146536	chr1:248146536:T:C	2.27444e-29	-6.80511e-10	-1.0936	9.12647e-09	-6.80511e-10	-1.13553
248146551	chr1:248146551:CCATTTCTT:C	1.99546e-29	-6.80511e-10	-1.22446	8.27746e-09	-6.80511e-10	-1.23318
248146674	chr1:248146674:G:A	2.61845e-29	-6.80511e-10	-0.95275	1.03811e-08	-6.80511e-10	-1.00673
248147086	chr1:248147086:G:T	2.30568e-29	-6.80511e-10	-1.07996	9.24391e-09	-6.80511e-10	-1.12275
248147200	chr1:248147200:T:C	2.59013e-29	-6.80511e-10	-0.963626	1.14561e-08	-6.80511e-10	-0.908191
248147289	chr1:248147289:T:A	2.26941e-29	-6.80511e-10	-1.09581	9.11565e-09	-6.80511e-10	-1.13672
248147363	chr1:248147363:A:T	2.05843e-30	-2.44895	-1.04703	8.57694e-10	-2.34832	-1.1519
248147399	chr1:248147399:T:C	1.54318e-29	-0.157922	-1.32357	4.19426e-09	-0.592767	-1.32023
248147571	chr1:248147571:A:G	1.16758e-29	-0.456311	-1.30409	8.20304e-09	0.0391588	-1.28137
248147576	chr1:248147576:A:G	1.74364e-29	-6.80511e-10	-1.35936	7.3251e-09	-6.80511e-10	-1.35541
248147657	chr1:248147657:T:G	2.3784e-29	-6.80511e-10	-1.04891	9.5188e-09	-6.80511e-10	-1.09344
248147677	chr1:248147677:C:T	2.31189e-29	-6.80511e-10	-1.07727	9.26629e-09	-6.80511e-10	-1.12033
248147732	chr1:248147732:T:C	2.27097e-29	-6.80511e-10	-1.09513	9.12139e-09	-6.80511e-10	-1.13609
248147950	chr1:248147950:G:A	1.9246e-29	-6.80511e-10	-1.26061	7.93207e-09	-6.80511e-10	-1.2758
248148020	chr1:248148020:G:A	2.36546e-29	-6.80511e-10	-1.05436	9.46988e-09	-6.80511e-10	-1.0986
248148166	chr1:248148166:A:G	2.09393e-29	-6.80511e-10	-1.17629	8.52687e-09	-6.80511e-10	-1.20349
248148313	chr1:248148313:C:A	1.60382e-29	-0.124235	-1.31871	4.3348e-09	-0.564489	-1.31555
248148495	chr1:248148495:T:C	3.82311e-29	-6.80511e-10	-0.574268	1.61817e-08	-6.80511e-10	-0.56283
248148980	chr1:248148980:C:T	2.02564e-29	-6.80511e-10	-1.20945	8.33268e-09	-6.80511e-10	-1.22653
248149033	chr1:248149033:T:C	6.17081e-30	-1.04004	-1.35805	3.68735e-09	-0.682275	-1.35953
248149041	chr1:248149041:A:C	1.75229e-29	-6.80511e-10	-1.35441	7.29427e-09	-6.80511e-10	-1.35962
248149093	chr1:248149093:GT:G	2.22842e-29	-6.80511e-10	-1.11404	8.96442e-09	-6.80511e-10	-1.15345
248149095	chr1:248149095:T:A	2.22198e-29	-6.80511e-10	-1.11693	8.94016e-09	-6.80511e-10	-1.15616
248149124	chr1:248149124:T:C	2.17058e-29	-6.80511e-10	-1.14034	8.75153e-09	-6.80511e-10	-1.17748
248149422	chr1:248149422:GCT:G	1.83933e-29	-6.80511e-10	-1.30593	7.84526e-09	-6.80511e-10	-1.2868
248149569	chr1:248149569:T:C	2.28542e-29	-6.80511e-10	-1.08878	9.17478e-09	-6.80511e-10	-1.13025
248149713	chr1:248149713:G:C	2.30765e-30	-2.11045	-1.27123	9.37198e-10	-2.11334	-1.29823
248149823	chr1:248149823:T:C	2.59899e-30	-2.42815	-0.834648	8.67899e-10	-2.44797	-1.04042
248150132	chr1:248150132:C:A	3.73784e-29	-6.80511e-10	-0.596826	1.58406e-08	-6.80511e-10	-0.584138
248150309	chr1:248150309:C:T	1.77638e-29	-6.80511e-10	-1.34076	7.42214e-09	-6.80511e-10	-1.34225
248150362	chr1:248150362:G:C	2.59219e-29	-6.80511e-10	-0.962831	1.14658e-08	-6.80511e-10	-0.907343
248150363	chr1:248150363:A:G	3.17138e-28	-6.80511e-10	1.54142	1.38373e-07	-6.80511e-10	1.58324
248150374	chr1:248150374:C:T	2.51507e-29	-6.80511e-10	-0.993035	1.00189e-08	-6.80511e-10	-1.04223
248150589	chr1:248150589:C:CT	2.5836e-29	-6.80511e-10	-0.96615	1.14253e-08	-6.80511e-10	-0.910887
248151156	chr1:248151156:T:C	2.37786e-29	-6.80511e-10	-1.04913	9.517e-09	-6.80511e-10	-1.09363
248151206	chr1:248151206:TCTTTC:T	2.29704e-29	-6.80511e-10	-1.08371	9.21852e-09	-6.80511e-10	-1.1255
248151378	chr1:248151378:T:A	1.74853e-29	-6.80511e-10	-1.35656	7.33436e-09	-6.80511e-10	-1.35414
248151535	chr1:248151535:G:A	4.57124e-29	-6.80511e-10	-0.39555	1.93202e-08	-6.80511e-10	-0.385561
248151948	chr1:248151948:TTGTCCCAC:T	1.95265e-29	-6.80511e-10	-1.24615	8.41488e-09	-6.80511e-10	-1.21671
248152002	chr1:248152002:A:G	1.61089e-30	-2.4348	-1.30633	6.29559e-10	-2.45274	-1.35671
248152297	chr1:248152297:A:C	2.47411e-30	-1.96011	-1.35193	9.91468e-10	-1.99545	-1.35983
248152964	chr1:248152964:A:G	2.1725e-29	-6.80511e-10	-1.13945	9.5469e-09	-6.80511e-10	-1.0905
248153104	chr1:248153104:A:C	1.54116e-30	-2.4277	-1.35768	7.52218e-10	-2.27637	-1.35507
248153724	chr1:248153724:C:T	2.5202e-29	-6.80511e-10	-0.990995	1.1063e-08	-6.80511e-10	-0.943103
248153735	chr1:248153735:C:T	1.55209e-30	-2.4428	-1.33552	6.37002e-10	-2.43786	-1.35983
248153794	chr1:248153794:A:C	1.5616e-30	-2.43736	-1.33485	6.33848e-10	-2.44284	-1.35982
248154105	chr1:248154105:T:C	1.59209e-30	-2.42253	-1.33035	6.28853e-10	-2.45104	-1.35953
248154122	chr1:248154122:C:T	4.80367e-30	-2.07524	-0.5733	2.77079e-09	-1.85499	-0.472589
248154397	chr1:248154397:C:T	1.77199e-30	-2.43634	-1.20948	6.63824e-10	-2.44283	-1.31362
248154504	chr1:248154504:C:T	1.65446e-30	-2.43245	-1.282	6.58094e-10	-2.44309	-1.32203
248154552	chr1:248154552:T:C	4.71077e-29	-6.80511e-10	-0.365482	1.99741e-08	-6.80511e-10	-0.352276
248154707	chr1:248154707:T:G	1.73894e-30	-2.43366	-1.23098	6.55811e-10	-2.44498	-1.32362
248155465	chr1:248155465:C:T	1.66317e-29	-1.40661	-3.54985e-10	1.21401e-08	-0.850199	-3.54985e-10
248155472	chr1:248155472:C:T	1.90758e-29	-6.80511e-10	-1.2695	8.19435e-09	-6.80511e-10	-1.24327
248155492	chr1:248155492:C:T	3.4219e-29	-6.80511e-10	-0.685137	1.48775e-08	-6.80511e-10	-0.646865
248155692	chr1:248155692:A:T	5.06439e-30	-1.28525	-1.31043	2.98645e-09	-0.951021	-1.30161
248155820	chr1:248155820:G:A	1.79592e-29	-6.80511e-10	-1.32982	7.50139e-09	-6.80511e-10	-1.33162
248156179	chr1:248156179:T:C	4.87502e-29	-6.80511e-10	-0.331209	2.06721e-08	-6.80511e-10	-0.317927
248156274	chr1:248156274:G:A	1.07076e-29	-0.490259	-1.35671	7.32229e-09	0.00378512	-1.35957
248156283	chr1:248156283:C:T	4.86844e-29	-6.80511e-10	-0.33256	2.06439e-08	-6.80511e-10	-0.319291
248156600	chr1:248156600:C:T	5.90683e-30	-2.44181	-3.54985e-10	3.12122e-09	-2.20849	-3.54985e-10
248156789	chr1:248156789:T:G	1.5434e-30	-2.44337	-1.34056	6.37643e-10	-2.43716	-1.35953
248156851	chr1:248156851:C:T	2.24661e-29	-6.80511e-10	-1.10591	9.95852e-09	-6.80511e-10	-1.04828
248156927	chr1:248156927:C:T	1.56232e-30	-2.44015	-1.33159	6.35333e-10	-2.44067	-1.35965
248157332	chr1:248157332:T:C	2.10864e-29	-6.80511e-10	-1.16929	8.49793e-09	-6.80511e-10	-1.20689
248157604	chr1:248157604:T:C	1.76969e-29	-6.80511e-10	-1.34453	7.39552e-09	-6.80511e-10	-1.34584
248157704	chr1:248157704:A:G	1.81041e-29	-6.80511e-10	-1.32178	7.56627e-09	-6.80511e-10	-1.32301
248157710	chr1:248157710:T:C	1.78566e-29	-6.80511e-10	-1.33554	7.4647e-09	-6.80511e-10	-1.33653
248157711	chr1:248157711:G:A	1.77211e-29	-6.80511e-10	-1.34316	7.40928e-09	-6.80511e-10	-1.34398
248158227	chr1:248158227:T:C	1.73869e-30	-2.44367	-1.22112	6.65058e-10	-2.4353	-1.31929
248158341	chr1:248158341:A:C	4.35486e-29	-6.80511e-10	-0.444041	1.84529e-08	-6.80511e-10	-0.431493
248158429	chr1:248158429:G:C	1.57734e-30	-2.40889	-1.35329	6.30152e-10	-2.45397	-1.35454
248159014	chr1:248159014:T:G	1.00243e-29	-0.576239	-1.33667	6.93036e-09	-0.0900998	-1.3207
248159177	chr1:248159177:C:A	1.62051e-30	-2.45246	-1.28272	6.60526e-10	-2.4178	-1.34363
248159371	chr1:248159371:A:G	1.88487e-29	-6.80511e-10	-1.28148	8.08274e-09	-6.80511e-10	-1.25698
248159548	chr1:248159548:T:G	2.32009e-29	-6.80511e-10	-1.07373	9.38393e-09	-6.80511e-10	-1.10771
248159604	chr1:248159604:T:C	1.04667e-29	-0.556684	-1.31304	7.30699e-09	-0.0684006	-1.28948
248159835	chr1:248159835:G:A	4.18272e-29	-6.80511e-10	-0.484371	1.77269e-08	-6.80511e-10	-0.47163
248159899	chr1:248159899:C:T	3.55846e-29	-6.80511e-10	-0.646006	1.50622e-08	-6.80511e-10	-0.634526
248159940	chr1:248159940:G:A	1.73686e-29	-0.184217	-1.17904	4.87299e-09	-0.597698	-1.16531
248160078	chr1:248160078:C:A	1.20368e-29	-0.373003	-1.35695	8.33515e-09	0.133419	-1.35965
248160351	chr1:248160351:T:C	4.01493e-29	-6.80511e-10	-0.525315	1.41295e-08	-6.80511e-10	-0.698451
248160426	chr1:248160426:G:A	2.2703e-29	-6.80511e-10	-1.09542	9.1888e-09	-6.80511e-10	-1.12873
248160814	chr1:248160814:G:GCCCATA	5.93759e-30	-2.43661	-3.54985e-10	2.45195e-09	-2.44983	-3.54985e-10
248161361	chr1:248161361:G:A	5.60017e-29	-6.80511e-10	-0.192536	2.22296e-08	-6.80511e-10	-0.245286
248161370	chr1:248161370:C:T	1.06945e-29	-0.488663	-1.35952	7.33972e-09	0.00296806	-1.35638
248161645	chr1:248161645:T:A	1.92416e-29	-6.80511e-10	-1.26084	8.19387e-09	-6.80511e-10	-1.24333
248161750	chr1:248161750:A:G	3.58004e-30	-1.60043	-1.34211	2.04468e-09	-1.31409	-1.31738
248161803	chr1:248161803:T:C	2.57953e-29	-6.80511e-10	-0.967725	1.07625e-08	-6.80511e-10	-0.970643
248162259	chr1:248162259:T:G	4.46522e-29	-6.80511e-10	-0.419015	1.89225e-08	-6.80511e-10	-0.406359
248162392	chr1:248162392:A:G	1.92405e-29	-0.0132362	-1.24767	5.27889e-09	-0.443926	-1.23907
248162914	chr1:248162914:T:C	7.76557e-30	-0.851863	-1.31636	5.24522e-09	-0.393713	-1.29568
248162924	chr1:248162924:C:T	6.15624e-30	-1.04069	-1.35977	3.96331e-09	-0.610078	-1.35955
248163243	chr1:248163243:C:T	1.55506e-29	-0.21576	-1.25806	4.35454e-09	-0.626494	-1.249
248163333	chr1:248163333:TAAATA:T	3.87173e-29	-6.80511e-10	-0.561631	1.36776e-08	-6.80511e-10	-0.730955
248163539	chr1:248163539:A:G	5.83279e-30	-2.45442	-3.54985e-10	3.05342e-09	-2.23045	-3.54985e-10
248163635	chr1:248163635:T:C	2.3084e-30	-2.34436	-1.037	1.03364e-09	-2.3565	-0.957123
248163997	chr1:248163997:C:T	3.38794e-29	-6.80511e-10	-0.695112	1.3959e-08	-6.80511e-10	-0.710585
248166922	chr1:248166922:G:C	1.92203e-29	-6.80511e-10	-1.26195	7.93927e-09	-6.80511e-10	-1.27489
248167799	chr1:248167799:AC:A	3.17508e-29	-6.80511e-10	-0.76	1.54534e-08	-6.80511e-10	-0.608886
248168564	chr1:248168564:G:A	5.32293e-30	-1.40601	-1.13989	3.00866e-09	-1.0302	-1.21502
248170932	chr1:248170932:C:T	2.86421e-29	-6.80511e-10	-0.863041	1.11742e-08	-6.80511e-10	-0.933107
248170969	chr1:248170969:C:T	1.62558e-29	-1.42947	-3.54985e-10	2.3383e-08	-0.194702	-3.54985e-10
248171149	chr1:248171149:T:C	1.8529e-29	-6.80511e-10	-1.29858	7.68914e-09	-6.80511e-10	-1.3069
248171150	chr1:248171150:G:T	1.83686e-29	-6.80511e-10	-1.30728	7.62736e-09	-6.80511e-10	-1.31497
248171356	chr1:248171356:C:T	1.57514e-29	-1.11182	-0.349166	8.46726e-09	-0.624856	-0.58565
248171540	chr1:248171540:G:A	5.26137e-29	-6.80511e-10	-0.254943	1.97377e-08	-6.80511e-10	-0.36418
248171564	chr1:248171564:C:T	5.86104e-30	-2.44959	-3.54985e-10	2.52601e-09	-2.42007	-3.54985e-10
248172104	chr1:248172104:TC:T	6.87123e-30	-2.29058	-3.54985e-10	3.28939e-09	-2.15601	-3.54985e-10
248172425	chr1:248172425:G:A	1.63929e-30	-2.41045	-1.3132	6.43343e-10	-2.42904	-1.35875
248172717	chr1:248172717:G:A	3.60071e-29	-6.80511e-10	-0.634202	1.36377e-08	-6.80511e-10	-0.733876
248172902	chr1:248172902:G:A	2.75856e-30	-2.39383	-0.809376	8.47813e-10	-2.45452	-1.05729
248172972	chr1:248172972:C:T	3.80127e-29	-6.80511e-10	-0.579997	1.49465e-08	-6.80511e-10	-0.642235
248173102	chr1:248173102:T:C	1.82483e-30	-2.27725	-1.33918	7.87419e-10	-2.26902	-1.31669
248173103	chr1:248173103:T:A	1.83221e-30	-2.27437	-1.33803	7.91058e-10	-2.26602	-1.31508
248173142	chr1:248173142:G:A	2.09692e-29	-6.80511e-10	-1.17486	9.38299e-09	-6.80511e-10	-1.10781
248173460	chr1:248173460:A:G	5.92454e-30	-2.43882	-3.54985e-10	4.14148e-09	-1.92566	-3.54985e-10
248173477	chr1:248173477:G:A	6.89293e-30	-2.28742	-3.54985e-10	2.65647e-09	-2.36972	-3.54985e-10
248173669	chr1:248173669:T:A	4.19182e-30	-1.57543	-1.20935	2.33447e-09	-1.22966	-1.26926
248173976	chr1:248173976:C:T	1.62049e-29	-1.43261	-3.54985e-10	1.01353e-08	-1.03069	-3.54985e-10
248174271	chr1:248174271:T:C	6.95877e-30	-2.27792	-3.54985e-10	2.97339e-09	-2.25701	-3.54985e-10
248174410	chr1:248174410:T:C	2.98608e-30	-1.76556	-1.3584	1.72252e-09	-1.44614	-1.35679
248175707	chr1:248175707:G:A	6.77035e-29	-6.80511e-10	-0.00278008	2.45463e-08	-6.80511e-10	-0.146152
248176121	chr1:248176121:A:G	3.60558e-29	-6.80511e-10	-0.63285	1.3659e-08	-6.80511e-10	-0.732316
248176259	chr1:248176259:G:A	1.48858e-29	-1.51751	-3.54985e-10	1.05365e-08	-0.991872	-3.54985e-10
248176828	chr1:248176828:G:C	3.06573e-30	-1.74247	-1.35516	1.76928e-09	-1.41689	-1.35925
248177298	chr1:248177298:G:A	3.52544e-30	-1.95981	-0.998104	1.63096e-09	-1.68614	-1.17141
248177388	chr1:248177388:G:C	4.44809e-29	-6.80511e-10	-0.42286	1.88881e-08	-6.80511e-10	-0.408178
248177413	chr1:248177413:C:T	4.30487e-29	-6.80511e-10	-0.455586	1.82764e-08	-6.80511e-10	-0.4411
248177834	chr1:248177834:A:G	3.11615e-29	-6.80511e-10	-0.778736	1.35097e-08	-6.80511e-10	-0.743305
248177967	chr1:248177967:C:T	2.46022e-30	-2.40581	-0.911858	7.96011e-10	-2.45405	-1.1208
248178013	chr1:248178013:C:T	1.17301e-29	-1.75576	-3.54985e-10	3.4048e-09	-2.12153	-3.54985e-10
248178184	chr1:248178184:C:G	1.48383e-29	-0.21723	-1.30347	4.19521e-09	-0.618027	-1.29474
248178422	chr1:248178422:G:A	1.98689e-29	0.0972713	-1.32603	5.36625e-09	-0.348129	-1.31845
248178682	chr1:248178682:T:C	2.99201e-29	-6.80511e-10	-0.819388	1.30781e-08	-6.80511e-10	-0.77577
248179155	chr1:248179155:T:C	5.92715e-30	-1.25993	-1.17845	3.10151e-08	1.22632	-1.13856
248179275	chr1:248179275:C:T	3.33092e-30	-1.81142	-1.20326	2.159e-09	-1.32643	-1.25064
248179368	chr1:248179368:C:A	2.31767e-29	-6.80511e-10	-1.07477	9.34561e-09	-6.80511e-10	-1.11181
248179374	chr1:248179374:G:A	1.64202e-30	-2.38205	-1.33995	7.0996e-10	-2.35425	-1.33501
248179497	chr1:248179497:TA:T	3.27026e-29	-6.80511e-10	-0.730465	1.33394e-08	-6.80511e-10	-0.755993
248179558	chr1:248179558:T:C	2.40682e-29	-6.80511e-10	-1.03703	9.63602e-09	-6.80511e-10	-1.0812
248179645	chr1:248179645:C:T	2.29729e-29	-6.80511e-10	-1.0836	9.45859e-09	-6.80511e-10	-1.09979
248180245	chr1:248180245:C:G	2.87047e-29	-6.80511e-10	-0.860858	1.07588e-08	-6.80511e-10	-0.970993
248180689	chr1:248180689:G:A	1.94171e-29	-6.80511e-10	-1.25177	7.99825e-09	-6.80511e-10	-1.26749
248181140	chr1:248181140:C:T	1.03501e-29	-2.16434	0.283422	5.9066e-09	-1.71855	0.147908
248181195	chr1:248181195:G:A	2.25892e-29	-6.80511e-10	-1.10045	1.00128e-08	-6.80511e-10	-1.04285
248181296	chr1:248181296:T:C	1.03188e-29	-2.15949	0.275532	5.90052e-09	-1.71137	0.139697
248181356	chr1:248181356:C:G	1.94457e-29	-6.80511e-10	-1.25029	7.9384e-09	-6.80511e-10	-1.275
248181617	chr1:248181617:A:T	6.25734e-30	-2.0838	-0.300361	3.88078e-09	-1.89282	-0.0978605
248181692	chr1:248181692:G:A	7.22199e-30	-2.24079	-3.54985e-10	2.78323e-09	-2.3231	-3.54985e-10
248181816	chr1:248181816:T:A	1.04031e-29	-2.15731	0.281492	5.97392e-09	-1.70536	0.146049
248182076	chr1:248182076:G:A	2.06278e-29	-6.80511e-10	-1.19128	8.6712e-09	-6.80511e-10	-1.18671
248182180	chr1:248182180:G:A	1.20238e-29	-2.20723	0.476194	6.6995e-09	-1.77583	0.331152
248182290	chr1:248182290:C:G	1.05139e-29	-2.18285	0.317635	6.00734e-09	-1.73428	0.180546
248182366	chr1:248182366:T:C	1.00207e-29	-2.1586	0.245335	5.75893e-09	-1.70736	0.111401
248182451	chr1:248182451:T:C	1.79628e-29	-6.80511e-10	-1.32961	7.54359e-09	-6.80511e-10	-1.32601
248182838	chr1:248182838:A:T	1.26293e-29	-2.18593	0.504034	7.12299e-09	-1.74127	0.35789
248182937	chr1:248182937:G:T	1.0584e-29	-2.15859	0.300014	6.13519e-09	-1.69533	0.162659
248182940	chr1:248182940:A:G	2.37181e-29	-6.80511e-10	-1.05168	1.03383e-08	-6.80511e-10	-1.01086
248183284	chr1:248183284:G:T	2.12116e-29	-6.80511e-10	-1.16337	8.66454e-09	-6.80511e-10	-1.18747
248183323	chr1:248183323:T:C	1.74315e-29	-6.80511e-10	-1.35964	7.3572e-09	-6.80511e-10	-1.35103
248183553	chr1:248183553:A:G	1.1888e-29	-2.17822	0.435825	6.76127e-09	-1.72662	0.291118
248183641	chr1:248183641:C:T	1.21584e-29	-2.17038	0.450482	7.0106e-09	-1.71522	0.315931
248183790	chr1:248183790:A:C	1.35155e-29	-2.17631	0.562231	7.67979e-09	-1.72361	0.41549
248183882	chr1:248183882:T:C	1.07407e-29	-2.179	0.335129	6.14628e-09	-1.72764	0.196776
248184117	chr1:248184117:G:A	1.03024e-29	-2.1939	0.308362	5.84451e-09	-1.75232	0.171106
248184153	chr1:248184153:G:A	2.64355e-29	-6.80511e-10	-0.943212	1.0938e-08	-6.80511e-10	-0.954474
248184196	chr1:248184196:C:T	1.29099e-29	-2.19291	0.532985	7.26495e-09	-1.74932	0.38567
248184618	chr1:248184618:A:G	1.09141e-29	-2.17111	0.343252	6.27731e-09	-1.71372	0.203949
248184688	chr1:248184688:T:C	1.0636e-29	-2.1742	0.320528	6.10576e-09	-1.71965	0.182166
248184715	chr1:248184715:T:C	1.95206e-29	-6.80511e-10	-1.24645	8.03797e-09	-6.80511e-10	-1.26254
248184729	chr1:248184729:T:A	2.39591e-29	-6.80511e-10	-1.04157	9.22432e-09	-6.80511e-10	-1.12487
248184769	chr1:248184769:C:G	2.43409e-29	-6.80511e-10	-1.02576	9.35091e-09	-6.80511e-10	-1.11124
248184892	chr1:248184892:G:A	1.08253e-29	-2.1895	0.353469	6.16242e-09	-1.74256	0.214316
248184982	chr1:248184982:A:C	1.01037e-29	-2.11849	0.213472	5.62873e-09	-1.71737	0.0985359
248184994	chr1:248184994:T:C	1.92199e-29	-6.80511e-10	-1.26197	7.92326e-09	-6.80511e-10	-1.27691
248185035	chr1:248185035:A:G	9.53732e-30	-2.32182	0.359113	5.03519e-09	-1.9422	0.211942
248185319	chr1:248185319:C:T	3.39898e-30	-1.88992	-1.10452	1.5637e-09	-1.85062	-1.04904
248185418	chr1:248185418:G:C	2.05532e-28	-1.94996	3.05764	1.21108e-07	-1.34867	2.79864
248185480	chr1:248185480:T:C	2.03443e-30	-2.43463	-1.07307	8.67783e-10	-2.41961	-1.06891
248185684	chr1:248185684:T:C	1.024e-29	-2.16045	0.268837	5.88763e-09	-1.70878	0.134924
248185913	chr1:248185913:C:T	2.12595e-28	-1.92592	3.06739	1.24806e-07	-1.33021	2.81026
248186498	chr1:248186498:T:G	8.66459e-30	-2.1555	0.0968224	5.03853e-09	-1.70116	-0.0284364
248186584	chr1:248186584:C:T	2.14603e-29	-6.80511e-10	-1.15171	8.77021e-09	-6.80511e-10	-1.17535
248186762	chr1:248186762:A:G	9.06302e-30	-2.18343	0.169713	5.15797e-09	-1.74747	0.0412986
248187227	chr1:248187227:C:T	9.21953e-30	-2.16526	0.16867	5.3091e-09	-1.71758	0.0402874
248187399	chr1:248187399:A:G	9.21247e-30	-2.1861	0.188735	5.24292e-09	-1.74936	0.0595315
248187438	chr1:248187438:G:A	1.24893e-29	-2.14266	0.449608	6.68841e-09	-1.94134	0.495001
248187592	chr1:248187592:A:T	2.24833e-29	-6.80511e-10	-1.10515	9.17009e-09	-6.80511e-10	-1.13077
248187673	chr1:248187673:C:G	9.5255e-30	-2.17826	0.214318	5.43326e-09	-1.73823	0.0840594
248188892	chr1:248188892:A:C	1.40493e-29	-2.09932	0.523976	8.29739e-09	-1.61118	0.38041
248188941	chr1:248188941:G:T	6.39018e-30	-2.09546	-0.267694	3.88495e-09	-1.9027	-0.0869038
248188947	chr1:248188947:G:T	6.05926e-30	-2.10184	-0.314495	3.73961e-09	-1.91382	-0.113906
248188983	chr1:248188983:A:G	1.30679e-29	-2.16777	0.520011	7.40267e-09	-1.72148	0.376609
248189057	chr1:248189057:C:T	3.86674e-29	-6.80511e-10	-0.562923	1.41456e-08	-6.80511e-10	-0.697306
248189193	chr1:248189193:A:G	1.77895e-29	-6.80511e-10	-1.33931	7.43997e-09	-6.80511e-10	-1.33985
248189337	chr1:248189337:G:A	1.7289e-29	-2.42641	1.05856	7.9735e-09	-2.32424	1.05365
248189486	chr1:248189486:G:A	6.20101e-30	-2.39321	-3.54985e-10	2.6148e-09	-2.38553	-3.54985e-10
248189528	chr1:248189528:C:T	3.2128e-29	-2.0915	1.34331	1.88854e-08	-1.57809	1.16977
248189556	chr1:248189556:T:A	1.21115e-29	-2.09458	0.370816	7.49014e-09	-1.58409	0.250965
248189809	chr1:248189809:T:G	1.71764e-29	-0.674527	-0.699856	1.39004e-08	0.00935416	-0.724151
248190235	chr1:248190235:G:A	3.06048e-30	-1.8506	-1.24875	1.24165e-09	-1.91976	-1.2105
248190319	chr1:248190319:G:A	5.90684e-29	-1.44448	1.30526	2.31537e-08	-1.47017	1.26562
248190618	chr1:248190618:A:T	2.58846e-29	-6.80511e-10	-0.964272	9.80472e-09	-6.80511e-10	-1.06385
248190710	chr1:248190710:T:C	5.21615e-29	-6.80511e-10	-0.263574	2.21254e-08	-6.80511e-10	-0.249987
248191099	chr1:248191099:A:G	2.34105e-29	-6.80511e-10	-1.06473	1.01685e-08	-6.80511e-10	-1.02741
248191227	chr1:248191227:T:C	6.1352e-30	-1.97694	-0.42694	3.87353e-09	-1.73214	-0.26041
248191291	chr1:248191291:A:C	1.97462e-29	-6.80511e-10	-1.23496	8.844e-09	-6.80511e-10	-1.16697
248191676	chr1:248191676:T:C	5.3034e-29	-1.44749	1.20051	2.07874e-08	-1.47543	1.16307
248191755	chr1:248191755:C:T	2.78472e-29	-1.71929	0.828104	2.00987e-08	-1.41443	1.06837
248191827	chr1:248191827:A:G	3.72907e-29	-6.80511e-10	-0.599173	1.40961e-08	-6.80511e-10	-0.700816
248191828	chr1:248191828:C:T	4.89066e-29	-1.50418	1.17617	1.9178e-08	-1.53115	1.1382
248191977	chr1:248191977:G:A	4.98701e-29	-1.46536	1.15686	1.95519e-08	-1.4933	1.11966
248192021	chr1:248192021:C:T	3.55896e-29	-6.80511e-10	-0.645865	1.34973e-08	-6.80511e-10	-0.744225
248192261	chr1:248192261:G:A	4.77601e-29	-1.48989	1.13816	1.87591e-08	-1.51552	1.10049
248192277	chr1:248192277:A:G	1.91771e-29	-6.80511e-10	-1.2642	7.80262e-09	-6.80511e-10	-1.29225
248192282	chr1:248192282:C:T	6.30225e-30	-1.94575	-0.431262	3.93736e-09	-1.71258	-0.26362
248192283	chr1:248192283:T:C	5.35211e-29	-1.48837	1.25053	2.10176e-08	-1.51432	1.21297
248192565	chr1:248192565:T:G	4.8091e-29	-1.52884	1.18402	1.8918e-08	-1.55406	1.14746
248192597	chr1:248192597:T:C	1.85377e-29	-6.80511e-10	-1.29811	8.03655e-09	-6.80511e-10	-1.26271
248192739	chr1:248192739:C:T	2.06419e-30	-2.45442	-1.03876	9.50288e-10	-2.38808	-1.00962
248192841	chr1:248192841:A:G	1.84832e-30	-2.45413	-1.14951	8.6248e-10	-2.38356	-1.1111
248193011	chr1:248193011:T:C	3.71769e-29	-6.80511e-10	-0.602231	1.4056e-08	-6.80511e-10	-0.703661
248193053	chr1:248193053:A:G	1.75976e-29	-6.80511e-10	-1.35016	7.31445e-09	-6.80511e-10	-1.35686
248193439	chr1:248193439:G:A	8.40985e-29	-1.73003	1.9441	5.37546e-08	-1.39865	2.03636
248194146	chr1:248194146:G:A	5.0458e-29	-1.49998	1.2032	1.9824e-08	-1.52486	1.16504
248194286	chr1:248194286:A:C	3.39536e-29	-6.80511e-10	-0.692925	1.40081e-08	-6.80511e-10	-0.707076
248194555	chr1:248194555:C:A	5.98895e-29	-1.3623	1.23688	2.36167e-08	-1.38799	1.20323
248194566	chr1:248194566:C:A	1.7538e-29	-6.80511e-10	-1.35355	7.30864e-09	-6.80511e-10	-1.35765
248194589	chr1:248194589:T:C	5.22345e-29	-1.46123	1.19905	2.05723e-08	-1.48793	1.16516
248194900	chr1:248194900:C:T	2.77337e-29	-0.895271	-3.54985e-10	5.86481e-09	-1.57774	-3.54985e-10
248194971	chr1:248194971:C:A	4.41083e-29	-1.50735	1.07608	1.73009e-08	-1.53415	1.03819
248195076	chr1:248195076:T:A	2.29674e-29	-1.08384	-3.54985e-10	3.03815e-08	0.0671212	-3.54985e-10
248195264	chr1:248195264:G:A	3.90946e-29	-6.80511e-10	-0.551935	1.41725e-08	-6.80511e-10	-0.695411
248195827	chr1:248195827:T:C	4.88428e-29	-6.80511e-10	-0.329311	1.8477e-08	-6.80511e-10	-0.430183
248196074	chr1:248196074:TA:T	1.74497e-29	-6.80511e-10	-1.35859	7.32464e-09	-6.80511e-10	-1.35547
248196227	chr1:248196227:CT:C	1.70628e-30	-2.4346	-1.24901	7.4518e-10	-2.37277	-1.26808
248196551	chr1:248196551:G:A	1.93612e-29	-6.80511e-10	-1.25465	7.95953e-09	-6.80511e-10	-1.27234
248196575	chr1:248196575:C:T	4.69313e-29	-1.51024	1.141	1.84554e-08	-1.53403	1.10268
248196718	chr1:248196718:TG:T	2.26327e-29	-6.80511e-10	-1.09852	9.10687e-09	-6.80511e-10	-1.13768
248197006	chr1:248197006:GAGGCGTA:G	1.74937e-29	-6.80511e-10	-1.35608	7.36549e-09	-6.80511e-10	-1.34991
248197014	chr1:248197014:A:G	5.74099e-29	-6.80511e-10	-0.167702	2.13784e-08	-6.80511e-10	-0.284329
248197205	chr1:248197205:T:C	2.04943e-29	-6.80511e-10	-1.19777	8.81732e-09	-6.80511e-10	-1.16999
248197331	chr1:248197331:G:A	6.30269e-29	-1.41573	1.34137	2.48307e-08	-1.43466	1.30002
248197357	chr1:248197357:G:A	6.28448e-29	-1.39773	1.32048	2.48304e-08	-1.41394	1.2793
248197481	chr1:248197481:T:C	6.05215e-29	-1.40817	1.29325	2.39449e-08	-1.42426	1.2533
248197899	chr1:248197899:C:T	6.03787e-29	-1.42755	1.31026	2.38448e-08	-1.44433	1.26918
248197946	chr1:248197946:A:G	2.04806e-29	-6.80511e-10	-1.19844	8.38266e-09	-6.80511e-10	-1.22055
248197966	chr1:248197966:G:A	6.20156e-29	-1.4066	1.31606	2.44908e-08	-1.42336	1.27494
248198185	chr1:248198185:A:G	8.90409e-29	-1.31461	1.58578	7.33435e-08	-0.712187	1.66063
248198196	chr1:248198196:C:T	1.69825e-30	-2.39444	-1.29388	9.53467e-10	-2.12091	-1.27345
248198585	chr1:248198585:T:A	2.44929e-29	-6.80511e-10	-1.01953	9.92874e-09	-6.80511e-10	-1.05128
248198647	chr1:248198647:C:A	8.34187e-29	0.205954	-3.54985e-10	5.32353e-09	-1.67458	-3.54985e-10
248198650	chr1:248198650:A:G	3.47191e-29	-1.25194	0.581313	3.22544e-08	-0.664166	0.791108
248198658	chr1:248198658:C:A	1.74286e-29	-6.80511e-10	-1.35981	7.30784e-09	-6.80511e-10	-1.35776
248198698	chr1:248198698:A:G	6.38008e-30	-2.36474	-3.54985e-10	2.80603e-09	-2.31494	-3.54985e-10
248198716	chr1:248198716:G:C	4.71911e-29	-1.40748	1.04376	1.87073e-08	-1.42443	1.00663
248198877	chr1:248198877:T:C	4.00182e-29	-1.39059	0.86201	1.58175e-08	-1.41218	0.826586
248199009	chr1:248199009:C:T	4.07327e-29	-1.43503	0.924143	1.60562e-08	-1.45855	0.887939
248199037	chr1:248199037:C:T	7.62368e-29	-1.19316	1.30909	6.56468e-08	-0.545564	1.38314
248199139	chr1:248199139:T:C	1.87733e-29	-6.80511e-10	-1.28548	7.90027e-09	-6.80511e-10	-1.27982
248199277	chr1:248199277:T:C	1.95084e-30	-2.36916	-1.1805	1.13685e-09	-2.05929	-1.15917
248199668	chr1:248199668:T:G	2.55429e-29	-6.80511e-10	-0.97756	1.11525e-08	-6.80511e-10	-0.935052
248199697	chr1:248199697:C:T	4.1307e-29	-6.80511e-10	-0.496886	1.74859e-08	-6.80511e-10	-0.485318
248199715	chr1:248199715:G:A	1.76454e-29	-6.80511e-10	-1.34744	7.51626e-09	-6.80511e-10	-1.32964
248199986	chr1:248199986:G:A	1.93192e-29	-6.80511e-10	-1.25682	7.94289e-09	-6.80511e-10	-1.27444
248200015	chr1:248200015:A:G	2.06236e-29	-6.80511e-10	-1.19148	8.19696e-09	-6.80511e-10	-1.24295
248200022	chr1:248200022:C:T	3.89428e-29	-1.47906	0.923235	1.53622e-08	-1.50122	0.886411
248200119	chr1:248200119:G:A	2.11918e-30	-2.38145	-1.08544	1.2192e-09	-2.08715	-1.06137
248200156	chr1:248200156:C:A	5.26428e-29	-6.80511e-10	-0.25439	1.89808e-08	-6.80511e-10	-0.403284
248200208	chr1:248200208:A:G	1.87993e-29	-6.80511e-10	-1.2841	8.06683e-09	-6.80511e-10	-1.25895
248200266	chr1:248200266:A:G	3.69906e-29	-1.39035	0.783097	1.46012e-08	-1.41303	0.747418
248200409	chr1:248200409:G:C	1.26826e-29	-1.67769	-3.54985e-10	4.53537e-09	-1.83481	-3.54985e-10
248200432	chr1:248200432:T:C	1.84758e-29	-6.80511e-10	-1.30146	8.18575e-09	-6.80511e-10	-1.24432
248201630	chr1:248201630:G:A	1.85755e-30	-2.35458	-1.24408	1.09755e-09	-2.02639	-1.22724
248201868	chr1:248201868:T:C	1.84894e-29	-6.80511e-10	-1.30072	7.64017e-09	-6.80511e-10	-1.31329
248202002	chr1:248202002:C:T	4.80016e-29	-1.56591	1.21922	4.16168e-08	-0.889041	1.27083
248202187	chr1:248202187:T:G	1.85343e-29	-6.80511e-10	-1.2983	7.65267e-09	-6.80511e-10	-1.31166
248202194	chr1:248202194:C:T	1.80219e-29	-6.80511e-10	-1.32633	7.38661e-09	-6.80511e-10	-1.34704
248202209	chr1:248202209:A:T	2.8052e-29	-6.80511e-10	-0.883858	1.09308e-08	-6.80511e-10	-0.955125
248202252	chr1:248202252:T:C	1.7616e-29	-6.80511e-10	-1.34911	7.45671e-09	-6.80511e-10	-1.3376
248202284	chr1:248202284:CCA:C	3.15009e-29	-1.3409	0.572996	2.66919e-08	-0.748563	0.686212
248202300	chr1:248202300:T:C	2.95423e-29	-1.26963	0.437537	2.59224e-08	-0.686012	0.594408
248202301	chr1:248202301:G:A	3.05801e-29	-1.30738	0.509816	2.66501e-08	-0.731772	0.667854
248202309	chr1:248202309:A:G	1.84142e-29	-6.80511e-10	-1.3048	7.5554e-09	-6.80511e-10	-1.32445
248202310	chr1:248202310:C:T	4.075e-29	-1.29526	0.784796	3.81421e-08	-0.723849	1.01845
248202314	chr1:248202314:C:T	3.55033e-29	-1.32088	0.672587	3.27586e-08	-0.75544	0.897892
248202540	chr1:248202540:A:C	2.06436e-29	-6.80511e-10	-1.19051	8.86563e-09	-6.80511e-10	-1.16453
248202689	chr1:248202689:A:C	1.90566e-29	-6.80511e-10	-1.27051	8.16248e-09	-6.80511e-10	-1.24716
248202830	chr1:248202830:G:A	1.82624e-29	-6.80511e-10	-1.31308	7.7565e-09	-6.80511e-10	-1.29818
248203380	chr1:248203380:A:G	1.77957e-29	-6.80511e-10	-1.33896	7.53296e-09	-6.80511e-10	-1.32742
248203381	chr1:248203381:C:T	1.79966e-29	-6.80511e-10	-1.32774	7.63843e-09	-6.80511e-10	-1.31352
248203400	chr1:248203400:G:A	3.75583e-29	-1.21922	0.627195	3.1323e-08	-0.604589	0.702229
248203490	chr1:248203490:T:C	1.61267e-30	-2.44374	-1.29629	9.54879e-10	-2.08157	-1.31131
248203733	chr1:248203733:C:T	1.78081e-29	-6.80511e-10	-1.33826	7.53947e-09	-6.80511e-10	-1.32656
248203913	chr1:248203913:T:C	1.78419e-29	-6.80511e-10	-1.33637	7.55753e-09	-6.80511e-10	-1.32417
248203961	chr1:248203961:C:T	1.79248e-29	-6.80511e-10	-1.33174	7.60006e-09	-6.80511e-10	-1.31856
248204064	chr1:248204064:A:C	1.77972e-29	-6.80511e-10	-1.33888	7.53372e-09	-6.80511e-10	-1.32732
248204078	chr1:248204078:C:G	1.78944e-29	-6.80511e-10	-1.33343	7.57954e-09	-6.80511e-10	-1.32126
248204113	chr1:248204113:C:T	4.76258e-29	-1.46016	1.10561	1.88326e-08	-1.48213	1.07101
248204129	chr1:248204129:T:G	1.78062e-29	-6.80511e-10	-1.33837	7.53848e-09	-6.80511e-10	-1.32669
248204187	chr1:248204187:T:G	1.78023e-29	-6.80511e-10	-1.33859	7.53641e-09	-6.80511e-10	-1.32697
248204299	chr1:248204299:A:G	1.77874e-29	-6.80511e-10	-1.33943	7.52865e-09	-6.80511e-10	-1.328
248204348	chr1:248204348:C:T	1.6381e-30	-2.4476	-1.27678	9.46027e-10	-2.10806	-1.29414
248204352	chr1:248204352:A:G	1.75708e-29	-6.80511e-10	-1.35168	7.40906e-09	-6.80511e-10	-1.34401
248204383	chr1:248204383:A:C	8.94891e-29	-1.49399	1.77019	8.34904e-08	-0.599843	1.67786
248204501	chr1:248204501:A:G	1.74578e-29	-6.80511e-10	-1.35813	7.33477e-09	-6.80511e-10	-1.35409
248204654	chr1:248204654:T:C	1.53937e-30	-2.45452	-1.33203	8.5476e-10	-2.19741	-1.30624
248204754	chr1:248204754:T:C	1.75209e-29	-6.80511e-10	-1.35453	7.37741e-09	-6.80511e-10	-1.34829
248204813	chr1:248204813:T:C	1.75292e-29	-6.80511e-10	-1.35405	7.38252e-09	-6.80511e-10	-1.3476
248204882	chr1:248204882:A:T	1.75149e-29	-6.80511e-10	-1.35487	7.37362e-09	-6.80511e-10	-1.3488
248205040	chr1:248205040:A:G	1.7819e-29	-6.80511e-10	-1.33765	7.54504e-09	-6.80511e-10	-1.32582
248205060	chr1:248205060:T:G	1.75517e-29	-6.80511e-10	-1.35277	7.39613e-09	-6.80511e-10	-1.34576
248205080	chr1:248205080:A:G	1.75612e-29	-6.80511e-10	-1.35223	7.40171e-09	-6.80511e-10	-1.345
248205235	chr1:248205235:A:G	1.74836e-29	-6.80511e-10	-1.35665	7.35337e-09	-6.80511e-10	-1.35155
248205425	chr1:248205425:T:G	1.7514e-29	-6.80511e-10	-1.35492	7.37311e-09	-6.80511e-10	-1.34887
248205526	chr1:248205526:C:T	1.75142e-29	-6.80511e-10	-1.35491	7.37334e-09	-6.80511e-10	-1.34884
248205558	chr1:248205558:C:T	4.88606e-29	-6.80511e-10	-0.328948	1.75759e-08	-6.80511e-10	-0.480185
248205568	chr1:248205568:G:T	1.75166e-29	-6.80511e-10	-1.35477	7.37472e-09	-6.80511e-10	-1.34865
248205579	chr1:248205579:T:C	1.75734e-29	-6.80511e-10	-1.35153	7.40888e-09	-6.80511e-10	-1.34403
248205591	chr1:248205591:T:C	2.37055e-29	-6.80511e-10	-1.05221	9.08694e-09	-6.80511e-10	-1.13987
248205598	chr1:248205598:G:A	5.97677e-30	-2.43004	-3.54985e-10	2.74891e-09	-2.33551	-3.54985e-10
248205790	chr1:248205790:A:G	1.7515e-29	-6.80511e-10	-1.35486	7.37375e-09	-6.80511e-10	-1.34879
248206019	chr1:248206019:A:G	1.7478e-29	-6.80511e-10	-1.35697	7.29318e-09	-6.80511e-10	-1.35977
248206065	chr1:248206065:G:A	1.75153e-29	-6.80511e-10	-1.35484	7.3739e-09	-6.80511e-10	-1.34877
248206144	chr1:248206144:T:C	2.48845e-29	-6.80511e-10	-1.00367	9.46912e-09	-6.80511e-10	-1.09868
248206184	chr1:248206184:T:G	2.34951e-29	-6.80511e-10	-1.06113	9.68112e-09	-6.80511e-10	-1.07653
248206206	chr1:248206206:C:T	1.74318e-29	-6.80511e-10	-1.35962	7.31054e-09	-6.80511e-10	-1.3574
248206391	chr1:248206391:A:G	2.34651e-29	-6.80511e-10	-1.06241	9.85333e-09	-6.80511e-10	-1.0589
248206566	chr1:248206566:T:C	1.30671e-29	-1.64782	-3.54985e-10	1.39696e-08	-0.709826	-3.54985e-10
248206819	chr1:248206819:G:A	1.75159e-29	-6.80511e-10	-1.35481	7.37431e-09	-6.80511e-10	-1.34871
248206825	chr1:248206825:C:T	1.75178e-29	-6.80511e-10	-1.3547	7.37549e-09	-6.80511e-10	-1.34855
248206903	chr1:248206903:A:G	1.75126e-29	-6.80511e-10	-1.355	7.37222e-09	-6.80511e-10	-1.34899
248206941	chr1:248206941:G:T	1.75174e-29	-6.80511e-10	-1.35473	7.37529e-09	-6.80511e-10	-1.34858
248207061	chr1:248207061:G:A	1.75201e-29	-6.80511e-10	-1.35457	7.3769e-09	-6.80511e-10	-1.34836
248207109	chr1:248207109:G:A	6.73794e-30	-2.31016	-3.54985e-10	2.64657e-09	-2.37345	-3.54985e-10
248207146	chr1:248207146:A:G	1.75749e-29	-6.80511e-10	-1.35145	7.40961e-09	-6.80511e-10	-1.34393
248207199	chr1:248207199:T:A	1.75277e-29	-6.80511e-10	-1.35414	7.38166e-09	-6.80511e-10	-1.34771
248207243	chr1:248207243:C:T	1.75278e-29	-6.80511e-10	-1.35413	7.38165e-09	-6.80511e-10	-1.34771
248207342	chr1:248207342:T:G	1.75747e-29	-6.80511e-10	-1.35146	7.4096e-09	-6.80511e-10	-1.34394
248207757	chr1:248207757:A:G	6.21219e-29	-1.62183	1.53301	5.53319e-08	-0.784555	1.45119
248207772	chr1:248207772:A:G	1.75152e-29	-6.80511e-10	-1.35485	7.37389e-09	-6.80511e-10	-1.34877
248207848	chr1:248207848:G:C	1.7515e-29	-6.80511e-10	-1.35486	7.37373e-09	-6.80511e-10	-1.34879
248207864	chr1:248207864:T:G	1.75149e-29	-6.80511e-10	-1.35486	7.37366e-09	-6.80511e-10	-1.3488
248207933	chr1:248207933:G:T	9.38419e-30	-1.72006	-0.258829	7.34627e-09	-1.28834	-0.0641821
248207997	chr1:248207997:T:G	1.75505e-29	-6.80511e-10	-1.35284	7.42098e-09	-6.80511e-10	-1.3424
248208032	chr1:248208032:T:C	1.75074e-29	-6.80511e-10	-1.3553	7.36892e-09	-6.80511e-10	-1.34944
248208139	chr1:248208139:CT:C	5.04673e-29	-6.80511e-10	-0.296592	1.81039e-08	-6.80511e-10	-0.450587
248208155	chr1:248208155:G:A	1.75197e-29	-6.80511e-10	-1.35459	7.37668e-09	-6.80511e-10	-1.34839
248208185	chr1:248208185:T:C	8.68991e-30	-2.05576	-3.54985e-10	3.82355e-09	-2.00553	-3.54985e-10
248208314	chr1:248208314:C:T	1.7637e-29	-6.80511e-10	-1.34792	7.4478e-09	-6.80511e-10	-1.33879
248208501	chr1:248208501:G:A	1.74502e-29	-6.80511e-10	-1.35857	7.32874e-09	-6.80511e-10	-1.35491
248208582	chr1:248208582:A:T	1.74381e-29	-6.80511e-10	-1.35926	7.31773e-09	-6.80511e-10	-1.35641
248208624	chr1:248208624:A:G	1.74382e-29	-6.80511e-10	-1.35925	7.31791e-09	-6.80511e-10	-1.35639
248208645	chr1:248208645:G:A	1.75177e-29	-6.80511e-10	-1.3547	7.37546e-09	-6.80511e-10	-1.34855
248208767	chr1:248208767:T:C	1.75164e-29	-6.80511e-10	-1.35478	7.37462e-09	-6.80511e-10	-1.34867
248208822	chr1:248208822:C:T	9.31375e-30	-1.98643	-3.54985e-10	3.57482e-09	-2.0728	-3.54985e-10
248208878	chr1:248208878:A:T	1.74285e-29	-6.80511e-10	-1.35981	7.29524e-09	-6.80511e-10	-1.35949
248208925	chr1:248208925:G:A	1.75121e-29	-6.80511e-10	-1.35503	7.37186e-09	-6.80511e-10	-1.34904
248208979	chr1:248208979:A:G	1.76063e-29	-6.80511e-10	-1.34966	7.42621e-09	-6.80511e-10	-1.3417
248209019	chr1:248209019:G:A	1.75177e-29	-6.80511e-10	-1.35471	7.37537e-09	-6.80511e-10	-1.34857
248209077	chr1:248209077:C:T	1.74304e-29	-6.80511e-10	-1.3597	7.29615e-09	-6.80511e-10	-1.35937
248209153	chr1:248209153:T:C	1.74481e-29	-6.80511e-10	-1.35869	7.32892e-09	-6.80511e-10	-1.35488
248209248	chr1:248209248:C:T	1.76222e-29	-6.80511e-10	-1.34876	7.44399e-09	-6.80511e-10	-1.33931
248209249	chr1:248209249:A:G	1.74281e-29	-6.80511e-10	-1.35983	7.30242e-09	-6.80511e-10	-1.35851
248209267	chr1:248209267:T:C	1.74395e-29	-6.80511e-10	-1.35918	7.29365e-09	-6.80511e-10	-1.35971
248209344	chr1:248209344:A:G	1.96984e-29	-6.80511e-10	-1.23738	8.27404e-09	-6.80511e-10	-1.23359
248209405	chr1:248209405:A:AG	1.74281e-29	-6.80511e-10	-1.35983	7.30228e-09	-6.80511e-10	-1.35853
248209536	chr1:248209536:G:A	1.77228e-29	-6.80511e-10	-1.34307	7.31989e-09	-6.80511e-10	-1.35612
248209635	chr1:248209635:T:C	8.96792e-30	-2.02426	-3.54985e-10	4.29374e-09	-1.88955	-3.54985e-10
248209668	chr1:248209668:T:C	1.77646e-29	-6.80511e-10	-1.34071	7.51395e-09	-6.80511e-10	-1.32995
248209687	chr1:248209687:C:A	2.07034e-29	-6.80511e-10	-1.18762	8.29073e-09	-6.80511e-10	-1.23157
248209698	chr1:248209698:G:A	1.85414e-29	-6.80511e-10	-1.29791	7.90876e-09	-6.80511e-10	-1.27874
248209934	chr1:248209934:A:G	1.79137e-29	-6.80511e-10	-1.33235	7.43705e-09	-6.80511e-10	-1.34024
248209968	chr1:248209968:C:T	1.89256e-29	-6.80511e-10	-1.2774	7.7483e-09	-6.80511e-10	-1.29924
248209987	chr1:248209987:C:T	1.77943e-29	-6.80511e-10	-1.33904	7.39561e-09	-6.80511e-10	-1.34583
248210024	chr1:248210024:A:G	5.20251e-30	-1.90202	-0.666762	1.80898e-09	-1.91345	-0.840498
248210028	chr1:248210028:G:A	1.77192e-29	-6.80511e-10	-1.34327	7.54082e-09	-6.80511e-10	-1.32638
248210091	chr1:248210091:A:ATAATCTGGTG	1.77517e-29	-6.80511e-10	-1.34144	7.38116e-09	-6.80511e-10	-1.34778
248210161	chr1:248210161:A:G	2.33793e-29	-6.80511e-10	-1.06607	9.30486e-09	-6.80511e-10	-1.11618
248210191	chr1:248210191:G:A	1.76131e-29	-6.80511e-10	-1.34927	7.48624e-09	-6.80511e-10	-1.33365
248210265	chr1:248210265:G:A	5.82713e-30	-1.87135	-0.584047	2.00673e-09	-1.88165	-0.768555
248210390	chr1:248210390:G:A	1.74625e-29	-6.80511e-10	-1.35786	7.29342e-09	-6.80511e-10	-1.35974
248210405	chr1:248210405:T:G	1.74629e-29	-6.80511e-10	-1.35784	7.29339e-09	-6.80511e-10	-1.35974
248210410	chr1:248210410:CAATGTGAGTTTCCAT:C	1.74625e-29	-6.80511e-10	-1.35786	7.29342e-09	-6.80511e-10	-1.35974
248210487	chr1:248210487:C:T	1.75847e-29	-6.80511e-10	-1.35089	7.46111e-09	-6.80511e-10	-1.33701
248210620	chr1:248210620:C:T	1.74304e-29	-6.80511e-10	-1.3597	7.32439e-09	-6.80511e-10	-1.3555
248210649	chr1:248210649:CCCACCCTTAAGAAGGT:C	1.74375e-29	-6.80511e-10	-1.35929	7.2997e-09	-6.80511e-10	-1.35888
248210667	chr1:248210667:CTTTGTAATCTCCCCA:C	1.74724e-29	-6.80511e-10	-1.3573	7.29281e-09	-6.80511e-10	-1.35982
248210763	chr1:248210763:G:C	1.78122e-29	-6.80511e-10	-1.33804	7.60219e-09	-6.80511e-10	-1.31828
248210839	chr1:248210839:C:T	7.8055e-30	-2.16309	-3.54985e-10	3.23703e-09	-2.17206	-3.54985e-10
248210908	chr1:248210908:C:T	1.74441e-29	-6.80511e-10	-1.35891	7.33963e-09	-6.80511e-10	-1.35342
248211015	chr1:248211015:G:A	2.00857e-29	-6.80511e-10	-1.21791	8.0648e-09	-6.80511e-10	-1.2592
248211125	chr1:248211125:G:T	1.74406e-29	-6.80511e-10	-1.35912	7.3353e-09	-6.80511e-10	-1.35401
248211136	chr1:248211136:T:C	1.76265e-29	-6.80511e-10	-1.34852	7.31501e-09	-6.80511e-10	-1.35678
248211159	chr1:248211159:G:A	2.08259e-29	-6.80511e-10	-1.18172	8.40347e-09	-6.80511e-10	-1.21807
248211174	chr1:248211174:T:TGA	1.74439e-29	-6.80511e-10	-1.35893	7.33905e-09	-6.80511e-10	-1.3535
248211226	chr1:248211226:G:A	1.75216e-29	-6.80511e-10	-1.35449	7.29289e-09	-6.80511e-10	-1.35981
248211243	chr1:248211243:G:T	2.31548e-29	-6.80511e-10	-1.07571	8.88979e-09	-6.80511e-10	-1.16181
248211566	chr1:248211566:C:T	5.04463e-30	-1.98919	-0.610402	3.57387e-09	-1.57745	-0.49561
248211579	chr1:248211579:G:A	1.76279e-29	-6.80511e-10	-1.34844	7.31665e-09	-6.80511e-10	-1.35656
248211738	chr1:248211738:T:G	1.88703e-29	-6.80511e-10	-1.28033	8.15283e-09	-6.80511e-10	-1.24835
248212115	chr1:248212115:A:T	1.74498e-29	-6.80511e-10	-1.35859	7.34536e-09	-6.80511e-10	-1.35264
248212484	chr1:248212484:T:C	3.65128e-30	-2.44556	-0.477277	2.14755e-09	-2.08282	-0.49957
248212657	chr1:248212657:C:T	6.11603e-30	-2.407	-3.54985e-10	2.81548e-09	-2.31158	-3.54985e-10
248212768	chr1:248212768:C:T	6.44708e-30	-1.81713	-0.537166	2.21526e-09	-1.82465	-0.726695
248212855	chr1:248212855:A:G	2.07999e-29	-6.80511e-10	-1.18297	8.2799e-09	-6.80511e-10	-1.23288
248213026	chr1:248213026:C:G	1.74988e-29	-6.80511e-10	-1.35578	7.38688e-09	-6.80511e-10	-1.34701
248213079	chr1:248213079:ATC:A	1.75076e-29	-6.80511e-10	-1.35528	7.39322e-09	-6.80511e-10	-1.34615
248213092	chr1:248213092:T:C	3.94824e-30	-1.92869	-0.915956	2.82893e-09	-1.49251	-0.814307
248213321	chr1:248213321:G:A	1.74686e-29	-6.80511e-10	-1.35751	7.29273e-09	-6.80511e-10	-1.35983
248213719	chr1:248213719:C:A	1.74457e-29	-6.80511e-10	-1.35883	7.34099e-09	-6.80511e-10	-1.35324
248213983	chr1:248213983:G:A	1.97134e-29	-6.80511e-10	-1.23662	8.42945e-09	-6.80511e-10	-1.21498
248213990	chr1:248213990:C:T	2.94291e-30	-1.79911	-1.33941	1.15539e-09	-1.86862	-1.33365
248214486	chr1:248214486:G:A	4.02842e-30	-1.92058	-0.903962	2.90036e-09	-1.47973	-0.802149
248214546	chr1:248214546:A:G	2.65492e-29	-6.80511e-10	-0.938918	1.0472e-08	-6.80511e-10	-0.998005
248214811	chr1:248214811:T:C	1.74463e-29	-6.80511e-10	-1.35879	7.34167e-09	-6.80511e-10	-1.35315
248214881	chr1:248214881:A:G	1.74511e-29	-6.80511e-10	-1.35852	7.34653e-09	-6.80511e-10	-1.35248
248214909	chr1:248214909:A:T	1.7519e-29	-6.80511e-10	-1.35463	7.40018e-09	-6.80511e-10	-1.34521
248214943	chr1:248214943:A:G	5.58589e-30	-1.86899	-0.628682	1.92771e-09	-1.88515	-0.805226
248214975	chr1:248214975:T:C	1.74281e-29	-6.80511e-10	-1.35984	7.30807e-09	-6.80511e-10	-1.35773
248215003	chr1:248215003:G:T	1.86615e-29	-6.80511e-10	-1.29146	7.64191e-09	-6.80511e-10	-1.31307
248215316	chr1:248215316:A:G	1.74423e-29	-6.80511e-10	-1.35902	7.33737e-09	-6.80511e-10	-1.35373
248215326	chr1:248215326:A:G	1.76325e-29	-6.80511e-10	-1.34818	7.341e-09	-6.80511e-10	-1.35324
248215513	chr1:248215513:G:A	1.87209e-29	-6.80511e-10	-1.28828	7.6579e-09	-6.80511e-10	-1.31097
248215853	chr1:248215853:G:A	1.74694e-30	-2.30551	-1.35454	6.52013e-10	-2.41473	-1.35967
248216197	chr1:248216197:C:T	1.94692e-29	-6.80511e-10	-1.24909	7.90343e-09	-6.80511e-10	-1.27942
248216331	chr1:248216331:C:T	1.75198e-29	-6.80511e-10	-1.35459	7.40157e-09	-6.80511e-10	-1.34502
248216414	chr1:248216414:T:C	1.98152e-29	-6.80511e-10	-1.23147	8.46105e-09	-6.80511e-10	-1.21124
248216778	chr1:248216778:GT:G	2.30276e-29	-6.80511e-10	-1.08122	1.00443e-08	-6.80511e-10	-1.03971
248216899	chr1:248216899:T:C	6.36623e-30	-2.36691	-3.54985e-10	2.49129e-09	-2.43391	-3.54985e-10
248216946	chr1:248216946:A:G	7.97221e-30	-2.14196	-3.54985e-10	3.47926e-09	-2.09989	-3.54985e-10
248217204	chr1:248217204:G:A	1.76406e-29	-6.80511e-10	-1.34772	7.33099e-09	-6.80511e-10	-1.3546
248217370	chr1:248217370:G:T	2.83021e-29	-6.80511e-10	-0.874982	1.25594e-08	-6.80511e-10	-0.816246
248217632	chr1:248217632:A:G	3.12256e-29	-6.80511e-10	-0.776682	1.20905e-08	-6.80511e-10	-0.85429
248217696	chr1:248217696:TA:T	1.75747e-29	-6.80511e-10	-1.35146	7.40213e-09	-6.80511e-10	-1.34495
248217796	chr1:248217796:C:T	7.85854e-30	-2.15632	-3.54985e-10	3.08166e-09	-2.22124	-3.54985e-10
248218284	chr1:248218284:G:C	2.40669e-29	-6.80511e-10	-1.03708	1.0702e-08	-6.80511e-10	-0.976278
248218417	chr1:248218417:G:T	1.87889e-29	-6.80511e-10	-1.28465	8.21384e-09	-6.80511e-10	-1.24089
248219395	chr1:248219395:T:C	1.76227e-29	-6.80511e-10	-1.34873	7.42862e-09	-6.80511e-10	-1.34137
248219618	chr1:248219618:T:C	1.79625e-29	-6.80511e-10	-1.32963	7.5666e-09	-6.80511e-10	-1.32297
248219738	chr1:248219738:G:A	1.7572e-29	-6.80511e-10	-1.35161	7.30932e-09	-6.80511e-10	-1.35756
248220142	chr1:248220142:A:T	7.68069e-30	-2.17921	-3.54985e-10	3.35546e-09	-2.13612	-3.54985e-10
248220340	chr1:248220340:C:T	1.95235e-30	-2.19181	-1.35708	6.96308e-10	-2.35165	-1.35703
248220456	chr1:248220456:C:T	1.77106e-29	-6.80511e-10	-1.34375	7.34421e-09	-6.80511e-10	-1.3528
248220651	chr1:248220651:T:C	2.25794e-29	-6.80511e-10	-1.10088	8.63004e-09	-6.80511e-10	-1.19146
248221188	chr1:248221188:C:G	2.69406e-29	-6.80511e-10	-0.924283	1.19232e-08	-6.80511e-10	-0.868222
248221263	chr1:248221263:G:T	1.74451e-29	-6.80511e-10	-1.35886	7.29284e-09	-6.80511e-10	-1.35982
248221954	chr1:248221954:T:C	2.94964e-29	-6.80511e-10	-0.833649	1.30938e-08	-6.80511e-10	-0.774571
248222012	chr1:248222012:G:A	1.75835e-29	-6.80511e-10	-1.35096	7.4072e-09	-6.80511e-10	-1.34426
248222644	chr1:248222644:A:G	2.90828e-29	-6.80511e-10	-0.847771	1.28698e-08	-6.80511e-10	-0.79183
248222940	chr1:248222940:C:T	1.90651e-30	-2.21297	-1.35967	6.90644e-10	-2.3572	-1.35964
248223105	chr1:248223105:G:A	1.81021e-29	-6.80511e-10	-1.32189	7.46596e-09	-6.80511e-10	-1.33636
248223195	chr1:248223195:G:A	1.76604e-29	-6.80511e-10	-1.34659	7.48176e-09	-6.80511e-10	-1.33424
248223328	chr1:248223328:T:G	1.85612e-29	-6.80511e-10	-1.29684	8.08824e-09	-6.80511e-10	-1.2563
248223492	chr1:248223492:G:T	1.75855e-29	-6.80511e-10	-1.35084	7.3124e-09	-6.80511e-10	-1.35714
248223709	chr1:248223709:G:A	1.76269e-29	-6.80511e-10	-1.34849	7.43103e-09	-6.80511e-10	-1.34105
248223885	chr1:248223885:G:C	3.31346e-30	-2.11958	-0.900348	1.17276e-09	-2.14484	-1.04251
248223957	chr1:248223957:C:CT	1.77226e-29	-6.80511e-10	-1.34308	7.34752e-09	-6.80511e-10	-1.35235
248223987	chr1:248223987:A:G	2.71842e-29	-6.80511e-10	-0.915283	1.19281e-08	-6.80511e-10	-0.867814
248224081	chr1:248224081:T:G	2.81726e-29	-6.80511e-10	-0.87957	1.13064e-08	-6.80511e-10	-0.921346
248224635	chr1:248224635:C:A	3.10065e-29	-6.80511e-10	-0.78372	1.2077e-08	-6.80511e-10	-0.855412
248225321	chr1:248225321:A:T	1.83625e-29	-6.80511e-10	-1.30761	7.97606e-09	-6.80511e-10	-1.27027
248225582	chr1:248225582:G:A	1.78792e-29	-6.80511e-10	-1.33428	7.38955e-09	-6.80511e-10	-1.34665
248225667	chr1:248225667:C:A	1.86788e-29	-6.80511e-10	-1.29053	7.95044e-09	-6.80511e-10	-1.27349
248226665	chr1:248226665:G:T	2.69775e-29	-6.80511e-10	-0.922915	1.05836e-08	-6.80511e-10	-0.987403
248226692	chr1:248226692:A:G	1.91641e-29	-6.80511e-10	-1.26488	8.05972e-09	-6.80511e-10	-1.25983
248226778	chr1:248226778:A:G	2.87268e-29	-6.80511e-10	-0.860089	1.15196e-08	-6.80511e-10	-0.902666
248227240	chr1:248227240:T:C	1.77161e-29	-6.80511e-10	-1.34344	7.34576e-09	-6.80511e-10	-1.35259
248227313	chr1:248227313:C:T	1.35257e-29	-1.61332	-3.54985e-10	2.49848e-09	-2.43103	-3.54985e-10
248227537	chr1:248227537:C:G	1.74714e-29	-6.80511e-10	-1.35735	7.35812e-09	-6.80511e-10	-1.35091
248227920	chr1:248227920:G:A	1.41012e-29	-1.57166	-3.54985e-10	4.536e-09	-1.83467	-3.54985e-10
248228141	chr1:248228141:T:C	5.87483e-30	-2.44724	-3.54985e-10	2.47904e-09	-2.43884	-3.54985e-10
248228188	chr1:248228188:C:T	2.67426e-29	-6.80511e-10	-0.931662	1.05106e-08	-6.80511e-10	-0.99433
248228214	chr1:248228214:C:T	2.70618e-29	-6.80511e-10	-0.919795	1.17799e-08	-6.80511e-10	-0.880314
248228903	chr1:248228903:C:T	3.70891e-30	-2.21275	-0.694434	1.26365e-09	-2.24682	-0.865889
248229011	chr1:248229011:G:A	2.27507e-30	-2.05308	-1.34283	1.31347e-09	-1.71422	-1.35982
248229108	chr1:248229108:C:T	1.78507e-29	-6.80511e-10	-1.33588	7.55595e-09	-6.80511e-10	-1.32438
248229192	chr1:248229192:G:A	1.77194e-29	-6.80511e-10	-1.34326	7.51688e-09	-6.80511e-10	-1.32956
248229310	chr1:248229310:T:C	1.80214e-29	-6.80511e-10	-1.32636	7.5689e-09	-6.80511e-10	-1.32266
248229903	chr1:248229903:C:T	1.88469e-30	-2.43406	-1.15009	1.14548e-09	-2.02513	-1.18576
248230025	chr1:248230025:G:A	2.6907e-29	-6.80511e-10	-0.925531	1.05692e-08	-6.80511e-10	-0.988768
248230323	chr1:248230323:G:A	3.2153e-29	-6.80511e-10	-0.747412	1.21372e-08	-6.80511e-10	-0.85044
248230408	chr1:248230408:G:A	1.76419e-29	-6.80511e-10	-1.34764	7.47161e-09	-6.80511e-10	-1.3356
248230419	chr1:248230419:T:A	1.76199e-29	-6.80511e-10	-1.34889	7.45831e-09	-6.80511e-10	-1.33738
248230832	chr1:248230832:G:A	1.81464e-29	-6.80511e-10	-1.31945	7.69225e-09	-6.80511e-10	-1.3065
248231020	chr1:248231020:G:C	5.67618e-30	-2.03203	-0.449609	1.95235e-09	-2.06248	-0.615204
248231097	chr1:248231097:G:T	1.76681e-29	-6.80511e-10	-1.34616	7.33016e-09	-6.80511e-10	-1.35472
248231668	chr1:248231668:C:T	1.7577e-29	-6.80511e-10	-1.35133	7.30902e-09	-6.80511e-10	-1.3576
248231968	chr1:248231968:G:T	2.12451e-29	-6.80511e-10	-1.16179	8.6246e-09	-6.80511e-10	-1.19209
248232292	chr1:248232292:G:A	9.27591e-30	-1.9905	-3.54985e-10	4.20085e-09	-1.91142	-3.54985e-10
248232767	chr1:248232767:C:A	2.35817e-30	-2.11461	-1.24542	1.44262e-09	-1.79272	-1.18753
248232808	chr1:248232808:A:G	1.83977e-29	-6.80511e-10	-1.30569	7.82373e-09	-6.80511e-10	-1.28955
248232928	chr1:248232928:G:A	2.06474e-29	-6.80511e-10	-1.19033	8.57376e-09	-6.80511e-10	-1.19801
248232944	chr1:248232944:G:T	1.77228e-29	-6.80511e-10	-1.34306	7.48081e-09	-6.80511e-10	-1.33437
248233196	chr1:248233196:A:G	3.06922e-29	-6.80511e-10	-0.793911	1.28179e-08	-6.80511e-10	-0.795868
248233249	chr1:248233249:A:G	1.87568e-29	-6.80511e-10	-1.28636	7.9962e-09	-6.80511e-10	-1.26775
248233293	chr1:248233293:T:G	1.7756e-29	-6.80511e-10	-1.3412	7.59228e-09	-6.80511e-10	-1.31958
248233344	chr1:248233344:G:A	2.07796e-30	-2.16746	-1.31907	7.12005e-10	-2.34299	-1.3434
248233487	chr1:248233487:T:G	3.42022e-29	-6.80511e-10	-0.685629	1.28427e-08	-6.80511e-10	-0.793936
248233523	chr1:248233523:G:A	3.36039e-29	-6.80511e-10	-0.703277	1.2637e-08	-6.80511e-10	-0.810083
248233592	chr1:248233592:T:C	3.08606e-29	-6.80511e-10	-0.788438	1.19492e-08	-6.80511e-10	-0.866048
248233869	chr1:248233869:G:A	1.86185e-29	-6.80511e-10	-1.29376	7.92229e-09	-6.80511e-10	-1.27703
248234028	chr1:248234028:C:T	3.07602e-30	-2.45309	-0.64119	1.59035e-09	-2.04801	-0.834753
248234277	chr1:248234277:A:AT	1.82964e-29	-6.80511e-10	-1.31122	7.79023e-09	-6.80511e-10	-1.29384
248234281	chr1:248234281:T:A	1.85956e-29	-6.80511e-10	-1.29499	7.91714e-09	-6.80511e-10	-1.27768
248234613	chr1:248234613:C:T	1.7689e-29	-6.80511e-10	-1.34498	7.37872e-09	-6.80511e-10	-1.34811
248234943	chr1:248234943:A:G	6.18714e-30	-2.39545	-3.54985e-10	2.54344e-09	-2.41319	-3.54985e-10
248234949	chr1:248234949:T:C	1.74346e-29	-6.80511e-10	-1.35946	7.30962e-09	-6.80511e-10	-1.35752
248235215	chr1:248235215:C:A	3.4135e-30	-1.92156	-1.06862	2.45276e-09	-1.55571	-0.893787
248235983	chr1:248235983:C:A	1.75161e-29	-6.80511e-10	-1.3548	7.30007e-09	-6.80511e-10	-1.35883
248236351	chr1:248236351:C:A	1.74728e-29	-6.80511e-10	-1.35727	7.29333e-09	-6.80511e-10	-1.35975
248236779	chr1:248236779:A:G	7.62682e-29	-6.80511e-10	0.116338	3.07861e-08	-6.80511e-10	0.0803504
248236784	chr1:248236784:C:T	1.74779e-29	-6.80511e-10	-1.35698	7.29275e-09	-6.80511e-10	-1.35983
248237348	chr1:248237348:C:T	1.836e-29	-6.80511e-10	-1.30774	7.80042e-09	-6.80511e-10	-1.29254
248237354	chr1:248237354:G:A	1.80562e-29	-6.80511e-10	-1.32443	7.54371e-09	-6.80511e-10	-1.326
248237487	chr1:248237487:C:G	2.98611e-29	-6.80511e-10	-0.821362	1.10945e-08	-6.80511e-10	-0.940266
248237521	chr1:248237521:C:T	1.74294e-29	-6.80511e-10	-1.35976	7.29552e-09	-6.80511e-10	-1.35945
248237803	chr1:248237803:A:G	3.93886e-30	-2.45454	-0.392487	1.85529e-09	-2.08992	-0.638747
248237814	chr1:248237814:A:G	2.06715e-30	-2.15277	-1.33898	7.03658e-10	-2.33961	-1.35856
248238050	chr1:248238050:G:A	3.06585e-29	-6.80511e-10	-0.795009	1.13537e-08	-6.80511e-10	-0.917168
248238240	chr1:248238240:TATC:T	1.75824e-29	-6.80511e-10	-1.35102	7.33412e-09	-6.80511e-10	-1.35417
248238249	chr1:248238249:A:C	1.74342e-29	-6.80511e-10	-1.35948	7.29665e-09	-6.80511e-10	-1.3593
248238834	chr1:248238834:C:T	2.16677e-29	-6.80511e-10	-1.14209	8.5874e-09	-6.80511e-10	-1.19642
248238885	chr1:248238885:C:T	1.75937e-29	-6.80511e-10	-1.35038	7.5019e-09	-6.80511e-10	-1.33156
248238915	chr1:248238915:G:A	2.83503e-29	-0.87328	-3.54985e-10	1.2921e-08	-0.787857	-3.54985e-10
248239456	chr1:248239456:C:T	2.04519e-30	-2.16259	-1.33984	6.98674e-10	-2.3465	-1.35879
248239966	chr1:248239966:A:G	1.76562e-29	-6.80511e-10	-1.34683	7.54641e-09	-6.80511e-10	-1.32564
248240201	chr1:248240201:T:C	4.46455e-29	-6.80511e-10	-0.419165	1.95319e-08	-6.80511e-10	-0.374664
248240480	chr1:248240480:C:A	2.1548e-29	-6.80511e-10	-1.14764	8.71658e-09	-6.80511e-10	-1.18149
248240676	chr1:248240676:A:C	1.89272e-29	-6.80511e-10	-1.27732	7.95738e-09	-6.80511e-10	-1.27261
248240824	chr1:248240824:G:A	1.75106e-29	-6.80511e-10	-1.35511	7.29887e-09	-6.80511e-10	-1.35899
248240994	chr1:248240994:A:G	1.74287e-29	-6.80511e-10	-1.3598	7.31558e-09	-6.80511e-10	-1.35671
248241147	chr1:248241147:G:C	1.74377e-29	-6.80511e-10	-1.35928	7.33241e-09	-6.80511e-10	-1.35441
248241234	chr1:248241234:TGAG:T	6.57339e-30	-2.33489	-3.54985e-10	2.58896e-09	-2.39546	-3.54985e-10
248241660	chr1:248241660:G:A	2.36166e-30	-1.99947	-1.35909	1.34028e-09	-1.70772	-1.34611
248241759	chr1:248241759:C:T	1.81126e-29	-6.80511e-10	-1.32131	7.48017e-09	-6.80511e-10	-1.33446
248241804	chr1:248241804:C:T	1.87059e-29	-6.80511e-10	-1.28908	7.78926e-09	-6.80511e-10	-1.29397
248241874	chr1:248241874:A:G	1.7645e-29	-6.80511e-10	-1.34747	7.48875e-09	-6.80511e-10	-1.33331
248243167	chr1:248243167:G:T	3.0407e-29	-0.803246	-3.54985e-10	3.9845e-08	0.338284	-3.54985e-10
248243387	chr1:248243387:C:G	3.11115e-29	-6.80511e-10	-0.780341	1.2172e-08	-6.80511e-10	-0.847571
248243592	chr1:248243592:C:T	1.66699e-30	-2.37514	-1.33176	6.59481e-10	-2.41803	-1.34499
248243681	chr1:248243681:T:A	6.49984e-29	-6.80511e-10	-0.0435558	2.33579e-08	-6.80511e-10	-0.195778
248243777	chr1:248243777:A:C	6.53377e-30	-2.34093	-3.54985e-10	2.44253e-09	-2.45368	-3.54985e-10
248243898	chr1:248243898:G:A	4.33989e-30	-2.25215	-0.497922	1.56109e-09	-2.18925	-0.71208
248244168	chr1:248244168:C:G	2.68287e-29	-6.80511e-10	-0.928447	1.10469e-08	-6.80511e-10	-0.944562
248244233	chr1:248244233:C:A	1.74286e-29	-6.80511e-10	-1.35981	7.32144e-09	-6.80511e-10	-1.35591
248244505	chr1:248244505:A:G	3.10512e-29	-6.80511e-10	-0.78228	1.21354e-08	-6.80511e-10	-0.850587
248244624	chr1:248244624:T:C	9.63555e-29	-6.80511e-10	0.350126	3.33492e-08	-6.80511e-10	0.160321
248245129	chr1:248245129:C:A	1.99046e-29	-6.80511e-10	-1.22697	8.54011e-09	-6.80511e-10	-1.20194
248245245	chr1:248245245:G:A	8.95963e-29	-6.80511e-10	0.277396	3.11369e-08	-6.80511e-10	0.0916822
248245273	chr1:248245273:C:T	1.74282e-29	-6.80511e-10	-1.35983	7.29401e-09	-6.80511e-10	-1.35966
248245942	chr1:248245942:A:G	2.45303e-29	-6.80511e-10	-1.01801	1.01059e-08	-6.80511e-10	-1.03359
248246188	chr1:248246188:A:G	2.83379e-30	-2.18741	-0.988898	1.08646e-09	-2.26138	-1.00241
248246489	chr1:248246489:T:C	1.7436e-29	-6.80511e-10	-1.35938	7.29643e-09	-6.80511e-10	-1.35933
248246610	chr1:248246610:T:C	1.74476e-29	-6.80511e-10	-1.35872	7.30151e-09	-6.80511e-10	-1.35863
248246976	chr1:248246976:G:A	1.17219e-28	-6.80511e-10	0.546128	4.01567e-08	-6.80511e-10	0.346077
248247204	chr1:248247204:A:T	2.88695e-30	-2.24438	-0.913335	1.11384e-09	-2.30851	-0.930395
248247223	chr1:248247223:C:A	5.98848e-30	-2.42808	-3.54985e-10	2.5274e-09	-2.41952	-3.54985e-10
248247361	chr1:248247361:C:T	3.78308e-30	-2.30963	-0.577752	1.36585e-09	-2.25515	-0.779793
248247643	chr1:248247643:G:A	1.85703e-29	-6.80511e-10	-1.29636	7.74011e-09	-6.80511e-10	-1.3003
248247755	chr1:248247755:G:T	2.07952e-30	-2.21836	-1.26742	7.71177e-10	-2.30886	-1.29769
248247787	chr1:248247787:C:T	2.10125e-30	-2.28401	-1.19137	9.57958e-10	-2.2352	-1.15446
248247910	chr1:248247910:G:A	3.5714e-29	-6.80511e-10	-0.642375	1.53939e-08	-6.80511e-10	-0.612738
248247927	chr1:248247927:T:C	1.99214e-29	-6.80511e-10	-1.22612	8.54992e-09	-6.80511e-10	-1.20079
248248097	chr1:248248097:G:T	2.16113e-30	-2.18516	-1.26213	7.93326e-10	-2.2848	-1.29343
248248110	chr1:248248110:C:T	1.74297e-29	-6.80511e-10	-1.35974	7.31463e-09	-6.80511e-10	-1.35684
248248271	chr1:248248271:A:G	5.31012e-30	-2.44215	-0.106156	1.76919e-09	-2.40574	-0.370454
248248895	chr1:248248895:C:G	3.74667e-29	-6.80511e-10	-0.594466	1.4042e-08	-6.80511e-10	-0.704663
248250173	chr1:248250173:C:T	1.74445e-29	-6.80511e-10	-1.35889	7.32726e-09	-6.80511e-10	-1.35511
248250364	chr1:248250364:C:T	1.80997e-29	-6.80511e-10	-1.32202	7.5726e-09	-6.80511e-10	-1.32218
248250518	chr1:248250518:T:C	6.1813e-30	-2.39639	-3.54985e-10	2.72528e-09	-2.34414	-3.54985e-10
248250659	chr1:248250659:A:C	1.76466e-29	-6.80511e-10	-1.34737	7.45097e-09	-6.80511e-10	-1.33837
248250697	chr1:248250697:C:T	1.91941e-29	-6.80511e-10	-1.26332	8.115e-09	-6.80511e-10	-1.253
248250786	chr1:248250786:G:A	1.96943e-29	-6.80511e-10	-1.23759	8.33224e-09	-6.80511e-10	-1.22658
248250929	chr1:248250929:GA:G	1.87361e-30	-2.37068	-1.21937	7.81993e-10	-2.37224	-1.22038
248251128	chr1:248251128:G:C	8.87614e-30	-2.03455	-3.54985e-10	3.58309e-09	-2.07049	-3.54985e-10
248251466	chr1:248251466:C:A	1.743e-29	-6.80511e-10	-1.35973	7.37497e-09	-6.80511e-10	-1.34862
248252360	chr1:248252360:A:G	1.73028e-30	-2.32331	-1.34632	7.33237e-10	-2.31795	-1.33904
248252702	chr1:248252702:G:A	1.74375e-29	-6.80511e-10	-1.3593	7.30412e-09	-6.80511e-10	-1.35827
248252774	chr1:248252774:G:C	2.05242e-29	-6.80511e-10	-1.19631	8.82096e-09	-6.80511e-10	-1.16958
248252897	chr1:248252897:G:A	2.40768e-29	-6.80511e-10	-1.03667	1.0203e-08	-6.80511e-10	-1.02403
248252963	chr1:248252963:G:A	1.74343e-29	-6.80511e-10	-1.35948	7.29531e-09	-6.80511e-10	-1.35948
248253046	chr1:248253046:C:T	2.40521e-29	-6.80511e-10	-1.0377	9.5526e-09	-6.80511e-10	-1.0899
248253056	chr1:248253056:G:C	2.66285e-30	-2.22028	-1.01824	9.15144e-10	-2.33655	-1.09883
248253066	chr1:248253066:G:A	1.74387e-29	-6.80511e-10	-1.35922	7.35234e-09	-6.80511e-10	-1.35169
248253155	chr1:248253155:G:A	1.74323e-29	-6.80511e-10	-1.35959	7.31283e-09	-6.80511e-10	-1.35708
248253174	chr1:248253174:G:A	2.08788e-29	-6.80511e-10	-1.17918	9.08454e-09	-6.80511e-10	-1.14014
248253215	chr1:248253215:A:G	1.98612e-30	-2.31509	-1.21664	8.63287e-10	-2.30724	-1.18648
248253270	chr1:248253270:G:A	1.74281e-29	-6.80511e-10	-1.35983	7.3023e-09	-6.80511e-10	-1.35852
248253344	chr1:248253344:C:T	2.24945e-30	-2.245	-1.16223	1.50876e-09	-1.83262	-1.10281
248253349	chr1:248253349:T:G	2.25509e-29	-6.80511e-10	-1.10214	9.00704e-09	-6.80511e-10	-1.14871
248253377	chr1:248253377:G:A	1.74743e-29	-6.80511e-10	-1.35719	7.32312e-09	-6.80511e-10	-1.35568
248253511	chr1:248253511:G:A	1.86572e-29	-6.80511e-10	-1.29169	7.56266e-09	-6.80511e-10	-1.32349
248253562	chr1:248253562:AC:A	2.33148e-29	-6.80511e-10	-1.06883	9.8829e-09	-6.80511e-10	-1.05591
248253568	chr1:248253568:G:A	2.16391e-29	-6.80511e-10	-1.14342	9.47894e-09	-6.80511e-10	-1.09764
248253917	chr1:248253917:C:T	2.16446e-29	-6.80511e-10	-1.14316	9.21328e-09	-6.80511e-10	-1.12607
248253925	chr1:248253925:G:A	1.71045e-30	-2.35364	-1.32753	7.30469e-10	-2.34484	-1.31594
248254117	chr1:248254117:C:T	1.78818e-29	-6.80511e-10	-1.33414	7.58817e-09	-6.80511e-10	-1.32012
248254118	chr1:248254118:G:A	2.06232e-29	-6.80511e-10	-1.1915	8.32431e-09	-6.80511e-10	-1.22753
248254199	chr1:248254199:A:G	1.75391e-29	-6.80511e-10	-1.35348	7.45573e-09	-6.80511e-10	-1.33773
248254268	chr1:248254268:T:C	5.89017e-30	-2.44463	-3.54985e-10	2.5042e-09	-2.42874	-3.54985e-10
248254270	chr1:248254270:G:A	1.90776e-29	-6.80511e-10	-1.2694	8.03314e-09	-6.80511e-10	-1.26314
248254336	chr1:248254336:C:A	1.68923e-30	-2.34858	-1.34507	7.1908e-10	-2.33981	-1.33668
248254424	chr1:248254424:C:T	1.74545e-29	-6.80511e-10	-1.35832	7.33681e-09	-6.80511e-10	-1.35381
248254520	chr1:248254520:G:A	2.4675e-29	-6.80511e-10	-1.01213	1.05576e-08	-6.80511e-10	-0.989864
248254529	chr1:248254529:C:T	2.28207e-30	-2.44968	-0.943158	1.28894e-09	-2.23213	-0.860768
248254710	chr1:248254710:G:A	3.04193e-30	-2.26624	-0.839189	9.53284e-10	-2.37552	-1.01904
248254857	chr1:248254857:C:T	3.00239e-30	-1.75944	-1.35907	3.11567e-09	-0.850438	-1.35983
248254872	chr1:248254872:A:C	2.39104e-29	-6.80511e-10	-1.0436	9.86867e-09	-6.80511e-10	-1.05735
248255110	chr1:248255110:G:C	1.17514e-29	-1.75395	-3.54985e-10	4.18663e-09	-1.91482	-3.54985e-10
248255202	chr1:248255202:C:T	1.84031e-29	-6.80511e-10	-1.3054	7.49612e-09	-6.80511e-10	-1.33233
248255278	chr1:248255278:A:G	1.74716e-29	-6.80511e-10	-1.35734	7.29532e-09	-6.80511e-10	-1.35948
248255420	chr1:248255420:T:C	1.74305e-29	-6.80511e-10	-1.3597	7.29766e-09	-6.80511e-10	-1.35916
248255468	chr1:248255468:A:T	1.18703e-29	-1.74388	-3.54985e-10	5.20137e-09	-1.69779	-3.54985e-10
248255575	chr1:248255575:A:G	1.73326e-30	-2.31015	-1.35777	7.28454e-10	-2.30631	-1.35723
248255590	chr1:248255590:A:C	1.74966e-30	-2.37662	-1.28188	7.53054e-10	-2.36841	-1.26192
248255631	chr1:248255631:A:G	1.88931e-30	-2.38596	-1.19574	7.70455e-10	-2.39367	-1.21382
248255656	chr1:248255656:T:C	5.34121e-29	-6.80511e-10	-0.239881	2.21657e-08	-6.80511e-10	-0.248168
248255768	chr1:248255768:A:G	1.89704e-29	-6.80511e-10	-1.27504	8.20313e-09	-6.80511e-10	-1.2422
248255883	chr1:248255883:G:A	1.97723e-30	-2.28106	-1.25516	8.22661e-10	-2.28599	-1.25593
248255959	chr1:248255959:T:G	1.76487e-29	-6.80511e-10	-1.34726	7.45181e-09	-6.80511e-10	-1.33826
248256103	chr1:248256103:T:C	1.83169e-29	-6.80511e-10	-1.31009	7.46259e-09	-6.80511e-10	-1.33681
248256182	chr1:248256182:GA:G	6.24454e-29	-6.80511e-10	-0.0836253	2.58967e-08	-6.80511e-10	-0.0925972
248256645	chr1:248256645:G:A	1.74783e-29	-6.80511e-10	-1.35696	7.40282e-09	-6.80511e-10	-1.34485
248256657	chr1:248256657:A:T	3.47721e-29	-6.80511e-10	-0.669103	1.46345e-08	-6.80511e-10	-0.663329
248256658	chr1:248256658:G:T	3.81708e-29	-6.80511e-10	-0.575848	1.60749e-08	-6.80511e-10	-0.569455
248256750	chr1:248256750:G:A	5.89608e-30	-2.44363	-3.54985e-10	2.56552e-09	-2.40455	-3.54985e-10
248256953	chr1:248256953:A:G	3.55232e-30	-1.6801	-1.27022	3.84218e-09	-0.707333	-1.29334
248257097	chr1:248257097:G:A	2.18167e-30	-2.31597	-1.12186	1.39962e-09	-1.95343	-1.05708
248257202	chr1:248257202:G:A	2.70383e-29	-6.80511e-10	-0.920664	1.17728e-08	-6.80511e-10	-0.880918
248257526	chr1:248257526:T:C	1.95976e-29	-6.80511e-10	-1.24251	7.85092e-09	-6.80511e-10	-1.28608
248257933	chr1:248257933:A:G	1.83118e-29	-6.80511e-10	-1.31037	7.88635e-09	-6.80511e-10	-1.28158
248258014	chr1:248258014:C:A	1.81832e-29	-6.80511e-10	-1.31742	7.76216e-09	-6.80511e-10	-1.29745
248258022	chr1:248258022:A:T	1.80664e-29	-6.80511e-10	-1.32387	7.39705e-09	-6.80511e-10	-1.34563
248258085	chr1:248258085:T:C	1.74626e-29	-6.80511e-10	-1.35786	7.29332e-09	-6.80511e-10	-1.35975
248258377	chr1:248258377:G:T	2.25644e-29	-6.80511e-10	-1.10154	9.59905e-09	-6.80511e-10	-1.08505
248258428	chr1:248258428:G:A	5.84439e-30	-2.45244	-3.54985e-10	2.44423e-09	-2.45298	-3.54985e-10
248258479	chr1:248258479:C:G	1.75049e-30	-2.32287	-1.33515	7.48567e-10	-2.3148	-1.32151
248258499	chr1:248258499:T:C	1.74806e-29	-6.80511e-10	-1.35683	7.294e-09	-6.80511e-10	-1.35966
248258663	chr1:248258663:A:G	1.7439e-29	-6.80511e-10	-1.35921	7.40259e-09	-6.80511e-10	-1.34488
248259201	chr1:248259201:T:A	1.95267e-30	-2.32414	-1.22458	8.1658e-10	-2.32447	-1.22487
248259375	chr1:248259375:T:A	2.51017e-29	-6.80511e-10	-0.994983	1.03457e-08	-6.80511e-10	-1.01014
248259671	chr1:248259671:C:T	5.84679e-30	-2.45203	-3.54985e-10	3.0553e-09	-2.22984	-3.54985e-10
248259757	chr1:248259757:C:T	2.75059e-29	-6.80511e-10	-0.903517	1.08907e-08	-6.80511e-10	-0.958806
248259872	chr1:248259872:C:G	1.92659e-30	-2.36958	-1.19259	8.06125e-10	-2.36969	-1.19254
248259886	chr1:248259886:T:C	2.37845e-30	-2.23716	-1.11431	1.61184e-09	-1.82161	-1.04772
248260368	chr1:248260368:G:C	1.84491e-29	-6.80511e-10	-1.3029	7.50204e-09	-6.80511e-10	-1.33154
248260383	chr1:248260383:C:T	2.4438e-29	-6.80511e-10	-1.02178	1.00608e-08	-6.80511e-10	-1.03807
248260461	chr1:248260461:C:T	1.94021e-29	-6.80511e-10	-1.25254	8.30089e-09	-6.80511e-10	-1.23035
248260486	chr1:248260486:C:G	1.97695e-30	-2.37512	-1.16124	8.04294e-10	-2.38314	-1.18137
248260781	chr1:248260781:C:G	3.34405e-29	-6.80511e-10	-0.708151	1.4684e-08	-6.80511e-10	-0.659953
248261065	chr1:248261065:G:A	1.74306e-29	-6.80511e-10	-1.35969	7.3376e-09	-6.80511e-10	-1.3537
248261220	chr1:248261220:T:C	1.87928e-29	-6.80511e-10	-1.28444	7.96066e-09	-6.80511e-10	-1.2722
248261596	chr1:248261596:A:G	1.78054e-30	-2.28121	-1.3598	6.40815e-10	-2.442	-1.34973
248261659	chr1:248261659:A:G	2.23455e-29	-6.80511e-10	-1.11129	9.35125e-09	-6.80511e-10	-1.1112
248261754	chr1:248261754:C:T	1.81428e-29	-6.80511e-10	-1.31965	7.49556e-09	-6.80511e-10	-1.3324
248261945	chr1:248261945:G:A	2.46815e-30	-2.35943	-0.955019	8.25063e-10	-2.42773	-1.11128
248262185	chr1:248262185:G:A	2.68033e-29	-6.80511e-10	-0.929393	1.10373e-08	-6.80511e-10	-0.945429
248262208	chr1:248262208:G:C	1.81965e-29	-6.80511e-10	-1.31669	7.61837e-09	-6.80511e-10	-1.31615
248262230	chr1:248262230:G:C	1.81911e-29	-6.80511e-10	-1.31698	7.6161e-09	-6.80511e-10	-1.31645
248262235	chr1:248262235:A:G	1.74637e-29	-6.80511e-10	-1.35779	7.30915e-09	-6.80511e-10	-1.35759
248262436	chr1:248262436:C:T	2.99867e-30	-2.35348	-0.766274	9.77201e-10	-2.42322	-0.946559
248262596	chr1:248262596:G:C	2.28591e-30	-2.38272	-1.00843	7.78006e-10	-2.45444	-1.14329
248262640	chr1:248262640:T:C	1.75163e-29	-6.80511e-10	-1.35478	7.42991e-09	-6.80511e-10	-1.3412
248263182	chr1:248263182:C:T	4.07407e-30	-2.35722	-0.456058	1.44157e-09	-2.39358	-0.587398
248263200	chr1:248263200:T:C	2.27249e-29	-6.80511e-10	-1.09446	9.98406e-09	-6.80511e-10	-1.04572
248263244	chr1:248263244:A:T	1.95029e-30	-2.19648	-1.35346	1.5378e-09	-1.56545	-1.35091
248263381	chr1:248263381:A:G	1.78208e-29	-6.80511e-10	-1.33755	7.63923e-09	-6.80511e-10	-1.31342
248263435	chr1:248263435:T:C	3.41767e-29	-6.80511e-10	-0.686374	1.38844e-08	-6.80511e-10	-0.715948
248263989	chr1:248263989:T:A	1.57435e-30	-2.42373	-1.34034	6.83061e-10	-2.39288	-1.33501
248264319	chr1:248264319:A:G	3.50187e-29	-6.80511e-10	-0.662037	1.46502e-08	-6.80511e-10	-0.662259
248264358	chr1:248264358:C:T	1.75748e-29	-6.80511e-10	-1.35145	7.42516e-09	-6.80511e-10	-1.34184
248264725	chr1:248264725:T:C	3.26018e-29	-6.80511e-10	-0.733551	1.32932e-08	-6.80511e-10	-0.759459
248264925	chr1:248264925:G:A	1.54293e-30	-2.4314	-1.35284	6.64345e-10	-2.40488	-1.35079
248265009	chr1:248265009:T:C	1.74942e-29	-6.80511e-10	-1.35605	7.37106e-09	-6.80511e-10	-1.34915
248265058	chr1:248265058:C:T	1.76812e-29	-6.80511e-10	-1.34542	7.51423e-09	-6.80511e-10	-1.32991
248265124	chr1:248265124:G:C	3.23668e-29	-6.80511e-10	-0.740786	1.31646e-08	-6.80511e-10	-0.769179
248265336	chr1:248265336:T:C	3.05798e-30	-2.42553	-0.674639	1.71605e-09	-2.24643	-0.560257
248265768	chr1:248265768:T:A	1.6328e-30	-2.44783	-1.27979	6.76707e-10	-2.42601	-1.31122
248266010	chr1:248266010:CAGA:C	1.1909e-28	-6.80511e-10	0.561958	3.9917e-08	-6.80511e-10	0.340089
248266044	chr1:248266044:GA:G	5.85012e-30	-2.45146	-3.54985e-10	2.61655e-09	-2.38485	-3.54985e-10
248266417	chr1:248266417:C:T	2.61588e-30	-2.38082	-0.875494	8.87404e-10	-2.41875	-1.04742
248266559	chr1:248266559:C:T	2.26031e-30	-2.37435	-1.02807	8.61685e-10	-2.40734	-1.08824
248266745	chr1:248266745:A:ACTT	1.98746e-29	-6.80511e-10	-1.22847	8.59834e-09	-6.80511e-10	-1.19514
248266971	chr1:248266971:C:T	4.47981e-30	-2.0154	-0.70294	1.01417e-09	-2.44939	-0.883247
248267237	chr1:248267237:T:C	1.80927e-29	-6.80511e-10	-1.32241	7.5485e-09	-6.80511e-10	-1.32536
248268637	chr1:248268637:A:G	2.09026e-29	-6.80511e-10	-1.17805	8.59281e-09	-6.80511e-10	-1.19579
248268701	chr1:248268701:C:T	2.75805e-30	-2.34094	-0.862451	9.20281e-10	-2.39316	-1.03663
248268915	chr1:248268915:T:C	1.99694e-29	-6.80511e-10	-1.22372	8.83825e-09	-6.80511e-10	-1.16762
248269119	chr1:248269119:T:A	1.77364e-29	-6.80511e-10	-1.3423	7.32675e-09	-6.80511e-10	-1.35518
248269128	chr1:248269128:T:G	2.09773e-29	-6.80511e-10	-1.17448	8.62784e-09	-6.80511e-10	-1.19172
248269287	chr1:248269287:T:A	1.74899e-29	-6.80511e-10	-1.3563	7.36982e-09	-6.80511e-10	-1.34932
248269472	chr1:248269472:A:T	2.51982e-30	-2.33589	-0.957837	8.56152e-10	-2.38934	-1.11268
248269710	chr1:248269710:T:G	1.57606e-30	-2.45397	-1.30903	6.36391e-10	-2.44766	-1.35099
248269712	chr1:248269712:T:G	1.58133e-30	-2.45401	-1.30565	6.37234e-10	-2.44778	-1.34956
248269947	chr1:248269947:C:T	1.92532e-29	-6.80511e-10	-1.26024	8.29541e-09	-6.80511e-10	-1.23101
248270008	chr1:248270008:T:C	1.89231e-29	-6.80511e-10	-1.27754	7.77423e-09	-6.80511e-10	-1.2959
248270104	chr1:248270104:T:C	2.09319e-29	-6.80511e-10	-1.17664	8.60394e-09	-6.80511e-10	-1.19449
248270108	chr1:248270108:C:T	2.72089e-30	-2.33009	-0.88687	9.10036e-10	-2.3847	-1.05628
248270163	chr1:248270163:G:A	1.81264e-30	-2.32508	-1.29806	7.14385e-10	-2.36722	-1.31583
248270337	chr1:248270337:G:A	1.88681e-29	-6.80511e-10	-1.28045	8.04102e-09	-6.80511e-10	-1.26216
248270549	chr1:248270549:G:A	1.74329e-29	-6.80511e-10	-1.35956	7.31775e-09	-6.80511e-10	-1.35641
248270625	chr1:248270625:G:A	3.36262e-29	-6.80511e-10	-0.702613	1.36649e-08	-6.80511e-10	-0.73188
248270637	chr1:248270637:G:A	2.46715e-30	-1.97848	-1.33638	2.6816e-09	-1.08735	-1.27295
248270848	chr1:248270848:G:C	1.54826e-30	-2.44199	-1.3388	6.66102e-10	-2.42034	-1.33268
248271001	chr1:248271001:T:C	1.9121e-30	-2.30402	-1.2657	7.48587e-10	-2.34987	-1.28641
248271101	chr1:248271101:T:G	2.10641e-29	-6.80511e-10	-1.17035	8.65557e-09	-6.80511e-10	-1.18851
248271409	chr1:248271409:TAA:T	2.39221e-30	-2.31868	-1.02702	8.99146e-10	-2.36647	-1.08656
248271809	chr1:248271809:C:T	2.73813e-29	-6.80511e-10	-0.90806	1.21379e-08	-6.80511e-10	-0.850376
248271921	chr1:248271921:G:T	2.2172e-29	-6.80511e-10	-1.11909	9.25196e-09	-6.80511e-10	-1.12188
248271951	chr1:248271951:A:C	1.53871e-30	-2.43011	-1.35687	6.62522e-10	-2.4029	-1.35552
248273314	chr1:248273314:A:G	2.64684e-30	-2.36399	-0.88056	9.88336e-10	-2.40189	-0.956559
248273945	chr1:248273945:GCCCTAA:G	4.24098e-30	-2.3323	-0.440826	1.58306e-09	-2.37343	-0.513922
248274266	chr1:248274266:G:A	4.56019e-30	-2.31728	-0.383277	1.68424e-09	-2.35991	-0.46549
248275027	chr1:248275027:G:A	1.88261e-29	-6.80511e-10	-1.28268	8.07841e-09	-6.80511e-10	-1.25752
248275150	chr1:248275150:T:C	4.83955e-30	-2.27007	-0.371032	1.63073e-09	-2.33153	-0.526151
248275341	chr1:248275341:A:T	2.23099e-30	-2.39711	-1.01836	9.66632e-10	-2.41185	-0.968798
248275904	chr1:248275904:A:G	4.77683e-30	-2.45042	-0.203718	2.58484e-09	-2.33395	-0.0631004
248276110	chr1:248276110:A:G	1.92356e-29	-6.80511e-10	-1.26116	8.27636e-09	-6.80511e-10	-1.23331
248276163	chr1:248276163:G:A	5.19911e-29	-6.80511e-10	-0.266846	2.29805e-08	-6.80511e-10	-0.212068
248276229	chr1:248276229:G:A	3.68827e-30	-1.85778	-1.05498	3.48751e-09	-1.00279	-1.09474
248276415	chr1:248276415:T:A	1.75331e-29	-6.80511e-10	-1.35383	7.3035e-09	-6.80511e-10	-1.35836
248276544	chr1:248276544:T:C	1.75499e-29	-6.80511e-10	-1.35287	7.29448e-09	-6.80511e-10	-1.35959
248277079	chr1:248277079:C:T	4.57314e-30	-2.24817	-0.449547	1.54939e-09	-2.3128	-0.596045
248277595	chr1:248277595:C:T	2.30773e-29	-6.80511e-10	-1.07907	9.47584e-09	-6.80511e-10	-1.09797
248277831	chr1:248277831:T:C	1.92333e-29	-6.80511e-10	-1.26127	8.27499e-09	-6.80511e-10	-1.23347
248278526	chr1:248278526:T:C	2.47773e-29	-6.80511e-10	-1.00799	1.09619e-08	-6.80511e-10	-0.952288
248278623	chr1:248278623:C:T	2.33086e-30	-2.10803	-1.26366	1.00409e-09	-2.0974	-1.24523
248278693	chr1:248278693:T:C	4.7756e-30	-2.2834	-0.370999	1.74682e-09	-2.33192	-0.456996
248278697	chr1:248278697:A:G	1.95173e-30	-2.42323	-1.12597	8.5845e-10	-2.39136	-1.10798
248278775	chr1:248278775:T:C	2.04981e-29	-6.80511e-10	-1.19759	8.98498e-09	-6.80511e-10	-1.15116
248278845	chr1:248278845:A:G	1.89854e-29	-6.80511e-10	-1.27425	8.15465e-09	-6.80511e-10	-1.24812
248279122	chr1:248279122:C:T	1.78548e-29	-6.80511e-10	-1.33565	7.48997e-09	-6.80511e-10	-1.33315
248279286	chr1:248279286:T:G	1.91116e-29	-6.80511e-10	-1.26762	8.21613e-09	-6.80511e-10	-1.24061
248279775	chr1:248279775:C:T	1.90858e-29	-6.80511e-10	-1.26897	8.20356e-09	-6.80511e-10	-1.24214
248279986	chr1:248279986:C:G	1.74955e-29	-6.80511e-10	-1.35598	7.29275e-09	-6.80511e-10	-1.35983
248280293	chr1:248280293:C:G	1.84488e-29	-6.80511e-10	-1.30292	7.86114e-09	-6.80511e-10	-1.28478
248280543	chr1:248280543:G:A	1.82708e-29	-6.80511e-10	-1.31262	7.37723e-09	-6.80511e-10	-1.34831
248280588	chr1:248280588:G:C	4.79073e-30	-2.23747	-0.413765	1.57059e-09	-2.30394	-0.59132
248280641	chr1:248280641:T:C	4.43837e-30	-2.23962	-0.488011	1.4711e-09	-2.30589	-0.654813
248280649	chr1:248280649:A:C	3.85544e-30	-2.30104	-0.567389	1.3009e-09	-2.35554	-0.728118
248280706	chr1:248280706:CATG:C	5.04952e-30	-2.21629	-0.382337	1.6636e-09	-2.28648	-0.551245
248280779	chr1:248280779:C:T	1.76798e-29	-6.80511e-10	-1.3455	7.31155e-09	-6.80511e-10	-1.35726
248280789	chr1:248280789:T:C	2.60182e-29	-6.80511e-10	-0.959122	1.17833e-08	-6.80511e-10	-0.880033
248280839	chr1:248280839:AG:A	2.25743e-30	-2.43361	-0.970081	9.74676e-10	-2.4115	-0.960864
248280844	chr1:248280844:G:A	2.22295e-30	-2.43591	-0.983168	9.58613e-10	-2.41487	-0.974106
248280963	chr1:248280963:G:A	1.77191e-29	-6.80511e-10	-1.34328	7.68536e-09	-6.80511e-10	-1.30739
248281054	chr1:248281054:G:T	2.2422e-29	-6.80511e-10	-1.10788	8.94505e-09	-6.80511e-10	-1.15561
248281055	chr1:248281055:A:G	2.24177e-29	-6.80511e-10	-1.10807	8.94353e-09	-6.80511e-10	-1.15578
248281298	chr1:248281298:T:G	1.7775e-30	-2.42749	-1.21522	7.55243e-10	-2.40605	-1.22137
248281847	chr1:248281847:T:A	2.01996e-29	-6.80511e-10	-1.21226	8.70652e-09	-6.80511e-10	-1.18264
248281919	chr1:248281919:C:T	1.80868e-29	-6.80511e-10	-1.32274	7.99758e-09	-6.80511e-10	-1.26757
248282072	chr1:248282072:T:C	2.95087e-30	-2.25825	-0.877571	1.0063e-09	-2.32355	-1.01689
248282246	chr1:248282246:G:A	2.65565e-29	-6.80511e-10	-0.938645	1.00892e-08	-6.80511e-10	-1.03525
248282340	chr1:248282340:C:T	2.47045e-30	-2.22044	-1.09308	9.3646e-10	-2.27361	-1.13875
248282400	chr1:248282400:T:C	2.50236e-30	-2.22879	-1.07189	9.47943e-10	-2.28073	-1.11944
248282485	chr1:248282485:G:A	2.64426e-29	-6.80511e-10	-0.942943	1.00515e-08	-6.80511e-10	-1.03899
248282903	chr1:248282903:T:C	2.51627e-29	-6.80511e-10	-0.992556	1.06363e-08	-6.80511e-10	-0.982441
248282944	chr1:248282944:C:T	2.55496e-30	-2.20384	-1.07604	9.64984e-10	-2.25916	-1.12319
248283340	chr1:248283340:A:G	2.20285e-30	-2.17444	-1.25373	7.79977e-10	-2.26117	-1.33403
248283353	chr1:248283353:T:C	3.0609e-30	-2.25999	-0.839219	1.18156e-09	-2.30676	-0.873123
248283586	chr1:248283586:G:T	2.63441e-30	-2.15878	-1.09048	9.92417e-10	-2.21796	-1.13636
248283599	chr1:248283599:A:G	5.83492e-30	-2.45406	-3.54985e-10	2.46262e-09	-2.44549	-3.54985e-10
248283764	chr1:248283764:A:G	1.75157e-29	-6.80511e-10	-1.35482	7.38144e-09	-6.80511e-10	-1.34774
248284041	chr1:248284041:A:G	2.49973e-30	-2.23043	-1.07131	9.25786e-10	-2.28626	-1.13757
248284073	chr1:248284073:G:T	2.49625e-30	-1.95053	-1.3526	1.08555e-09	-1.90747	-1.35716
248284094	chr1:248284094:G:A	7.09646e-29	-6.80511e-10	0.044263	2.94221e-08	-6.80511e-10	0.0350319
248284116	chr1:248284116:A:G	2.27983e-29	-6.80511e-10	-1.09123	9.38249e-09	-6.80511e-10	-1.10787
248284199	chr1:248284199:T:C	1.75294e-29	-6.80511e-10	-1.35404	7.30275e-09	-6.80511e-10	-1.35846
248284230	chr1:248284230:C:T	5.25342e-30	-2.42131	-0.137725	2.98327e-09	-2.2715	0.017806
248284231	chr1:248284231:A:G	2.52513e-30	-2.24192	-1.04971	9.3464e-10	-2.29579	-1.11851
248284288	chr1:248284288:C:T	1.77704e-29	-6.80511e-10	-1.34038	7.47232e-09	-6.80511e-10	-1.33551
248285008	chr1:248285008:T:C	3.31029e-30	-1.67861	-1.34227	3.80903e-09	-0.717199	-1.29214
248285151	chr1:248285151:G:A	1.77231e-29	-6.80511e-10	-1.34305	7.45023e-09	-6.80511e-10	-1.33847
248285323	chr1:248285323:T:C	3.00938e-30	-2.25488	-0.861303	1.02573e-09	-2.31816	-1.00315
248285858	chr1:248285858:G:A	1.97413e-29	-6.80511e-10	-1.2352	7.76167e-09	-6.80511e-10	-1.29752
248286434	chr1:248286434:C:T	1.75715e-29	-6.80511e-10	-1.35164	7.31123e-09	-6.80511e-10	-1.3573
248286786	chr1:248286786:CAT:C	2.30256e-30	-2.43494	-0.948958	1.02932e-09	-2.40596	-0.911846
248287152	chr1:248287152:A:G	2.60679e-30	-1.97252	-1.28727	1.76071e-09	-1.467	-1.314
248287179	chr1:248287179:A:C	1.77954e-29	-6.80511e-10	-1.33898	7.61961e-09	-6.80511e-10	-1.31599
248287223	chr1:248287223:T:C	2.59144e-30	-2.31002	-0.95569	9.63101e-10	-2.3322	-1.05211
248287490	chr1:248287490:A:C	1.74915e-29	-6.80511e-10	-1.3562	7.3428e-09	-6.80511e-10	-1.35299
248287678	chr1:248287678:C:T	1.88256e-29	-6.80511e-10	-1.2827	7.59336e-09	-6.80511e-10	-1.31944
248287684	chr1:248287684:A:G	9.01609e-30	-2.01891	-3.54985e-10	5.65434e-09	-1.61429	-3.54985e-10
248287989	chr1:248287989:A:T	1.86835e-29	-6.80511e-10	-1.29028	7.55089e-09	-6.80511e-10	-1.32505
248288175	chr1:248288175:C:T	3.79272e-29	-6.80511e-10	-0.58225	1.63119e-08	-6.80511e-10	-0.554818
248288306	chr1:248288306:G:A	3.17023e-30	-2.0403	-1.02381	1.19413e-09	-2.06323	-1.10607
248288666	chr1:248288666:GA:G	3.80076e-30	-1.65576	-1.22696	1.72884e-09	-1.60928	-1.18998
248288806	chr1:248288806:G:A	1.83393e-29	-6.80511e-10	-1.30887	7.45524e-09	-6.80511e-10	-1.33779
248288885	chr1:248288885:A:T	1.7432e-29	-6.80511e-10	-1.35961	7.29325e-09	-6.80511e-10	-1.35976
248289267	chr1:248289267:A:G	3.04768e-30	-2.195	-0.908535	1.09427e-09	-2.21182	-1.0448
248289527	chr1:248289527:C:T	1.7438e-29	-6.80511e-10	-1.35927	7.29272e-09	-6.80511e-10	-1.35984
248289765	chr1:248289765:A:C	1.76541e-29	-6.80511e-10	-1.34695	7.34622e-09	-6.80511e-10	-1.35253
248290008	chr1:248290008:G:A	3.71515e-30	-1.70114	-1.20436	1.66262e-09	-1.67315	-1.16517
248290076	chr1:248290076:T:C	1.74315e-29	-6.80511e-10	-1.35964	7.30297e-09	-6.80511e-10	-1.35843
248290550	chr1:248290550:A:G	5.94551e-29	-6.80511e-10	-0.132698	2.4156e-08	-6.80511e-10	-0.162178
248290555	chr1:248290555:A:C	3.98065e-29	-6.80511e-10	-0.533889	1.71647e-08	-6.80511e-10	-0.50386
248290712	chr1:248290712:G:A	1.99683e-29	-6.80511e-10	-1.22377	9.12937e-09	-6.80511e-10	-1.13522
248290720	chr1:248290720:G:A	3.45915e-30	-1.76949	-1.20741	2.44127e-09	-1.167	-1.28719
248290865	chr1:248290865:T:G	3.20519e-30	-2.14396	-0.909188	1.28068e-09	-2.13525	-0.96407
248291041	chr1:248291041:T:G	1.81161e-29	-6.80511e-10	-1.32112	7.73899e-09	-6.80511e-10	-1.30044
248291103	chr1:248291103:A:C	1.80925e-29	-6.80511e-10	-1.32242	7.39105e-09	-6.80511e-10	-1.34644
248291158	chr1:248291158:T:G	1.74282e-29	-6.80511e-10	-1.35983	7.29751e-09	-6.80511e-10	-1.35918
248291678	chr1:248291678:T:G	3.03729e-30	-2.18326	-0.92369	1.0915e-09	-2.20211	-1.05705
248291768	chr1:248291768:C:T	9.40834e-30	-1.97632	-3.54985e-10	3.63597e-09	-2.05584	-3.54985e-10
248291904	chr1:248291904:C:T	3.67573e-29	-6.80511e-10	-0.613582	1.58252e-08	-6.80511e-10	-0.585109
248292192	chr1:248292192:G:A	1.74362e-29	-6.80511e-10	-1.35937	7.30761e-09	-6.80511e-10	-1.3578
248292203	chr1:248292203:G:A	3.79951e-30	-1.62301	-1.26004	1.72009e-09	-1.57647	-1.22786
248292210	chr1:248292210:G:A	3.15365e-30	-1.78679	-1.28257	2.27537e-09	-1.18913	-1.33544
248292309	chr1:248292309:A:T	2.5803e-29	-6.80511e-10	-0.967429	1.05885e-08	-6.80511e-10	-0.98694
248292334	chr1:248292334:A:G	1.97545e-29	-6.80511e-10	-1.23454	8.44486e-09	-6.80511e-10	-1.21315
248292725	chr1:248292725:G:A	3.34854e-30	-2.17008	-0.839316	1.28292e-09	-2.17466	-0.922916
248293524	chr1:248293524:A:T	3.01082e-30	-2.1884	-0.927305	1.0829e-09	-2.20676	-1.06032
248293561	chr1:248293561:C:T	2.53658e-29	-6.80511e-10	-0.984517	1.04141e-08	-6.80511e-10	-1.00356
248293634	chr1:248293634:T:C	1.74381e-29	-6.80511e-10	-1.35926	7.30919e-09	-6.80511e-10	-1.35758
248293878	chr1:248293878:G:A	3.46427e-30	-2.16019	-0.815221	1.3255e-09	-2.16412	-0.900801
248293896	chr1:248293896:CT:C	3.30223e-30	-2.1515	-0.871826	1.31152e-09	-2.1465	-0.929019
248294124	chr1:248294124:C:T	3.31436e-30	-2.1836	-0.836058	1.26858e-09	-2.18735	-0.921466
248294172	chr1:248294172:T:G	2.99808e-30	-2.18988	-0.930069	1.0787e-09	-2.20916	-1.06179
248294179	chr1:248294179:G:A	1.76318e-29	-6.80511e-10	-1.34822	7.4617e-09	-6.80511e-10	-1.33693
248294356	chr1:248294356:G:T	4.33087e-29	-6.80511e-10	-0.449566	1.81996e-08	-6.80511e-10	-0.44531
248294379	chr1:248294379:T:C	1.81565e-29	-6.80511e-10	-1.31889	7.77069e-09	-6.80511e-10	-1.29635
248294432	chr1:248294432:A:G	2.52513e-29	-6.80511e-10	-0.989039	1.03674e-08	-6.80511e-10	-1.00804
248294447	chr1:248294447:A:C	5.8442e-30	-2.45247	-3.54985e-10	2.70517e-09	-2.35155	-3.54985e-10
248294691	chr1:248294691:C:G	2.95092e-30	-1.77986	-1.35594	2.24482e-09	-1.18123	-1.35686
248295049	chr1:248295049:CAGA:C	1.8892e-29	-6.80511e-10	-1.27918	7.61024e-09	-6.80511e-10	-1.31722
248295176	chr1:248295176:T:C	1.84023e-29	-6.80511e-10	-1.30544	7.87892e-09	-6.80511e-10	-1.28252
248295194	chr1:248295194:G:A	3.64475e-29	-6.80511e-10	-0.622046	1.56471e-08	-6.80511e-10	-0.596429
248295302	chr1:248295302:C:T	5.85438e-30	-2.45073	-3.54985e-10	2.47568e-09	-2.4402	-3.54985e-10
248295629	chr1:248295629:T:A	1.74466e-29	-6.80511e-10	-1.35878	7.29958e-09	-6.80511e-10	-1.3589
248295659	chr1:248295659:C:T	1.77053e-29	-6.80511e-10	-1.34406	7.44526e-09	-6.80511e-10	-1.33913
248295673	chr1:248295673:A:T	2.28486e-29	-6.80511e-10	-1.08903	9.11527e-09	-6.80511e-10	-1.13676
248295905	chr1:248295905:C:G	1.75889e-29	-6.80511e-10	-1.35065	7.32621e-09	-6.80511e-10	-1.35525
248296239	chr1:248296239:T:G	1.7843e-29	-6.80511e-10	-1.33631	7.40862e-09	-6.80511e-10	-1.34407
248296296	chr1:248296296:A:G	5.68243e-29	-6.80511e-10	-0.177954	2.31019e-08	-6.80511e-10	-0.206799
248296303	chr1:248296303:C:T	2.49397e-29	-6.80511e-10	-1.00146	1.02447e-08	-6.80511e-10	-1.01995
248296385	chr1:248296385:G:A	1.74314e-29	-6.80511e-10	-1.35965	7.33612e-09	-6.80511e-10	-1.3539
248296407	chr1:248296407:C:A	1.74534e-29	-6.80511e-10	-1.35838	7.30373e-09	-6.80511e-10	-1.35833
248296473	chr1:248296473:A:G	5.74722e-29	-6.80511e-10	-0.166618	2.33604e-08	-6.80511e-10	-0.19567
248296573	chr1:248296573:T:A	5.6327e-29	-6.80511e-10	-0.186745	2.45311e-08	-6.80511e-10	-0.146771
248296589	chr1:248296589:AT:A	8.18751e-30	-2.11531	-3.54985e-10	7.70685e-09	-1.3046	-3.54985e-10
248296611	chr1:248296611:G:A	1.77745e-29	-6.80511e-10	-1.34016	7.55881e-09	-6.80511e-10	-1.324
248296634	chr1:248296634:T:C	3.2718e-29	-6.80511e-10	-0.729994	1.40516e-08	-6.80511e-10	-0.703976
248296720	chr1:248296720:ATTTG:A	3.66346e-29	-6.80511e-10	-0.616925	1.57714e-08	-6.80511e-10	-0.588515
248296727	chr1:248296727:T:G	2.60884e-29	-6.80511e-10	-0.956428	1.07033e-08	-6.80511e-10	-0.976163
248296857	chr1:248296857:C:A	1.74791e-29	-6.80511e-10	-1.35691	7.33563e-09	-6.80511e-10	-1.35397
248296929	chr1:248296929:G:A	2.07919e-29	-6.80511e-10	-1.18336	8.991e-09	-6.80511e-10	-1.15049
248297033	chr1:248297033:A:T	2.50199e-30	-2.17565	-1.12518	1.01333e-09	-2.17274	-1.16073
248297155	chr1:248297155:G:A	2.00516e-29	-6.80511e-10	-1.21961	9.18259e-09	-6.80511e-10	-1.1294
248297175	chr1:248297175:G:A	2.17277e-30	-2.32122	-1.12069	1.01449e-09	-2.20473	-1.12759
248297313	chr1:248297313:C:T	2.92118e-30	-1.87831	-1.26762	2.016e-09	-1.31908	-1.32652
248297369	chr1:248297369:A:C	3.42472e-30	-1.76834	-1.21855	2.42774e-09	-1.16482	-1.29493
248297461	chr1:248297461:C:T	2.46608e-30	-2.1245	-1.19079	9.73961e-10	-2.12679	-1.2463
248297531	chr1:248297531:G:T	1.78543e-29	-6.80511e-10	-1.33567	7.48975e-09	-6.80511e-10	-1.33318
248297693	chr1:248297693:T:C	1.74291e-29	-6.80511e-10	-1.35978	7.29586e-09	-6.80511e-10	-1.35941
248297791	chr1:248297791:C:T	2.04909e-30	-2.15543	-1.3451	8.42752e-10	-2.15935	-1.35845
248297820	chr1:248297820:T:C	1.66708e-30	-2.39587	-1.31097	7.34988e-10	-2.31955	-1.33506
248298103	chr1:248298103:C:G	2.2841e-30	-2.15202	-1.23993	9.005e-10	-2.1653	-1.28622
248298398	chr1:248298398:G:A	3.48833e-29	-0.66591	-3.54985e-10	4.86241e-09	-1.76518	-3.54985e-10
248298438	chr1:248298438:C:T	2.05262e-29	-6.80511e-10	-1.19622	8.70574e-09	-6.80511e-10	-1.18273
248298496	chr1:248298496:G:T	1.9008e-30	-2.35631	-1.21934	8.59844e-10	-2.25488	-1.24284
248298613	chr1:248298613:T:C	2.53911e-29	-6.80511e-10	-0.983521	1.04242e-08	-6.80511e-10	-1.00258
248298850	chr1:248298850:C:A	1.94456e-29	-6.80511e-10	-1.2503	8.08594e-09	-6.80511e-10	-1.25659
248298967	chr1:248298967:T:C	1.85435e-29	-6.80511e-10	-1.2978	7.90232e-09	-6.80511e-10	-1.27956
248299082	chr1:248299082:T:C	3.09519e-30	-1.73405	-1.35402	2.46227e-09	-1.12086	-1.32477
248299155	chr1:248299155:A:T	5.98411e-29	-6.80511e-10	-0.126226	2.43114e-08	-6.80511e-10	-0.155769
248299284	chr1:248299284:G:C	1.6536e-29	-1.41238	-3.54985e-10	2.88866e-09	-2.28592	-3.54985e-10
248299406	chr1:248299406:C:G	1.74627e-29	-6.80511e-10	-1.35785	7.3004e-09	-6.80511e-10	-1.35878
248299442	chr1:248299442:C:T	3.25502e-30	-2.10171	-0.936008	1.3689e-09	-2.08476	-0.947942
248299671	chr1:248299671:T:C	1.89266e-30	-2.37755	-1.20238	8.34412e-10	-2.2971	-1.23064
248299826	chr1:248299826:A:G	2.04849e-30	-2.45371	-1.0471	9.38579e-10	-2.45031	-0.959792
248299946	chr1:248299946:A:G	1.81912e-29	-6.80511e-10	-1.31698	7.72986e-09	-6.80511e-10	-1.30162
248300051	chr1:248300051:T:G	1.84964e-29	-6.80511e-10	-1.30034	7.93038e-09	-6.80511e-10	-1.27601
248300440	chr1:248300440:T:C	2.24539e-30	-2.18234	-1.2267	8.83629e-10	-2.19435	-1.27608
248300541	chr1:248300541:A:G	2.10228e-29	-6.80511e-10	-1.17231	9.16097e-09	-6.80511e-10	-1.13176
248301028	chr1:248301028:A:G	3.10511e-30	-2.25529	-0.829584	1.12689e-09	-2.27059	-0.956667
248301139	chr1:248301139:T:G	1.23637e-28	-6.80511e-10	0.599428	4.02526e-08	-6.80511e-10	0.348462
248301251	chr1:248301251:A:G	2.53283e-29	-6.80511e-10	-0.985996	1.03991e-08	-6.80511e-10	-1.00499
248301361	chr1:248301361:A:G	1.78706e-29	-6.80511e-10	-1.33476	7.60709e-09	-6.80511e-10	-1.31763
248301519	chr1:248301519:T:A	1.92897e-29	-6.80511e-10	-1.25835	8.28752e-09	-6.80511e-10	-1.23196
248301569	chr1:248301569:G:T	2.57432e-30	-2.18257	-1.08976	1.03949e-09	-2.17981	-1.12817
248301643	chr1:248301643:C:T	1.78787e-29	-6.80511e-10	-1.33431	7.6197e-09	-6.80511e-10	-1.31598
248301742	chr1:248301742:A:G	2.48312e-30	-2.17102	-1.13738	1.00667e-09	-2.16811	-1.17195
248302021	chr1:248302021:T:C	2.52049e-30	-2.16713	-1.12633	1.01724e-09	-2.16431	-1.16531
248302204	chr1:248302204:A:G	1.74557e-29	-6.80511e-10	-1.35825	7.30274e-09	-6.80511e-10	-1.35846
248302247	chr1:248302247:A:G	5.71291e-29	-6.80511e-10	-0.172604	2.32198e-08	-6.80511e-10	-0.201708
248302280	chr1:248302280:T:A	1.90913e-30	-2.34347	-1.22781	8.69313e-10	-2.23651	-1.25025
248302380	chr1:248302380:A:G	3.49703e-30	-2.20692	-0.759088	1.35585e-09	-2.21011	-0.832177
248302387	chr1:248302387:C:T	3.47181e-30	-2.21476	-0.75848	1.34715e-09	-2.21711	-0.831609
248302400	chr1:248302400:T:C	1.86074e-29	-6.80511e-10	-1.29436	7.97771e-09	-6.80511e-10	-1.27006
248302912	chr1:248302912:A:G	1.98127e-29	-6.80511e-10	-1.23159	8.31617e-09	-6.80511e-10	-1.22851
248303106	chr1:248303106:C:A	3.84921e-30	-2.1953	-0.674749	1.48683e-09	-2.1976	-0.752472
248303193	chr1:248303193:T:C	3.40525e-30	-2.16619	-0.826408	1.32671e-09	-2.16885	-0.895165
248303281	chr1:248303281:A:T	3.48241e-30	-2.19486	-0.775339	1.3533e-09	-2.19733	-0.846841
248303302	chr1:248303302:G:A	3.32455e-30	-2.21306	-0.803525	1.29507e-09	-2.21529	-0.872859
248303313	chr1:248303313:A:G	3.49152e-30	-2.20417	-0.763408	1.35462e-09	-2.20697	-0.836225
248303473	chr1:248303473:T:C	1.80661e-29	-6.80511e-10	-1.32388	7.70172e-09	-6.80511e-10	-1.30527
248303790	chr1:248303790:A:G	3.49812e-30	-2.19762	-0.768076	1.35678e-09	-2.201	-0.840598
248303944	chr1:248303944:A:AG	3.50268e-30	-2.21479	-0.749601	1.35838e-09	-2.21714	-0.823282
248303946	chr1:248303946:AGCT:A	3.60752e-30	-2.20542	-0.729477	1.39727e-09	-2.20779	-0.804401
248304058	chr1:248304058:G:A	3.68394e-30	-2.21618	-0.69776	1.42412e-09	-2.21867	-0.774494
248304081	chr1:248304081:T:C	1.71391e-29	-1.37656	-3.54985e-10	7.30682e-09	-1.3579	-3.54985e-10
248304137	chr1:248304137:GTTA:G	3.71879e-30	-2.22899	-0.675528	1.43673e-09	-2.23115	-0.753188
248304262	chr1:248304262:C:T	2.14291e-29	-6.80511e-10	-1.15317	9.97756e-09	-6.80511e-10	-1.04637
248304263	chr1:248304263:A:G	4.34208e-30	-2.07991	-0.669652	1.59368e-09	-2.10157	-0.779097
248304654	chr1:248304654:A:G	3.90858e-30	-2.2019	-0.652847	1.50873e-09	-2.20286	-0.732581
248304782	chr1:248304782:G:A	3.77093e-30	-2.20628	-0.684316	1.4559e-09	-2.2089	-0.762193
248304911	chr1:248304911:T:C	2.48249e-29	-6.80511e-10	-1.00607	1.01788e-08	-6.80511e-10	-1.02641
248304929	chr1:248304929:G:A	3.8654e-30	-2.20548	-0.660377	1.49203e-09	-2.20765	-0.738919
248304975	chr1:248304975:C:T	2.20206e-29	-6.80511e-10	-1.12594	9.29795e-09	-6.80511e-10	-1.11692
248304977	chr1:248304977:C:T	3.80719e-30	-2.20146	-0.679564	1.47146e-09	-2.20347	-0.756989
248305139	chr1:248305139:A:G	2.21171e-30	-2.23416	-1.18999	8.42025e-10	-2.25171	-1.26695
248305163	chr1:248305163:T:G	2.00183e-29	-6.80511e-10	-1.22127	8.62959e-09	-6.80511e-10	-1.19152
248305207	chr1:248305207:C:T	3.74184e-30	-2.21815	-0.680189	1.44593e-09	-2.22039	-0.757577
248305289	chr1:248305289:G:T	3.73992e-30	-2.21743	-0.681426	1.44477e-09	-2.22002	-0.758742
248305537	chr1:248305537:T:A	3.65817e-30	-2.22221	-0.698748	1.41475e-09	-2.22472	-0.77504
248305878	chr1:248305878:C:T	4.05478e-30	-1.62466	-1.19336	2.98646e-09	-0.972795	-1.27983
248305980	chr1:248305980:AGAGTAG:A	3.84437e-30	-2.25229	-0.619023	1.48218e-09	-2.25378	-0.699419
248306063	chr1:248306063:C:CAG	1.78608e-29	-6.80511e-10	-1.33531	7.61023e-09	-6.80511e-10	-1.31722
248306072	chr1:248306072:G:A	1.79369e-29	-6.80511e-10	-1.33106	7.65258e-09	-6.80511e-10	-1.31167
248306107	chr1:248306107:A:C	6.59233e-29	-6.80511e-10	-0.0294268	2.27223e-08	-6.80511e-10	-0.223365
248306170	chr1:248306170:T:TGGA	1.75114e-29	-6.80511e-10	-1.35507	7.29674e-09	-6.80511e-10	-1.35929
248306228	chr1:248306228:C:T	2.00435e-29	-6.80511e-10	-1.22002	9.17779e-09	-6.80511e-10	-1.12993
248306288	chr1:248306288:T:G	1.77622e-29	-6.80511e-10	-1.34085	7.55406e-09	-6.80511e-10	-1.32463
248306381	chr1:248306381:A:G	1.78849e-29	-6.80511e-10	-1.33396	7.73148e-09	-6.80511e-10	-1.30141
248306415	chr1:248306415:C:T	1.78136e-29	-6.80511e-10	-1.33796	7.70836e-09	-6.80511e-10	-1.30441
248307002	chr1:248307002:C:T	1.85787e-29	-6.80511e-10	-1.2959	7.8663e-09	-6.80511e-10	-1.28412
248307136	chr1:248307136:T:C	4.07006e-30	-2.19191	-0.62235	1.56583e-09	-2.19493	-0.703361
248307144	chr1:248307144:A:G	1.97383e-30	-2.19826	-1.33968	7.90472e-10	-2.22258	-1.35926
248307395	chr1:248307395:A:T	3.64806e-30	-2.21036	-0.713359	1.30501e-09	-2.22671	-0.853793
248307397	chr1:248307397:G:A	1.792e-29	-6.80511e-10	-1.332	7.64309e-09	-6.80511e-10	-1.31291
248307460	chr1:248307460:G:A	2.16928e-30	-2.45443	-0.989097	1.00646e-09	-2.44373	-0.896553
248307646	chr1:248307646:G:A	1.7928e-29	-6.80511e-10	-1.33155	7.64835e-09	-6.80511e-10	-1.31222
248307668	chr1:248307668:A:G	1.79246e-29	-6.80511e-10	-1.33175	7.64631e-09	-6.80511e-10	-1.31249
248307682	chr1:248307682:T:A	2.00576e-30	-2.18012	-1.34178	8.04663e-10	-2.20446	-1.35958
248307684	chr1:248307684:A:G	1.78638e-29	-6.80511e-10	-1.33514	7.61241e-09	-6.80511e-10	-1.31693
248307731	chr1:248307731:A:G	4.45348e-30	-2.21273	-0.5115	1.5565e-09	-2.22914	-0.675127
248307761	chr1:248307761:A:C	1.78708e-29	-6.80511e-10	-1.33475	7.61584e-09	-6.80511e-10	-1.31648
248307797	chr1:248307797:A:G	1.81854e-29	-6.80511e-10	-1.3173	7.72701e-09	-6.80511e-10	-1.30199
248307815	chr1:248307815:C:T	1.78661e-29	-6.80511e-10	-1.33501	7.61322e-09	-6.80511e-10	-1.31683
248307872	chr1:248307872:A:G	4.29082e-30	-2.21548	-0.545966	1.50511e-09	-2.23178	-0.706063
248307920	chr1:248307920:G:A	4.02415e-30	-2.19087	-0.634737	1.54656e-09	-2.19512	-0.715559
248308048	chr1:248308048:T:C	1.78708e-29	-6.80511e-10	-1.33475	7.61604e-09	-6.80511e-10	-1.31646
248308128	chr1:248308128:G:T	1.78962e-29	-6.80511e-10	-1.33333	7.63035e-09	-6.80511e-10	-1.31458
248308165	chr1:248308165:C:A	4.77658e-30	-2.15971	-0.494479	1.66332e-09	-2.1788	-0.659097
248308219	chr1:248308219:G:T	1.79107e-29	-6.80511e-10	-1.33252	7.63815e-09	-6.80511e-10	-1.31356
248308369	chr1:248308369:C:T	1.77862e-29	-6.80511e-10	-1.33949	7.56791e-09	-6.80511e-10	-1.3228
248308410	chr1:248308410:T:C	3.83929e-30	-2.15683	-0.715805	1.48574e-09	-2.15998	-0.790825
248308774	chr1:248308774:C:T	2.39982e-30	-2.27208	-1.07044	1.10836e-09	-2.15095	-1.09289
248308837	chr1:248308837:A:C	5.44387e-29	-6.80511e-10	-0.220843	1.89597e-08	-6.80511e-10	-0.404397
248308909	chr1:248308909:C:T	2.13118e-30	-2.30437	-1.15687	1.00112e-09	-2.1822	-1.1634
248309102	chr1:248309102:T:C	9.08426e-30	-2.01137	-3.54985e-10	5.73647e-09	-1.59987	-3.54985e-10
248309120	chr1:248309120:T:C	2.35224e-30	-2.26605	-1.0965	1.09023e-09	-2.14244	-1.11789
248309206	chr1:248309206:T:A	2.30923e-30	-2.28111	-1.09989	1.06557e-09	-2.16206	-1.12115
248309291	chr1:248309291:C:T	1.88518e-30	-2.45381	-1.13009	8.53218e-10	-2.44982	-1.05563
248309416	chr1:248309416:C:T	1.77146e-29	-6.80511e-10	-1.34353	7.36633e-09	-6.80511e-10	-1.34979
248309438	chr1:248309438:A:G	4.71113e-29	-6.80511e-10	-0.365405	1.65844e-08	-6.80511e-10	-0.538251
248309514	chr1:248309514:A:G	2.22594e-30	-2.31487	-1.10287	9.68891e-10	-2.21958	-1.15873
248309693	chr1:248309693:T:C	1.74369e-29	-6.80511e-10	-1.35933	7.31438e-09	-6.80511e-10	-1.35687
248309836	chr1:248309836:G:A	2.00435e-29	-6.80511e-10	-1.22002	9.17779e-09	-6.80511e-10	-1.12993
248310000	chr1:248310000:G:T	3.26929e-29	-6.80511e-10	-0.73076	1.40406e-08	-6.80511e-10	-0.704758
248310119	chr1:248310119:C:T	2.28353e-30	-2.29157	-1.10063	1.00041e-09	-2.18956	-1.15674
248310204	chr1:248310204:T:C	2.28963e-30	-2.28094	-1.10859	1.0077e-09	-2.17688	-1.16216
248310232	chr1:248310232:A:G	2.41217e-30	-2.25789	-1.0795	1.12021e-09	-2.13162	-1.10158
248310380	chr1:248310380:C:T	1.72911e-30	-2.39311	-1.27721	7.60071e-10	-2.31867	-1.30238
248310390	chr1:248310390:T:A	2.3481e-30	-2.27302	-1.09129	1.08565e-09	-2.15164	-1.1129
248310908	chr1:248310908:G:A	2.43968e-30	-2.26828	-1.05778	1.12798e-09	-2.14556	-1.08072
248311029	chr1:248311029:C:T	2.38519e-30	-2.26803	-1.08061	1.1038e-09	-2.14531	-1.10265
248311193	chr1:248311193:A:G	2.0307e-30	-2.17832	-1.33122	8.07743e-10	-2.20301	-1.35721
248311234	chr1:248311234:A:T	1.78554e-29	-6.80511e-10	-1.33561	7.60721e-09	-6.80511e-10	-1.31762
248311242	chr1:248311242:T:C	2.05729e-30	-2.29245	-1.20408	9.13731e-10	-2.19123	-1.2457
248311301	chr1:248311301:G:A	3.30046e-30	-2.31368	-0.710182	1.51179e-09	-2.19956	-0.733856
248311308	chr1:248311308:A:C	1.77387e-29	-6.80511e-10	-1.34217	7.54036e-09	-6.80511e-10	-1.32644
248311369	chr1:248311369:T:C	2.32257e-30	-2.29102	-1.08422	1.06809e-09	-2.17473	-1.10612
248311423	chr1:248311423:A:C	1.84305e-29	-6.80511e-10	-1.30391	7.89772e-09	-6.80511e-10	-1.28014
248311543	chr1:248311543:G:C	2.45818e-30	-2.26269	-1.05581	1.13762e-09	-2.13866	-1.07911
248311557	chr1:248311557:T:C	1.76076e-29	-6.80511e-10	-1.34959	7.35627e-09	-6.80511e-10	-1.35116
248311670	chr1:248311670:T:A	2.40111e-30	-2.26741	-1.07458	1.11126e-09	-2.14475	-1.09647
248311691	chr1:248311691:G:C	2.29805e-30	-2.28229	-1.10356	1.05951e-09	-2.16425	-1.12466
248311733	chr1:248311733:A:G	2.2856e-30	-2.28822	-1.10307	1.00163e-09	-2.18617	-1.15891
248311763	chr1:248311763:G:T	1.78502e-29	-6.80511e-10	-1.3359	7.60428e-09	-6.80511e-10	-1.318
248311785	chr1:248311785:G:A	3.21587e-30	-2.31845	-0.731366	1.47123e-09	-2.20597	-0.754645
248311825	chr1:248311825:A:G	2.33239e-30	-2.27186	-1.09917	1.02651e-09	-2.16509	-1.15545
248312101	chr1:248312101:C:G	2.19967e-30	-2.28881	-1.1408	9.68279e-10	-2.18742	-1.19153
248312301	chr1:248312301:G:A	1.78014e-29	-6.80511e-10	-1.33864	7.57657e-09	-6.80511e-10	-1.32165
248312389	chr1:248312389:C:G	2.36788e-30	-2.27503	-1.08089	1.09374e-09	-2.1542	-1.10292
248312418	chr1:248312418:A:G	2.32972e-30	-2.29017	-1.082	1.01924e-09	-2.18746	-1.1402
248312450	chr1:248312450:T:C	1.74774e-29	-6.80511e-10	-1.35701	7.29685e-09	-6.80511e-10	-1.35927
248312496	chr1:248312496:A:G	2.40845e-30	-2.28306	-1.05587	1.05166e-09	-2.1794	-1.11694
248312599	chr1:248312599:C:CCTT	2.20019e-30	-2.29338	-1.13599	9.66974e-10	-2.19298	-1.18731
248312786	chr1:248312786:G:A	2.31558e-30	-2.26843	-1.10983	1.07389e-09	-2.14522	-1.1302
248312793	chr1:248312793:T:C	2.00566e-29	-6.80511e-10	-1.21936	9.18584e-09	-6.80511e-10	-1.12905
248312797	chr1:248312797:C:G	2.2909e-30	-2.29896	-1.09002	9.99366e-10	-2.20001	-1.14734
248312856	chr1:248312856:C:A	2.32917e-30	-2.28658	-1.08583	1.07236e-09	-2.16919	-1.10766
248312894	chr1:248312894:A:T	2.34364e-30	-2.27586	-1.09035	1.08323e-09	-2.15477	-1.11199
248313086	chr1:248313086:T:G	1.97679e-29	-6.80511e-10	-1.23386	8.45093e-09	-6.80511e-10	-1.21244
248313108	chr1:248313108:A:C	1.75017e-29	-6.80511e-10	-1.35562	7.29376e-09	-6.80511e-10	-1.35969
248313121	chr1:248313121:A:C	3.11888e-29	-6.80511e-10	-0.77786	1.27416e-08	-6.80511e-10	-0.801839
248313221	chr1:248313221:C:T	1.7766e-29	-6.80511e-10	-1.34063	7.55624e-09	-6.80511e-10	-1.32434
248313227	chr1:248313227:A:G	3.11123e-30	-1.73237	-1.35053	2.40279e-09	-1.11069	-1.35939
248313310	chr1:248313310:G:C	1.74831e-29	-6.80511e-10	-1.35669	7.2959e-09	-6.80511e-10	-1.3594
248313315	chr1:248313315:C:T	2.3865e-30	-2.26935	-1.07875	1.10369e-09	-2.1472	-1.10086
248313411	chr1:248313411:A:G	2.00371e-29	-6.80511e-10	-1.22033	9.17405e-09	-6.80511e-10	-1.13033
248313502	chr1:248313502:G:A	2.38525e-30	-2.27039	-1.07823	1.10378e-09	-2.14761	-1.10036
248313667	chr1:248313667:T:C	2.57546e-30	-2.12406	-1.14784	9.6492e-10	-2.15001	-1.23241
248313690	chr1:248313690:T:C	2.01306e-29	-6.80511e-10	-1.21568	8.73933e-09	-6.80511e-10	-1.17888
248313953	chr1:248313953:T:C	2.27326e-30	-2.29017	-1.10653	9.96051e-10	-2.18869	-1.16198
248313954	chr1:248313954:G:A	2.28826e-30	-2.27107	-1.11905	1.05932e-09	-2.14994	-1.13914
248313959	chr1:248313959:T:A	6.37919e-30	-2.36488	-3.54985e-10	2.98265e-09	-2.2539	-3.54985e-10
248313965	chr1:248313965:T:C	2.49156e-30	-2.15304	-1.15197	9.34609e-10	-2.17872	-1.23562
248313995	chr1:248313995:T:C	2.38037e-30	-2.26915	-1.08151	1.10015e-09	-2.14775	-1.10352
248314147	chr1:248314147:A:C	5.80928e-29	-6.80511e-10	-0.155876	2.36101e-08	-6.80511e-10	-0.185039
248314233	chr1:248314233:G:T	3.40291e-30	-1.66463	-1.32866	2.62477e-09	-1.02526	-1.35646
248314300	chr1:248314300:T:C	2.00542e-29	-6.80511e-10	-1.21948	9.18269e-09	-6.80511e-10	-1.12939
248314305	chr1:248314305:CT:C	1.75415e-29	-6.80511e-10	-1.35335	7.29534e-09	-6.80511e-10	-1.35948
248314339	chr1:248314339:C:T	2.36213e-30	-2.2675	-1.09085	1.094e-09	-2.1444	-1.11247
248314399	chr1:248314399:G:C	5.31663e-29	-6.80511e-10	-0.244493	1.98479e-08	-6.80511e-10	-0.358616
248314433	chr1:248314433:C:G	1.79649e-29	-6.80511e-10	-1.3295	7.66801e-09	-6.80511e-10	-1.30966
248314456	chr1:248314456:T:C	3.28051e-29	-6.80511e-10	-0.727335	1.40904e-08	-6.80511e-10	-0.70122
248314761	chr1:248314761:C:T	1.89862e-29	-6.80511e-10	-1.27421	8.04135e-09	-6.80511e-10	-1.26212
248315152	chr1:248315152:C:A	1.79063e-29	-6.80511e-10	-1.33276	7.63534e-09	-6.80511e-10	-1.31393
248315257	chr1:248315257:T:G	1.80371e-29	-6.80511e-10	-1.32549	7.59897e-09	-6.80511e-10	-1.3187
248315366	chr1:248315366:G:A	1.80192e-29	-6.80511e-10	-1.32648	7.69679e-09	-6.80511e-10	-1.30591
248315714	chr1:248315714:C:G	1.75885e-29	-6.80511e-10	-1.35067	7.29535e-09	-6.80511e-10	-1.35948
248315759	chr1:248315759:C:T	2.12623e-30	-2.15052	-1.31305	8.33591e-10	-2.17859	-1.35013
248315864	chr1:248315864:G:A	1.80091e-29	-6.80511e-10	-1.32704	7.69147e-09	-6.80511e-10	-1.3066
248315875	chr1:248315875:T:C	3.17009e-30	-2.31748	-0.74668	1.45223e-09	-2.20512	-0.768491
248315980	chr1:248315980:G:A	3.60268e-30	-2.11599	-0.820255	1.38365e-09	-2.1254	-0.896589
248316217	chr1:248316217:G:A	1.80345e-29	-6.80511e-10	-1.32563	7.7053e-09	-6.80511e-10	-1.3048
248316228	chr1:248316228:A:G	2.32541e-30	-2.2835	-1.09052	1.0199e-09	-2.18016	-1.14685
248316230	chr1:248316230:G:A	2.08367e-30	-2.28995	-1.19383	9.24961e-10	-2.18852	-1.2362
248316260	chr1:248316260:C:T	2.61642e-30	-2.1401	-1.11601	9.76532e-10	-2.16398	-1.20648
248316306	chr1:248316306:G:C	2.4157e-30	-2.27341	-1.06251	1.11648e-09	-2.1521	-1.08443
248316583	chr1:248316583:C:G	1.77518e-29	-6.80511e-10	-1.34143	7.31928e-09	-6.80511e-10	-1.3562
248316634	chr1:248316634:G:T	5.90946e-29	-6.80511e-10	-0.138779	2.04981e-08	-6.80511e-10	-0.326381
248316658	chr1:248316658:A:G	2.41417e-30	-2.27518	-1.06139	1.11489e-09	-2.15461	-1.08335
248316693	chr1:248316693:A:G	1.61854e-30	-2.38628	-1.35012	7.68052e-10	-2.30398	-1.30664
248316894	chr1:248316894:C:T	1.79244e-30	-2.38599	-1.24836	7.90606e-10	-2.30849	-1.27318
248316984	chr1:248316984:G:A	1.77921e-29	-6.80511e-10	-1.33916	7.57074e-09	-6.80511e-10	-1.32242
248317035	chr1:248317035:T:A	2.30943e-30	-2.29201	-1.08891	1.01023e-09	-2.19085	-1.14569
248317063	chr1:248317063:G:A	1.82032e-29	-6.80511e-10	-1.31632	7.79563e-09	-6.80511e-10	-1.29315
248317107	chr1:248317107:G:T	3.34888e-29	-6.80511e-10	-0.706708	1.43873e-08	-6.80511e-10	-0.680368
248317154	chr1:248317154:G:A	2.01122e-29	-6.80511e-10	-1.21659	9.21711e-09	-6.80511e-10	-1.12565
248317194	chr1:248317194:T:A	2.08355e-30	-2.29094	-1.19291	9.24503e-10	-2.18981	-1.2354
248317466	chr1:248317466:C:T	2.2955e-30	-2.29101	-1.09596	1.00556e-09	-2.18947	-1.15169
248317951	chr1:248317951:A:G	2.64548e-30	-2.13528	-1.10978	9.88018e-10	-2.15771	-1.20106
248318121	chr1:248318121:C:T	2.4819e-30	-2.2935	-1.01539	1.08193e-09	-2.18962	-1.07834
248318249	chr1:248318249:T:C	2.07347e-30	-2.16425	-1.32445	8.22414e-10	-2.18761	-1.35462
248318359	chr1:248318359:C:G	3.44323e-30	-2.32703	-0.654477	1.57503e-09	-2.21534	-0.677103
248318650	chr1:248318650:T:C	2.54835e-30	-2.29268	-0.989792	1.10717e-09	-2.18869	-1.05621
248318714	chr1:248318714:C:T	2.57459e-30	-2.28791	-0.984323	1.18649e-09	-2.16767	-1.00804
248318716	chr1:248318716:G:A	2.47547e-30	-2.29655	-1.01493	1.07813e-09	-2.19356	-1.07792
248318733	chr1:248318733:G:A	1.76197e-29	-6.80511e-10	-1.3489	7.35654e-09	-6.80511e-10	-1.35112
248318751	chr1:248318751:C:T	2.48478e-30	-2.31329	-0.994443	1.07458e-09	-2.21541	-1.05937
248319030	chr1:248319030:T:C	1.8159e-29	-6.80511e-10	-1.31875	7.77201e-09	-6.80511e-10	-1.29618
248319071	chr1:248319071:G:T	1.82523e-29	-6.80511e-10	-1.31363	7.55701e-09	-6.80511e-10	-1.32424
248319207	chr1:248319207:A:G	1.80078e-29	-6.80511e-10	-1.32711	7.69061e-09	-6.80511e-10	-1.30671
248319454	chr1:248319454:C:T	2.6797e-30	-2.2964	-0.935819	1.22916e-09	-2.17902	-0.961357
248319480	chr1:248319480:A:G	1.76723e-29	-6.80511e-10	-1.34592	7.31412e-09	-6.80511e-10	-1.35691
248319532	chr1:248319532:C:A	2.77384e-30	-2.13319	-1.06449	1.0252e-09	-2.156	-1.16583
248319549	chr1:248319549:G:A	2.61758e-30	-2.29548	-0.960188	1.2019e-09	-2.17783	-0.984977
248319616	chr1:248319616:T:G	1.78704e-29	-6.80511e-10	-1.33477	7.61497e-09	-6.80511e-10	-1.3166
248319634	chr1:248319634:A:G	1.74307e-29	-6.80511e-10	-1.35969	7.32256e-09	-6.80511e-10	-1.35575
248319706	chr1:248319706:T:A	1.74523e-29	-6.80511e-10	-1.35845	7.38701e-09	-6.80511e-10	-1.34699
248319802	chr1:248319802:C:T	1.76343e-29	-6.80511e-10	-1.34808	7.30723e-09	-6.80511e-10	-1.35785
248319823	chr1:248319823:A:T	1.76509e-29	-6.80511e-10	-1.34713	7.31016e-09	-6.80511e-10	-1.35745
248320132	chr1:248320132:A:C	2.07355e-29	-6.80511e-10	-1.18607	9.00619e-09	-6.80511e-10	-1.1488
248320188	chr1:248320188:G:A	3.37117e-30	-1.64284	-1.35982	2.76735e-09	-0.980858	-1.34797
248320214	chr1:248320214:C:T	5.29074e-29	-6.80511e-10	-0.249376	2.15924e-08	-6.80511e-10	-0.274372
248320250	chr1:248320250:T:C	2.68364e-29	-6.80511e-10	-0.928161	1.10083e-08	-6.80511e-10	-0.948063
248320272	chr1:248320272:C:G	2.10095e-30	-2.45431	-1.02122	9.72788e-10	-2.44175	-0.932556
248320296	chr1:248320296:G:A	2.61329e-30	-2.30292	-0.954386	1.19544e-09	-2.18787	-0.980328
248320415	chr1:248320415:C:T	1.8241e-29	-6.80511e-10	-1.31425	7.82995e-09	-6.80511e-10	-1.28876
248320601	chr1:248320601:C:T	1.75815e-29	-6.80511e-10	-1.35107	7.30022e-09	-6.80511e-10	-1.35881
248320673	chr1:248320673:G:A	2.47106e-30	-2.16184	-1.15144	9.30472e-10	-2.18398	-1.2348
248320746	chr1:248320746:C:T	1.80549e-29	-6.80511e-10	-1.3245	7.4145e-09	-6.80511e-10	-1.34328
248320917	chr1:248320917:A:T	1.78706e-29	-6.80511e-10	-1.33476	7.61594e-09	-6.80511e-10	-1.31647
248320934	chr1:248320934:C:T	1.7892e-29	-6.80511e-10	-1.33356	7.43053e-09	-6.80511e-10	-1.34112
248321399	chr1:248321399:A:T	2.57929e-30	-2.3007	-0.96971	1.11593e-09	-2.19869	-1.03834
248321679	chr1:248321679:C:A	1.75783e-29	-6.80511e-10	-1.35125	7.32432e-09	-6.80511e-10	-1.35551
248321766	chr1:248321766:A:T	1.78881e-29	-6.80511e-10	-1.33378	7.62552e-09	-6.80511e-10	-1.31521
248321969	chr1:248321969:C:T	1.78592e-29	-6.80511e-10	-1.3354	7.60932e-09	-6.80511e-10	-1.31734
248322174	chr1:248322174:C:T	1.89162e-29	-6.80511e-10	-1.2779	7.99218e-09	-6.80511e-10	-1.26825
248322196	chr1:248322196:C:T	2.35484e-30	-2.28292	-1.07853	1.11541e-09	-2.15149	-1.086
248322384	chr1:248322384:C:T	1.75602e-29	-6.80511e-10	-1.35228	7.36046e-09	-6.80511e-10	-1.35059
248322385	chr1:248322385:G:A	6.14075e-29	-6.80511e-10	-0.100387	2.49801e-08	-6.80511e-10	-0.128633
248322546	chr1:248322546:T:C	2.53165e-30	-2.30282	-0.986223	1.09508e-09	-2.20254	-1.05335
248322604	chr1:248322604:G:A	1.74973e-29	-6.80511e-10	-1.35587	7.32976e-09	-6.80511e-10	-1.35477
248322629	chr1:248322629:C:T	2.52493e-30	-2.1627	-1.129	9.47305e-10	-2.18356	-1.21728
248322767	chr1:248322767:G:T	1.80182e-29	-6.80511e-10	-1.32654	7.47105e-09	-6.80511e-10	-1.33568
248322849	chr1:248322849:T:C	2.52441e-30	-2.29206	-0.999848	1.15955e-09	-2.1744	-1.02428
248323173	chr1:248323173:A:G	2.51616e-30	-2.29493	-1.00026	1.09242e-09	-2.19227	-1.06605
248323214	chr1:248323214:G:A	1.89921e-29	-6.80511e-10	-1.27389	8.1185e-09	-6.80511e-10	-1.25257
248323420	chr1:248323420:T:C	1.79868e-29	-6.80511e-10	-1.32828	7.67997e-09	-6.80511e-10	-1.3081
248323527	chr1:248323527:A:G	1.78495e-29	-6.80511e-10	-1.33594	7.60386e-09	-6.80511e-10	-1.31806
248323560	chr1:248323560:T:A	1.87352e-29	-6.80511e-10	-1.28752	7.99488e-09	-6.80511e-10	-1.26791
248323562	chr1:248323562:A:G	1.93288e-29	-6.80511e-10	-1.25632	8.34875e-09	-6.80511e-10	-1.2246
248323593	chr1:248323593:G:T	2.51204e-30	-2.30332	-0.993509	1.08691e-09	-2.20342	-1.05994
248323714	chr1:248323714:C:T	3.40056e-30	-1.66225	-1.33172	2.6817e-09	-1.00274	-1.35752
248323756	chr1:248323756:G:C	2.60502e-29	-6.80511e-10	-0.957893	1.06928e-08	-6.80511e-10	-0.977139
248323884	chr1:248323884:C:G	1.81056e-29	-6.80511e-10	-1.3217	7.71561e-09	-6.80511e-10	-1.30347
248323998	chr1:248323998:C:T	1.85806e-30	-2.45435	-1.14403	8.42205e-10	-2.44781	-1.07064
248324141	chr1:248324141:A:C	2.24208e-29	-6.80511e-10	-1.10793	9.41275e-09	-6.80511e-10	-1.10465
248324336	chr1:248324336:A:G	2.61149e-30	-2.28908	-0.968916	1.19876e-09	-2.17103	-0.994392
248324462	chr1:248324462:G:A	1.78812e-29	-6.80511e-10	-1.33417	7.62199e-09	-6.80511e-10	-1.31567
248324466	chr1:248324466:A:G	2.54248e-30	-2.28098	-1.0038	1.17034e-09	-2.16048	-1.02895
248324512	chr1:248324512:A:G	1.9498e-29	-6.80511e-10	-1.24761	8.20587e-09	-6.80511e-10	-1.24186
248324826	chr1:248324826:TTACA:T	2.55347e-30	-2.29235	-0.988117	1.17327e-09	-2.17449	-1.01242
248324855	chr1:248324855:A:G	2.4884e-30	-2.30232	-1.00395	1.14061e-09	-2.18691	-1.02824
248325085	chr1:248325085:T:G	2.4984e-30	-2.30017	-1.0021	1.14477e-09	-2.1858	-1.02571
248325114	chr1:248325114:C:A	1.78662e-29	-6.80511e-10	-1.33501	7.61325e-09	-6.80511e-10	-1.31682
248325185	chr1:248325185:A:G	2.01375e-29	-6.80511e-10	-1.21534	9.0114e-09	-6.80511e-10	-1.14822
248325438	chr1:248325438:A:C	3.565e-29	-0.64417	-3.54985e-10	1.68253e-08	-0.523829	-3.54985e-10
248325686	chr1:248325686:T:C	2.5587e-30	-2.13821	-1.14021	9.61707e-10	-2.1597	-1.22605
248325826	chr1:248325826:G:T	2.47618e-30	-2.30444	-1.00676	1.0724e-09	-2.20487	-1.07194
248326381	chr1:248326381:G:A	1.74559e-29	-6.80511e-10	-1.35824	7.29471e-09	-6.80511e-10	-1.35956
248326441	chr1:248326441:T:C	1.74301e-29	-6.80511e-10	-1.35972	7.3482e-09	-6.80511e-10	-1.35226
248326678	chr1:248326678:C:T	1.94029e-30	-2.4531	-1.10198	8.80446e-10	-2.45122	-1.02282
248326692	chr1:248326692:G:A	2.51518e-30	-2.30561	-0.989961	1.08721e-09	-2.20636	-1.05673
248326783	chr1:248326783:G:A	2.30192e-30	-2.3004	-1.08377	1.08364e-09	-2.17521	-1.09118
248326845	chr1:248326845:C:T	1.66385e-30	-2.42453	-1.28425	1.11436e-09	-1.97428	-1.26416
248327252	chr1:248327252:A:G	1.7466e-29	-6.80511e-10	-1.35766	7.40391e-09	-6.80511e-10	-1.3447
248327341	chr1:248327341:T:C	1.78237e-29	-6.80511e-10	-1.33739	7.58925e-09	-6.80511e-10	-1.31998
248327638	chr1:248327638:A:AG	2.48737e-30	-2.30829	-0.998407	1.07669e-09	-2.20844	-1.06437
248327729	chr1:248327729:T:C	7.58275e-29	-6.80511e-10	0.110543	2.76014e-08	-6.80511e-10	-0.0288466
248327940	chr1:248327940:C:T	1.93898e-29	-6.80511e-10	-1.25317	8.33636e-09	-6.80511e-10	-1.22609
248328231	chr1:248328231:G:C	1.25417e-29	-1.68886	-3.54985e-10	3.73622e-09	-2.02864	-3.54985e-10
248328251	chr1:248328251:C:T	2.07499e-29	-6.80511e-10	-1.18538	8.98355e-09	-6.80511e-10	-1.15132
248328287	chr1:248328287:T:C	2.0062e-29	-6.80511e-10	-1.21909	9.21118e-09	-6.80511e-10	-1.12629
248328896	chr1:248328896:A:G	2.11644e-30	-2.1134	-1.35478	9.04031e-10	-2.14395	-1.30366
248328972	chr1:248328972:G:A	2.07245e-30	-2.16171	-1.32748	8.23435e-10	-2.18505	-1.35593
248329182	chr1:248329182:A:G	2.7013e-29	-6.80511e-10	-0.9216	1.10712e-08	-6.80511e-10	-0.942369
248329279	chr1:248329279:G:A	2.61159e-30	-2.29182	-0.966142	1.13175e-09	-2.18785	-1.0351
248329532	chr1:248329532:A:T	1.78693e-29	-6.80511e-10	-1.33483	7.61662e-09	-6.80511e-10	-1.31638
248329744	chr1:248329744:TTGGGGCTTGG:T	2.42522e-30	-2.29839	-1.03361	1.05757e-09	-2.19515	-1.09558
248329953	chr1:248329953:G:A	3.26677e-29	-6.80511e-10	-0.731532	1.40296e-08	-6.80511e-10	-0.705546
248330000	chr1:248330000:A:G	1.81116e-29	-6.80511e-10	-1.32136	7.70688e-09	-6.80511e-10	-1.3046
248330017	chr1:248330017:A:G	2.48451e-30	-2.28074	-1.0271	1.08681e-09	-2.17319	-1.09028
248330209	chr1:248330209:T:C	2.07129e-30	-2.32228	-1.16746	9.09655e-10	-2.22749	-1.21391
248330531	chr1:248330531:T:C	2.52787e-30	-2.29032	-1.00022	1.10025e-09	-2.18516	-1.06602
248330654	chr1:248330654:C:G	2.08471e-30	-2.15027	-1.33302	8.31044e-10	-2.17411	-1.35768
248330808	chr1:248330808:T:C	1.74308e-29	-6.80511e-10	-1.35968	7.35045e-09	-6.80511e-10	-1.35195
248330929	chr1:248330929:G:C	2.00517e-29	-6.80511e-10	-1.2196	9.18265e-09	-6.80511e-10	-1.1294
248331168	chr1:248331168:G:T	1.74426e-29	-6.80511e-10	-1.359	7.37368e-09	-6.80511e-10	-1.3488
248331994	chr1:248331994:G:A	5.85142e-30	-2.45123	-3.54985e-10	2.44883e-09	-2.4511	-3.54985e-10
248332286	chr1:248332286:G:A	2.58137e-30	-2.1239	-1.1457	9.70988e-10	-2.14583	-1.23032
248332311	chr1:248332311:A:G	2.14618e-30	-2.12722	-1.32701	8.52762e-10	-2.15026	-1.35573
248332404	chr1:248332404:T:G	1.74438e-29	-6.80511e-10	-1.35893	7.37653e-09	-6.80511e-10	-1.34841
248332520	chr1:248332520:C:T	1.86577e-29	-6.80511e-10	-1.29166	7.9378e-09	-6.80511e-10	-1.27508
248332587	chr1:248332587:C:T	1.7759e-29	-6.80511e-10	-1.34103	7.55337e-09	-6.80511e-10	-1.32472
248332716	chr1:248332716:A:G	3.12354e-29	-6.80511e-10	-0.776367	1.34011e-08	-6.80511e-10	-0.751372
248332935	chr1:248332935:C:A	2.25394e-30	-2.42995	-0.975294	9.27894e-10	-2.27945	-1.1421
248333204	chr1:248333204:C:T	1.91922e-30	-2.20617	-1.35982	1.16113e-09	-1.84926	-1.34806
248333228	chr1:248333228:C:G	2.59716e-30	-2.12726	-1.13624	9.75914e-10	-2.14817	-1.22292
248333496	chr1:248333496:T:C	3.14865e-30	-1.80656	-1.26439	2.24225e-09	-1.2166	-1.32263
248333551	chr1:248333551:T:C	2.74794e-29	-6.80511e-10	-0.904482	1.12565e-08	-6.80511e-10	-0.925763
248333561	chr1:248333561:A:G	2.59121e-30	-2.12596	-1.13983	9.74331e-10	-2.14696	-1.22576
248333724	chr1:248333724:T:C	2.09707e-30	-2.4317	-1.04568	8.76218e-10	-2.28462	-1.19423
248334117	chr1:248334117:C:T	2.13202e-30	-2.43307	-1.02778	8.85213e-10	-2.28748	-1.18116
248334305	chr1:248334305:G:A	1.74304e-29	-6.80511e-10	-1.3597	7.32021e-09	-6.80511e-10	-1.35607
248334448	chr1:248334448:T:C	2.17419e-30	-2.43907	-1.00219	8.86598e-10	-2.3048	-1.16228
248334592	chr1:248334592:T:C	3.13316e-29	-6.80511e-10	-0.773291	1.34429e-08	-6.80511e-10	-0.748264
248334725	chr1:248334725:T:C	6.26316e-30	-2.38323	-3.54985e-10	2.7608e-09	-2.33119	-3.54985e-10
248334786	chr1:248334786:T:C	2.13537e-30	-2.43952	-1.01976	8.73846e-10	-2.30645	-1.17511
248334857	chr1:248334857:G:A	1.99195e-30	-2.45279	-1.07602	9.07146e-10	-2.45184	-0.99232
248335049	chr1:248335049:C:G	1.7495e-29	-6.80511e-10	-1.356	7.43458e-09	-6.80511e-10	-1.34057
248335133	chr1:248335133:T:C	3.25718e-30	-1.7632	-1.27386	2.37889e-09	-1.15164	-1.32844
248335410	chr1:248335410:T:A	1.69054e-30	-2.43831	-1.25456	7.48018e-10	-2.30211	-1.33493
248335634	chr1:248335634:T:C	1.90958e-29	-6.80511e-10	-1.26845	8.61189e-09	-6.80511e-10	-1.19357
248335843	chr1:248335843:A:G	2.1436e-30	-2.1156	-1.33983	8.6037e-10	-2.13789	-1.35922
248335927	chr1:248335927:A:G	2.88129e-29	-6.80511e-10	-0.857094	1.17919e-08	-6.80511e-10	-0.879302
248335929	chr1:248335929:C:T	1.97319e-29	-6.80511e-10	-1.23568	8.539e-09	-6.80511e-10	-1.20207
248336002	chr1:248336002:A:G	2.49568e-30	-1.94363	-1.35972	7.68825e-10	-2.26272	-1.34688
248336034	chr1:248336034:G:A	1.9619e-29	-6.80511e-10	-1.24142	8.14902e-09	-6.80511e-10	-1.24881
248336086	chr1:248336086:T:C	4.84288e-29	-6.80511e-10	-0.337823	2.03564e-08	-6.80511e-10	-0.333316
248336198	chr1:248336198:T:C	1.74281e-29	-6.80511e-10	-1.35984	7.33643e-09	-6.80511e-10	-1.35386
248336286	chr1:248336286:G:A	1.53315e-30	-2.45066	-1.33993	7.01466e-10	-2.34584	-1.35545
248336374	chr1:248336374:G:A	2.191e-30	-2.09589	-1.33767	8.78153e-10	-2.11785	-1.35879
248336446	chr1:248336446:G:T	1.65742e-30	-2.44019	-1.27246	7.3769e-10	-2.30772	-1.34322
248336712	chr1:248336712:T:C	1.74663e-29	-6.80511e-10	-1.35765	7.36066e-09	-6.80511e-10	-1.35056
248336720	chr1:248336720:C:G	2.85609e-29	-6.80511e-10	-0.865879	1.25603e-08	-6.80511e-10	-0.816174
248336830	chr1:248336830:A:G	6.7922e-30	-2.30214	-3.54985e-10	1.01457e-08	-1.02967	-3.54985e-10
248336945	chr1:248336945:T:G	1.62359e-30	-2.42356	-1.30972	7.61581e-10	-2.26022	-1.35885
248337002	chr1:248337002:C:T	2.85573e-29	-6.80511e-10	-0.866004	1.24053e-08	-6.80511e-10	-0.828586
248337013	chr1:248337013:C:T	1.98062e-30	-2.41792	-1.11659	8.46518e-10	-2.24966	-1.26367
248337014	chr1:248337014:A:G	1.985e-30	-2.41788	-1.11442	8.47458e-10	-2.24992	-1.26231
248337019	chr1:248337019:G:A	1.97261e-30	-2.42002	-1.11854	8.4095e-10	-2.25504	-1.2649
248337043	chr1:248337043:A:G	1.59942e-30	-2.43666	-1.31161	7.34804e-10	-2.29578	-1.35908
248337152	chr1:248337152:C:T	1.56907e-30	-2.43716	-1.33028	7.32514e-10	-2.29817	-1.35981
248337174	chr1:248337174:A:C	7.43071e-29	-6.80511e-10	0.0902873	2.49368e-08	-6.80511e-10	-0.130366
248337388	chr1:248337388:T:C	1.6416e-30	-2.42635	-1.2959	7.58467e-10	-2.26694	-1.35622
248337399	chr1:248337399:G:A	2.19285e-30	-2.45183	-0.980888	1.00966e-09	-2.45274	-0.884362
248337761	chr1:248337761:G:C	2.09932e-30	-2.13266	-1.34365	8.44082e-10	-2.15645	-1.35977
248337877	chr1:248337877:A:G	3.0803e-30	-1.73335	-1.35954	2.47596e-09	-1.11012	-1.32996
248338203	chr1:248338203:G:A	1.74318e-29	-6.80511e-10	-1.35962	7.35818e-09	-6.80511e-10	-1.3509
248338353	chr1:248338353:G:T	1.50195e-30	-2.4514	-1.35975	6.35163e-10	-2.45341	-1.34717
248338586	chr1:248338586:G:A	3.33239e-29	-6.80511e-10	-0.711644	1.30396e-08	-6.80511e-10	-0.778724
248338594	chr1:248338594:T:C	3.87975e-29	-6.80511e-10	-0.559564	1.50396e-08	-6.80511e-10	-0.636027
248338609	chr1:248338609:C:A	6.82491e-30	-1.87337	-0.423967	2.9046e-09	-1.85192	-0.428496
248338659	chr1:248338659:T:C	5.31455e-30	-2.04488	-0.50259	2.99417e-09	-1.86928	-0.380762
248338673	chr1:248338673:A:G	1.80908e-29	-6.80511e-10	-1.32251	7.51828e-09	-6.80511e-10	-1.32938
248338676	chr1:248338676:G:T	3.93662e-29	-6.80511e-10	-0.545011	1.69685e-08	-6.80511e-10	-0.515354
248338691	chr1:248338691:A:G	3.46272e-30	-1.61906	-1.3568	1.88792e-09	-1.36479	-1.34644
248338706	chr1:248338706:T:C	2.0579e-30	-2.42262	-1.07361	8.88725e-10	-2.36331	-1.10137
248338724	chr1:248338724:G:C	3.02398e-30	-1.75749	-1.35385	2.41834e-09	-1.13705	-1.32658
248338743	chr1:248338743:C:G	1.95827e-30	-2.20613	-1.33972	8.29169e-10	-2.23933	-1.29472
248338766	chr1:248338766:T:C	4.57207e-29	-6.80511e-10	-0.395367	1.86773e-08	-6.80511e-10	-0.419404
248338917	chr1:248338917:A:G	2.02275e-29	-6.80511e-10	-1.21087	9.13132e-09	-6.80511e-10	-1.135
248338953	chr1:248338953:T:C	1.7042e-30	-2.38546	-1.29936	6.59685e-10	-2.42891	-1.33379
248339007	chr1:248339007:G:A	2.85906e-30	-2.22138	-0.946041	1.07898e-09	-2.25512	-1.01558
248339010	chr1:248339010:G:A	1.89016e-30	-2.45205	-1.12921	8.67027e-10	-2.41704	-1.07236
248339152	chr1:248339152:C:T	1.89515e-29	-6.80511e-10	-1.27604	8.47109e-09	-6.80511e-10	-1.21005
248339192	chr1:248339192:C:T	1.99627e-30	-2.45033	-1.0763	8.70109e-10	-2.45039	-1.03546
248339202	chr1:248339202:A:C	2.57701e-29	-6.80511e-10	-0.968705	1.11748e-08	-6.80511e-10	-0.933053
248339262	chr1:248339262:G:A	1.61279e-30	-2.42834	-1.31161	6.81955e-10	-2.39689	-1.33261
248339267	chr1:248339267:C:T	1.72283e-30	-2.36857	-1.30538	7.33825e-10	-2.3281	-1.3281
248339302	chr1:248339302:C:T	1.78464e-29	-6.80511e-10	-1.33612	7.54026e-09	-6.80511e-10	-1.32646
248339349	chr1:248339349:T:C	6.79693e-30	-1.26002	-1.04143	3.7423e-09	-0.99741	-1.0296
248339404	chr1:248339404:G:A	4.51603e-30	-2.10542	-0.604869	2.05273e-09	-2.14493	-0.482617
248339467	chr1:248339467:T:C	1.93493e-30	-2.20791	-1.34994	6.53211e-10	-2.44658	-1.32599
248339611	chr1:248339611:T:C	1.83431e-29	-6.80511e-10	-1.30866	7.76652e-09	-6.80511e-10	-1.29689
248339645	chr1:248339645:A:G	1.5733e-30	-2.41124	-1.3535	6.3872e-10	-2.43915	-1.35585
248339651	chr1:248339651:G:A	1.50366e-30	-2.45444	-1.35558	6.31135e-10	-2.44854	-1.35841
248339666	chr1:248339666:C:T	1.5265e-30	-2.44015	-1.3548	6.28888e-10	-2.45316	-1.35735
248339674	chr1:248339674:A:G	1.55203e-30	-2.43445	-1.3439	6.28692e-10	-2.45103	-1.3598
248339689	chr1:248339689:A:G	1.54845e-30	-2.43713	-1.34353	6.27975e-10	-2.45217	-1.3598
248339838	chr1:248339838:T:G	3.05002e-30	-1.76713	-1.33564	2.45512e-09	-1.16192	-1.28662
248339879	chr1:248339879:C:T	2.13289e-30	-2.45088	-1.00956	8.16662e-10	-2.45311	-1.09613
248340348	chr1:248340348:A:T	1.75054e-29	-6.80511e-10	-1.35541	7.29272e-09	-6.80511e-10	-1.35984
248340381	chr1:248340381:G:A	2.07535e-29	-6.80511e-10	-1.18521	9.51941e-09	-6.80511e-10	-1.09338
248340488	chr1:248340488:G:A	3.04898e-30	-1.7434	-1.35971	2.33654e-09	-1.14902	-1.34902
248340547	chr1:248340547:C:T	1.76069e-29	-6.80511e-10	-1.34963	7.30041e-09	-6.80511e-10	-1.35878
248340636	chr1:248340636:CAGG:C	1.74435e-29	-6.80511e-10	-1.35895	7.30426e-09	-6.80511e-10	-1.35825
248340828	chr1:248340828:A:G	2.02458e-30	-2.43207	-1.08048	8.45177e-10	-2.38354	-1.13138
248341001	chr1:248341001:C:A	4.79128e-30	-1.32244	-1.32868	2.80989e-09	-0.975319	-1.33825
248341058	chr1:248341058:GCAGGTGA:G	2.09124e-29	-6.80511e-10	-1.17758	9.60505e-09	-6.80511e-10	-1.08442
248341592	chr1:248341592:C:A	1.74486e-29	-6.80511e-10	-1.35866	7.30083e-09	-6.80511e-10	-1.35872
248341634	chr1:248341634:T:C	2.25766e-30	-2.42534	-0.978245	9.37539e-10	-2.37319	-1.03802
248341753	chr1:248341753:C:T	4.4099e-30	-1.37478	-1.35928	2.59489e-09	-1.03582	-1.35735
248341760	chr1:248341760:G:A	4.34073e-30	-1.39026	-1.35962	2.54912e-09	-1.05282	-1.35814
248341963	chr1:248341963:G:A	2.08765e-30	-2.42709	-1.05479	8.74471e-10	-2.37601	-1.10483
248342025	chr1:248342025:A:T	2.06524e-30	-2.42678	-1.06589	8.65982e-10	-2.3754	-1.1152
248342164	chr1:248342164:C:T	1.62857e-30	-2.4544	-1.27582	7.49817e-10	-2.44818	-1.18646
248342280	chr1:248342280:G:A	4.43399e-30	-1.8919	-0.836721	1.72075e-09	-1.8793	-0.924653
248342345	chr1:248342345:A:T	1.74302e-29	-6.80511e-10	-1.35971	7.29628e-09	-6.80511e-10	-1.35935
248342726	chr1:248342726:T:G	4.03585e-30	-1.88262	-0.940081	1.5806e-09	-1.87088	-1.01803
248343138	chr1:248343138:C:G	2.13624e-29	-6.80511e-10	-1.15629	9.85611e-09	-6.80511e-10	-1.05862
248343260	chr1:248343260:A:G	2.05384e-30	-2.43749	-1.06072	8.5424e-10	-2.39377	-1.11049
248343579	chr1:248343579:C:T	4.1904e-30	-1.89845	-0.88667	1.63541e-09	-1.8857	-0.96912
248343792	chr1:248343792:A:G	4.24337e-30	-1.41288	-1.35968	2.48188e-09	-1.07944	-1.35826
248344887	chr1:248344887:T:C	7.38292e-30	-2.21875	-3.54985e-10	3.72706e-09	-2.03109	-3.54985e-10
248345157	chr1:248345157:A:G	3.10344e-30	-1.75931	-1.3261	2.3165e-09	-1.15013	-1.35652
248345439	chr1:248345439:G:A	1.99744e-30	-2.27804	-1.24801	8.90288e-10	-2.31117	-1.15175
248345843	chr1:248345843:T:C	1.7563e-29	-6.80511e-10	-1.35212	7.31451e-09	-6.80511e-10	-1.35685
248345880	chr1:248345880:G:A	3.43858e-30	-1.88935	-1.09351	1.37541e-09	-1.874	-1.15396
248346061	chr1:248346061:C:T	3.33578e-30	-1.94751	-1.0657	1.32773e-09	-1.93361	-1.12963
248346193	chr1:248346193:T:C	3.39406e-30	-1.92417	-1.07173	1.3502e-09	-1.9113	-1.13516
248346305	chr1:248346305:T:C	2.23145e-30	-2.45288	-0.96239	8.97697e-10	-2.43331	-1.02133
248346312	chr1:248346312:G:T	2.21268e-30	-2.45384	-0.96987	8.87968e-10	-2.4373	-1.02823
248346400	chr1:248346400:A:C	1.75239e-29	-6.80511e-10	-1.35435	7.3325e-09	-6.80511e-10	-1.3544
248346678	chr1:248346678:C:G	1.55936e-30	-2.43347	-1.34017	6.74183e-10	-2.45058	-1.29039
248346754	chr1:248346754:A:C	1.83279e-29	-6.80511e-10	-1.30949	7.88353e-09	-6.80511e-10	-1.28194
248346800	chr1:248346800:T:A	2.26609e-30	-2.45315	-0.946713	9.09748e-10	-2.43449	-1.00681
248346811	chr1:248346811:T:G	1.883e-29	-6.80511e-10	-1.28247	7.64451e-09	-6.80511e-10	-1.31272
248346984	chr1:248346984:C:T	4.22849e-29	-6.80511e-10	-0.473488	1.72896e-08	-6.80511e-10	-0.496606
248347254	chr1:248347254:T:C	1.54846e-30	-2.43455	-1.3461	6.66098e-10	-2.45103	-1.302
248348073	chr1:248348073:T:C	2.20256e-30	-2.45313	-0.975171	8.86326e-10	-2.43452	-1.03286
248348121	chr1:248348121:C:G	1.81854e-29	-6.80511e-10	-1.3173	7.77071e-09	-6.80511e-10	-1.29635
248348322	chr1:248348322:C:G	3.55274e-30	-1.86731	-1.08289	1.4176e-09	-1.85297	-1.14478
248348372	chr1:248348372:G:A	2.18711e-30	-2.4545	-0.980842	8.75259e-10	-2.44186	-1.03809
248348457	chr1:248348457:ATATT:A	1.80874e-29	-6.80511e-10	-1.32271	7.40891e-09	-6.80511e-10	-1.34403
248348470	chr1:248348470:A:G	1.89236e-29	-6.80511e-10	-1.27751	7.77521e-09	-6.80511e-10	-1.29577
248348560	chr1:248348560:A:C	2.1076e-29	-6.80511e-10	-1.16978	8.26484e-09	-6.80511e-10	-1.2347
248348688	chr1:248348688:G:A	2.13735e-29	-6.80511e-10	-1.15577	9.04534e-09	-6.80511e-10	-1.14446
248348750	chr1:248348750:C:G	9.22692e-30	-1.99579	-3.54985e-10	3.5761e-09	-2.07244	-3.54985e-10
248348762	chr1:248348762:T:G	2.18513e-30	-2.45424	-0.982007	8.76947e-10	-2.43943	-1.03859
248348792	chr1:248348792:C:T	2.20821e-30	-2.45451	-0.971231	8.84578e-10	-2.44199	-1.02736
248349335	chr1:248349335:C:T	2.33059e-30	-2.45435	-0.917451	9.25385e-10	-2.44017	-0.98409
248349447	chr1:248349447:G:A	2.37042e-30	-2.45446	-0.900393	9.39631e-10	-2.44139	-0.967591
248349465	chr1:248349465:G:T	2.35238e-30	-2.45437	-0.908116	9.34051e-10	-2.44045	-0.974485
248349688	chr1:248349688:G:T	1.79465e-29	-6.80511e-10	-1.33052	7.63582e-09	-6.80511e-10	-1.31386
248349721	chr1:248349721:G:A	2.2738e-30	-2.45453	-0.941939	9.01637e-10	-2.44412	-1.00613
248349786	chr1:248349786:G:C	2.35792e-30	-2.45448	-0.905655	9.34635e-10	-2.44162	-0.972693
248349889	chr1:248349889:A:T	2.35507e-30	-2.4535	-0.907843	9.38911e-10	-2.43547	-0.97428
248350016	chr1:248350016:T:C	2.24765e-30	-2.45451	-0.953527	8.94528e-10	-2.44176	-1.01641
248350046	chr1:248350046:CA:C	2.2831e-30	-2.45441	-0.937976	9.04237e-10	-2.44551	-1.00187
248350095	chr1:248350095:G:T	3.32199e-30	-2.21077	-0.806583	1.37175e-09	-2.07265	-0.957979
248350348	chr1:248350348:G:A	2.20991e-30	-2.45453	-0.970439	8.79726e-10	-2.44255	-1.0323
248350460	chr1:248350460:G:C	2.4133e-30	-2.45429	-0.882635	9.56746e-10	-2.43974	-0.951187
248350632	chr1:248350632:G:A	2.50861e-30	-2.43135	-0.866843	9.57544e-10	-2.45446	-0.935639
248350943	chr1:248350943:C:A	2.16447e-30	-2.43435	-1.0114	8.97233e-10	-2.38782	-1.06733
248350946	chr1:248350946:C:T	2.16179e-30	-2.438	-1.00898	8.92929e-10	-2.39484	-1.06512
248351048	chr1:248351048:A:G	2.13835e-30	-2.43416	-1.02372	8.87246e-10	-2.38773	-1.07861
248351087	chr1:248351087:G:A	2.1231e-30	-2.43801	-1.02704	8.78357e-10	-2.39477	-1.08164
248351307	chr1:248351307:T:G	2.08647e-30	-2.43563	-1.04682	8.6883e-10	-2.38934	-1.09798
248351372	chr1:248351372:C:T	1.9452e-30	-2.44915	-1.1034	8.03593e-10	-2.42522	-1.14015
248351444	chr1:248351444:T:C	1.78827e-29	-6.80511e-10	-1.33408	7.36258e-09	-6.80511e-10	-1.3503
248351575	chr1:248351575:G:A	1.21475e-28	-6.80511e-10	0.581792	4.81617e-08	-6.80511e-10	0.527851
248351676	chr1:248351676:T:C	3.84583e-30	-1.77097	-1.09996	1.59839e-09	-1.72419	-1.15352
248351717	chr1:248351717:T:C	1.92648e-30	-2.45319	-1.10904	7.90125e-10	-2.43653	-1.14574
248351854	chr1:248351854:A:AC	1.90503e-30	-2.45306	-1.12036	7.8237e-10	-2.43613	-1.15601
248351883	chr1:248351883:A:T	2.4526e-29	-6.80511e-10	-1.01819	1.09596e-08	-6.80511e-10	-0.952497
248351886	chr1:248351886:T:G	2.01477e-29	-6.80511e-10	-1.21483	8.51202e-09	-6.80511e-10	-1.20523
248351892	chr1:248351892:T:C	1.90631e-30	-2.45167	-1.12108	7.85147e-10	-2.43174	-1.15686
248351941	chr1:248351941:G:T	3.42381e-29	-6.80511e-10	-0.684581	1.54424e-08	-6.80511e-10	-0.609593
248352117	chr1:248352117:T:C	3.71905e-30	-1.77721	-1.12724	1.55239e-09	-1.72932	-1.1776
248352304	chr1:248352304:G:A	2.04156e-30	-2.45238	-1.05182	8.35421e-10	-2.43367	-1.09286
248352392	chr1:248352392:C:T	2.0441e-30	-2.45073	-1.05224	8.39285e-10	-2.42895	-1.09297
248352401	chr1:248352401:A:G	4.09058e-30	-1.75783	-1.05141	1.69174e-09	-1.71039	-1.11056
248352607	chr1:248352607:A:G	1.94378e-30	-2.45112	-1.10217	7.77821e-10	-2.45345	-1.14452
248352636	chr1:248352636:A:G	3.81241e-29	-6.80511e-10	-0.577071	1.74177e-08	-6.80511e-10	-0.489228
248352721	chr1:248352721:A:C	4.39443e-30	-1.37776	-1.35983	2.59329e-09	-1.03501	-1.35877
248352812	chr1:248352812:G:A	1.65121e-30	-2.4398	-1.27661	7.4136e-10	-2.45241	-1.19357
248352850	chr1:248352850:A:G	1.97334e-30	-2.45078	-1.08741	8.11345e-10	-2.42948	-1.12629
248353012	chr1:248353012:C:T	1.39476e-29	-1.58261	-3.54985e-10	2.71515e-09	-2.34787	-3.54985e-10
248353063	chr1:248353063:A:AACC	2.21482e-29	-6.80511e-10	-1.12016	1.02716e-08	-6.80511e-10	-1.01733
248353166	chr1:248353166:T:C	3.88322e-30	-1.50179	-1.35946	2.23215e-09	-1.18402	-1.35973
248353362	chr1:248353362:T:C	1.74308e-29	-6.80511e-10	-1.35968	7.29418e-09	-6.80511e-10	-1.35964
248353392	chr1:248353392:A:G	2.09186e-30	-2.43019	-1.04968	8.18966e-10	-2.45013	-1.0963
248353418	chr1:248353418:A:G	1.959e-30	-2.4545	-1.09098	7.97188e-10	-2.44414	-1.12923
248353520	chr1:248353520:A:T	3.91843e-30	-1.49266	-1.35957	2.26099e-09	-1.1732	-1.35771
248353582	chr1:248353582:G:T	3.91556e-30	-1.49318	-1.35978	2.26319e-09	-1.17146	-1.35848
248353594	chr1:248353594:G:A	1.87055e-30	-2.45445	-1.13724	7.61782e-10	-2.44661	-1.1722
248353640	chr1:248353640:C:T	5.83888e-30	-2.45338	-3.54985e-10	2.45566e-09	-2.44832	-3.54985e-10
248353693	chr1:248353693:T:G	3.03257e-29	-6.80511e-10	-0.805924	1.35385e-08	-6.80511e-10	-0.741173
248353871	chr1:248353871:A:G	1.94229e-30	-2.45313	-1.10091	7.96077e-10	-2.43633	-1.13844
248353924	chr1:248353924:G:A	3.32954e-29	-6.80511e-10	-0.712498	1.49458e-08	-6.80511e-10	-0.64228
248354046	chr1:248354046:C:T	1.98859e-30	-2.45309	-1.0774	8.13672e-10	-2.43637	-1.11654
248354048	chr1:248354048:A:G	1.98236e-30	-2.45162	-1.08201	8.13553e-10	-2.43212	-1.12093
248354073	chr1:248354073:G:C	2.0084e-30	-2.45167	-1.06891	8.23898e-10	-2.4324	-1.10802
248354174	chr1:248354174:G:C	4.28004e-30	-1.40432	-1.35963	2.5014e-09	-1.07026	-1.3596
248354182	chr1:248354182:A:G	2.01378e-30	-2.45179	-1.06611	8.25779e-10	-2.43237	-1.10577
248354283	chr1:248354283:C:T	2.06045e-30	-2.44869	-1.0463	8.47032e-10	-2.42448	-1.08825
248354326	chr1:248354326:A:T	2.50466e-29	-6.80511e-10	-0.99718	1.12303e-08	-6.80511e-10	-0.928099
248354711	chr1:248354711:C:T	3.12606e-29	-6.80511e-10	-0.775561	1.31173e-08	-6.80511e-10	-0.772783
248354712	chr1:248354712:G:A	3.041e-30	-1.83984	-1.26589	2.13391e-09	-1.2609	-1.32785
248354949	chr1:248354949:T:G	1.92465e-30	-2.4507	-1.11247	7.8118e-10	-2.43948	-1.15418
248355070	chr1:248355070:T:C	6.2079e-30	-2.3921	-3.54985e-10	2.72246e-09	-2.34518	-3.54985e-10
248355611	chr1:248355611:C:G	2.2186e-29	-6.80511e-10	-1.11846	1.0292e-08	-6.80511e-10	-1.01534
248355782	chr1:248355782:GCAAGTATGCGCCACCACACC:G	2.0357e-29	-6.80511e-10	-1.2045	8.0931e-09	-6.80511e-10	-1.2557
248355978	chr1:248355978:A:G	3.45601e-30	-2.43492	-0.542886	1.55543e-09	-2.39095	-0.514015
248356230	chr1:248356230:G:A	2.1426e-30	-2.42752	-1.02838	8.92538e-10	-2.38977	-1.07063
248356519	chr1:248356519:T:G	3.42844e-30	-1.89774	-1.08807	1.41684e-09	-1.85517	-1.14311
248356723	chr1:248356723:T:C	2.12206e-30	-2.38165	-1.08388	9.06556e-10	-2.32237	-1.12245
248356760	chr1:248356760:G:T	2.04415e-30	-2.44228	-1.06066	8.46147e-10	-2.41317	-1.1006
248356899	chr1:248356899:T:C	2.04397e-30	-2.38626	-1.11676	8.74534e-10	-2.32861	-1.15217
248357056	chr1:248357056:T:C	3.24819e-30	-1.95216	-1.08766	1.34054e-09	-1.91166	-1.14198
248357141	chr1:248357141:C:T	2.82732e-29	-6.80511e-10	-0.876004	1.24126e-08	-6.80511e-10	-0.827997
248357611	chr1:248357611:G:A	2.74996e-29	-6.80511e-10	-0.903747	1.30397e-08	-6.80511e-10	-0.778714
248357968	chr1:248357968:G:A	4.59095e-29	-6.80511e-10	-0.391246	1.87876e-08	-6.80511e-10	-0.413513
248357989	chr1:248357989:T:C	1.51552e-30	-2.44512	-1.35704	6.68088e-10	-2.39111	-1.35894
248358232	chr1:248358232:C:T	1.50965e-30	-2.44825	-1.35779	6.61998e-10	-2.39987	-1.35933
248358468	chr1:248358468:G:A	1.74496e-29	-6.80511e-10	-1.3586	7.29598e-09	-6.80511e-10	-1.35939
248358633	chr1:248358633:A:G	1.63296e-30	-2.3861	-1.34143	6.97728e-10	-2.35786	-1.34878
248358717	chr1:248358717:T:C	2.18173e-29	-6.80511e-10	-1.13522	9.41041e-09	-6.80511e-10	-1.1049
248358745	chr1:248358745:G:A	4.06459e-30	-1.70534	-1.11027	2.78881e-09	-1.09054	-1.23055
248358837	chr1:248358837:C:T	1.74214e-30	-2.33381	-1.329	7.45247e-10	-2.30111	-1.33964
248359169	chr1:248359169:C:T	4.612e-29	-6.80511e-10	-0.386672	1.88728e-08	-6.80511e-10	-0.408992
248359273	chr1:248359273:TTAGA:T	6.5842e-30	-1.55551	-0.777732	3.73182e-09	-1.27898	-0.750835
248359315	chr1:248359315:G:T	1.75754e-29	-6.80511e-10	-1.35142	7.35496e-09	-6.80511e-10	-1.35134
248359334	chr1:248359334:C:T	1.81801e-30	-2.38946	-1.23071	7.39257e-10	-2.37187	-1.27695
248359369	chr1:248359369:A:G	1.74556e-29	-6.80511e-10	-1.35826	7.34598e-09	-6.80511e-10	-1.35256
248359378	chr1:248359378:A:T	1.78177e-30	-2.31593	-1.32438	7.61531e-10	-2.28326	-1.33588
248359509	chr1:248359509:AAAAG:A	1.78952e-30	-2.31285	-1.32312	7.64364e-10	-2.28032	-1.3351
248359594	chr1:248359594:G:A	6.90346e-30	-1.51952	-0.76638	3.92781e-09	-1.23821	-0.740418
248359830	chr1:248359830:T:G	2.06324e-29	-6.80511e-10	-1.19105	8.79018e-09	-6.80511e-10	-1.17308
248359921	chr1:248359921:C:T	1.80176e-30	-2.2926	-1.33655	7.7366e-10	-2.25763	-1.34571
248360279	chr1:248360279:A:T	1.86752e-30	-2.25065	-1.34266	8.15868e-10	-2.19984	-1.35038
248360341	chr1:248360341:C:T	1.75073e-29	-6.80511e-10	-1.3553	7.34623e-09	-6.80511e-10	-1.35252
248360480	chr1:248360480:A:G	8.73471e-30	-2.05061	-3.54985e-10	1.208e-08	-0.855158	-3.54985e-10
248360558	chr1:248360558:T:C	1.80784e-30	-2.36295	-1.26284	8.23158e-10	-2.25837	-1.28295
248360581	chr1:248360581:A:T	2.12433e-29	-6.80511e-10	-1.16188	9.18908e-09	-6.80511e-10	-1.1287
248360738	chr1:248360738:T:G	1.6655e-30	-2.3633	-1.34449	7.93437e-10	-2.28166	-1.29643
248360960	chr1:248360960:G:A	1.93495e-30	-2.25108	-1.30675	9.16428e-10	-2.113	-1.32099
248361183	chr1:248361183:G:T	2.07522e-29	-6.80511e-10	-1.18527	8.63824e-09	-6.80511e-10	-1.19051
248361490	chr1:248361490:T:C	2.09959e-29	-6.80511e-10	-1.17359	8.68373e-09	-6.80511e-10	-1.18526
248361635	chr1:248361635:ATGGGACTCTTCAGACAATCCAAACATCCAATGGCCAATATCACCTGGATGGCCAACCACACTGGATGGTCGGATTTCATCCTGT:A	4.7303e-30	-1.31457	-1.34936	5.94099e-09	-0.206167	-1.35867
248361655	chr1:248361655:C:T	1.74292e-29	-6.80511e-10	-1.35977	7.2957e-09	-6.80511e-10	-1.35943
248361672	chr1:248361672:A:G	3.06596e-29	-6.80511e-10	-0.794974	1.413e-08	-6.80511e-10	-0.69841
248361751	chr1:248361751:A:T	4.60923e-30	-1.73528	-0.954582	3.30872e-09	-1.21608	-0.934075
248361758	chr1:248361758:T:A	5.77548e-30	-1.53646	-0.927841	4.39771e-09	-0.959219	-0.90641
248361769	chr1:248361769:T:C	4.56372e-30	-1.69636	-1.00342	3.32214e-09	-1.16176	-0.984343
248361784	chr1:248361784:G:A	2.08901e-29	-6.80511e-10	-1.17864	8.29184e-09	-6.80511e-10	-1.23144
248361844	chr1:248361844:C:T	4.39265e-30	-1.6419	-1.09609	3.23487e-09	-1.09333	-1.07939
248361891	chr1:248361891:C:T	3.28518e-30	-1.67442	-1.35408	3.58735e-09	-0.713704	-1.35559
248361983	chr1:248361983:T:C	4.27443e-30	-1.71278	-1.05249	3.07846e-09	-1.18708	-1.0352
248362234	chr1:248362234:T:C	3.91096e-29	-6.80511e-10	-0.551551	1.62182e-08	-6.80511e-10	-0.560579
248362355	chr1:248362355:G:A	4.85433e-30	-1.66815	-0.9699	3.5537e-09	-1.12836	-0.950366
248362442	chr1:248362442:A:G	1.80467e-29	-6.80511e-10	-1.32496	7.53605e-09	-6.80511e-10	-1.32701
248362478	chr1:248362478:C:T	4.5754e-30	-1.65939	-1.03783	3.34797e-09	-1.11756	-1.02079
248362879	chr1:248362879:T:G	4.83671e-30	-1.64445	-0.997234	3.55881e-09	-1.09791	-0.979373
248362981	chr1:248362981:T:C	1.90478e-29	-6.80511e-10	-1.27097	8.24519e-09	-6.80511e-10	-1.23708
248363021	chr1:248363021:C:T	7.69106e-30	-2.17786	-3.54985e-10	3.30021e-09	-2.15273	-3.54985e-10
248363026	chr1:248363026:A:G	3.7012e-30	-1.56129	-1.34797	4.20992e-09	-0.550637	-1.35863
248363294	chr1:248363294:A:G	1.81733e-29	-6.80511e-10	-1.31796	7.69679e-09	-6.80511e-10	-1.30591
248363391	chr1:248363391:A:C	4.45507e-30	-1.66923	-1.05465	3.24971e-09	-1.13059	-1.03756
248363649	chr1:248363649:A:G	4.41392e-30	-1.7212	-1.01196	3.15875e-09	-1.20268	-0.993857
248363742	chr1:248363742:G:A	1.8735e-30	-2.39031	-1.1998	8.05727e-10	-2.31124	-1.25149
248363757	chr1:248363757:T:G	6.56798e-30	-1.65651	-0.679205	4.86562e-09	-1.11287	-0.65165
248363769	chr1:248363769:T:A	4.43383e-30	-1.67567	-1.05298	3.22662e-09	-1.13939	-1.03589
248364009	chr1:248364009:A:C	4.6572e-30	-1.66118	-1.01832	3.40756e-09	-1.12046	-1.00026
248364012	chr1:248364012:C:T	1.83637e-30	-2.28458	-1.32555	8.62413e-10	-2.15766	-1.33707
248364017	chr1:248364017:A:T	2.78453e-30	-2.36078	-0.833056	1.19824e-09	-2.30217	-0.863682
248364183	chr1:248364183:A:G	1.76854e-29	-6.80511e-10	-1.34518	7.33465e-09	-6.80511e-10	-1.3541
248364187	chr1:248364187:G:A	4.58418e-30	-1.66828	-1.02702	3.34785e-09	-1.12921	-1.00918
248364347	chr1:248364347:T:A	2.61922e-30	-2.37995	-0.875087	1.12043e-09	-2.32785	-0.905151
248364490	chr1:248364490:G:T	3.71512e-29	-6.80511e-10	-0.602923	1.54105e-08	-6.80511e-10	-0.611662
248364508	chr1:248364508:G:A	2.72541e-30	-2.35372	-0.861581	1.17591e-09	-2.29389	-0.890781
248364572	chr1:248364572:G:A	1.74545e-29	-6.80511e-10	-1.35832	7.29939e-09	-6.80511e-10	-1.35892
248364577	chr1:248364577:T:C	4.64984e-30	-1.66919	-1.0119	3.3967e-09	-1.13024	-0.993664
248365136	chr1:248365136:A:G	4.60469e-30	-1.6765	-1.01434	3.35218e-09	-1.14092	-0.996186
248365151	chr1:248365151:G:A	4.56482e-30	-1.6828	-1.01674	3.3237e-09	-1.14727	-0.998363
248365535	chr1:248365535:C:A	4.7033e-30	-1.63989	-1.02977	3.46307e-09	-1.09283	-1.01173
248365679	chr1:248365679:C:T	4.44576e-30	-1.70788	-1.01809	3.20575e-09	-1.1816	-1.00017
248365837	chr1:248365837:A:G	5.8421e-30	-2.45283	-3.54985e-10	2.44388e-09	-2.45313	-3.54985e-10
248365840	chr1:248365840:C:G	3.90547e-29	-6.80511e-10	-0.552956	1.61955e-08	-6.80511e-10	-0.561976
248365901	chr1:248365901:T:C	2.86359e-30	-2.24377	-0.922068	2.9982e-09	-1.47498	-0.773723
248366370	chr1:248366370:C:T	4.22668e-29	-6.80511e-10	-0.473916	1.95941e-08	-6.80511e-10	-0.371486
248366437	chr1:248366437:G:A	1.86095e-29	-6.80511e-10	-1.29425	7.79733e-09	-6.80511e-10	-1.29293
248366557	chr1:248366557:G:A	1.70333e-30	-2.4213	-1.26403	7.26658e-10	-2.36268	-1.30333
248366586	chr1:248366586:C:T	1.75917e-29	-6.80511e-10	-1.35049	7.44034e-09	-6.80511e-10	-1.3398
248366746	chr1:248366746:C:T	4.64987e-30	-1.63893	-1.04215	2.42686e-09	-1.29952	-1.1606
248366878	chr1:248366878:AC:A	1.76586e-29	-6.80511e-10	-1.34669	7.48323e-09	-6.80511e-10	-1.33405
248366956	chr1:248366956:A:G	4.66328e-30	-1.83876	-0.839435	3.25055e-09	-1.35168	-0.816207
248367012	chr1:248367012:G:T	1.88553e-30	-2.22844	-1.35528	1.0308e-09	-1.99278	-1.3236
248367089	chr1:248367089:G:A	1.73237e-30	-2.41939	-1.24903	7.38706e-10	-2.35916	-1.2904
248367228	chr1:248367228:AAAAT:A	1.55888e-30	-2.42491	-1.34904	1.04444e-09	-1.94444	-1.35878
248367243	chr1:248367243:A:G	7.45065e-30	-2.20962	-3.54985e-10	3.79229e-09	-2.01374	-3.54985e-10
248367266	chr1:248367266:A:T	1.81204e-29	-6.80511e-10	-1.32088	7.67175e-09	-6.80511e-10	-1.30917
248367296	chr1:248367296:T:C	1.67955e-30	-2.42378	-1.27561	8.07662e-10	-2.37597	-1.18435
248367330	chr1:248367330:AT:A	1.51168e-30	-2.44719	-1.35751	7.79768e-10	-2.2363	-1.35917
248367360	chr1:248367360:C:T	1.70761e-30	-2.35968	-1.32315	1.487e-09	-1.69236	-1.25759
248368231	chr1:248368231:CTT:C	5.2778e-30	-1.53487	-1.01954	2.79137e-09	-1.17694	-1.14324
248368246	chr1:248368246:C:T	5.0584e-30	-1.57628	-1.02059	2.64988e-09	-1.22836	-1.14384
248368603	chr1:248368603:T:A	1.66879e-30	-2.44314	-1.26268	8.02058e-10	-2.43273	-1.13456
248368633	chr1:248368633:T:C	1.75239e-29	-6.80511e-10	-1.35436	7.3656e-09	-6.80511e-10	-1.34989
248368910	chr1:248368910:ACT:A	1.74305e-29	-6.80511e-10	-1.3597	7.31827e-09	-6.80511e-10	-1.35634
248368989	chr1:248368989:T:A	1.66585e-30	-2.4452	-1.26238	8.00088e-10	-2.43562	-1.13412
248369219	chr1:248369219:T:C	4.20669e-30	-1.88129	-0.899949	2.88083e-09	-1.40897	-0.87966
248369370	chr1:248369370:C:T	4.14572e-30	-1.88788	-0.907967	2.83447e-09	-1.41777	-0.887085
248369466	chr1:248369466:G:C	1.83973e-30	-2.25346	-1.35484	9.95984e-10	-2.02844	-1.3223
248369709	chr1:248369709:A:G	5.25206e-30	-1.53574	-1.02356	2.78028e-09	-1.17799	-1.14617
248369849	chr1:248369849:A:G	5.4381e-30	-1.49083	-1.03366	2.90706e-09	-1.12508	-1.1545
248369952	chr1:248369952:T:C	4.16027e-30	-1.88246	-0.909878	2.85023e-09	-1.41045	-0.88886
248369983	chr1:248369983:G:A	4.19652e-30	-1.88205	-0.901618	2.87272e-09	-1.41102	-0.880437
248369984	chr1:248369984:A:G	1.58529e-30	-2.44764	-1.30952	7.38777e-10	-2.43917	-1.2103
248370035	chr1:248370035:T:TA	1.84495e-30	-2.24944	-1.35603	9.9809e-10	-2.02215	-1.32647
248370060	chr1:248370060:TC:T	1.82052e-30	-2.26007	-1.35872	9.737e-10	-2.03801	-1.33536
248370115	chr1:248370115:C:T	2.51828e-30	-2.11114	-1.18321	1.15721e-09	-1.93748	-1.26322
248370896	chr1:248370896:G:A	6.08509e-30	-2.41208	-3.54985e-10	2.78234e-09	-2.32342	-3.54985e-10
248370936	chr1:248370936:T:G	4.25041e-30	-1.88337	-0.887536	2.91067e-09	-1.41229	-0.86604
248371057	chr1:248371057:T:C	4.95652e-29	-6.80511e-10	-0.31463	2.13426e-08	-6.80511e-10	-0.286008
248371174	chr1:248371174:A:G	4.2444e-30	-1.87498	-0.897335	2.91902e-09	-1.39943	-0.876033
248371217	chr1:248371217:G:T	4.04651e-30	-1.89306	-0.927001	2.76308e-09	-1.42399	-0.906383
248371303	chr1:248371303:T:C	4.4181e-30	-1.94667	-0.785544	3.08647e-09	-1.49859	-0.721092
248371659	chr1:248371659:G:A	1.7765e-29	-6.80511e-10	-1.34069	7.55154e-09	-6.80511e-10	-1.32496
248371877	chr1:248371877:C:T	4.01113e-30	-1.90661	-0.922239	2.72414e-09	-1.44328	-0.901282
248371925	chr1:248371925:G:A	4.29734e-30	-1.8619	-0.898019	2.96519e-09	-1.38296	-0.876816
248371962	chr1:248371962:T:C	1.69395e-30	-2.44314	-1.24772	7.06716e-10	-2.40325	-1.29059
248372086	chr1:248372086:T:C	4.03206e-29	-6.80511e-10	-0.521057	1.86405e-08	-6.80511e-10	-0.421373
248372091	chr1:248372091:C:G	3.55512e-30	-1.77384	-1.17569	3.37236e-09	-0.852721	-1.27838
248372316	chr1:248372316:G:C	1.74775e-29	-6.80511e-10	-1.357	7.2931e-09	-6.80511e-10	-1.35978
248372458	chr1:248372458:T:C	4.34424e-30	-1.87111	-0.877961	2.99042e-09	-1.39497	-0.856326
248372598	chr1:248372598:A:G	4.30919e-30	-1.87058	-0.886586	2.96006e-09	-1.39621	-0.865291
248372620	chr1:248372620:T:C	4.24721e-30	-1.8775	-0.894151	2.91393e-09	-1.40468	-0.872528
248373841	chr1:248373841:C:A	5.50282e-30	-1.86933	-0.643329	2.59254e-09	-1.60166	-0.792413
248373853	chr1:248373853:T:C	4.67367e-30	-1.94473	-0.731247	2.19812e-09	-1.69009	-0.869024
248373976	chr1:248373976:A:C	3.305e-30	-1.85365	-1.16883	1.70046e-09	-1.5606	-1.25521
248373985	chr1:248373985:T:A	2.25174e-29	-6.80511e-10	-1.10363	9.15819e-09	-6.80511e-10	-1.13206
248374320	chr1:248374320:C:G	3.23367e-30	-1.84028	-1.20402	1.68568e-09	-1.54344	-1.28111
248374418	chr1:248374418:C:T	3.07477e-30	-1.86746	-1.22723	1.60408e-09	-1.57677	-1.29739
248374438	chr1:248374438:A:G	2.10845e-29	-6.80511e-10	-1.16938	9.34609e-09	-6.80511e-10	-1.11175
248374673	chr1:248374673:CTTGGAACTAACATTGACACAAACTA:C	3.19996e-30	-1.84843	-1.20635	1.66615e-09	-1.55338	-1.28282
248374756	chr1:248374756:T:C	1.90459e-29	-6.80511e-10	-1.27107	8.2435e-09	-6.80511e-10	-1.23729
248374937	chr1:248374937:G:A	1.75127e-29	-6.80511e-10	-1.35499	7.29675e-09	-6.80511e-10	-1.35928
248374962	chr1:248374962:T:C	3.04889e-30	-2.27268	-0.830462	3.12505e-09	-1.54172	-0.665543
248375042	chr1:248375042:T:G	4.32236e-30	-1.51645	-1.23767	2.33709e-09	-1.20479	-1.29302
248375086	chr1:248375086:G:A	4.37689e-30	-1.48957	-1.25201	2.38718e-09	-1.17287	-1.30373
248375108	chr1:248375108:A:G	5.83792e-30	-2.45354	-3.54985e-10	2.44217e-09	-2.45383	-3.54985e-10
248375261	chr1:248375261:A:T	3.08072e-30	-1.87248	-1.22028	1.60208e-09	-1.58281	-1.2926
248375486	chr1:248375486:A:G	1.75796e-29	-6.80511e-10	-1.35118	7.30673e-09	-6.80511e-10	-1.35792
248375793	chr1:248375793:A:G	2.39835e-30	-2.45035	-0.892789	1.23768e-09	-2.44381	-0.689664
248376419	chr1:248376419:T:C	1.7631e-30	-2.44586	-1.20498	8.54577e-10	-2.43695	-1.06692
248376621	chr1:248376621:C:A	3.20601e-30	-1.81341	-1.23948	1.69543e-09	-1.51329	-1.30549
248376668	chr1:248376668:CTTTTA:C	3.04103e-30	-1.81765	-1.28807	1.51527e-09	-1.59634	-1.33477
248376689	chr1:248376689:G:A	9.09087e-30	-2.01065	-3.54985e-10	4.334e-09	-1.88022	-3.54985e-10
248376788	chr1:248376788:A:C	2.30871e-30	-2.12975	-1.25148	1.39795e-09	-1.85091	-1.16079
248377112	chr1:248377112:T:A	3.17815e-30	-2.4419	-0.619717	1.71271e-09	-2.4295	-0.379137
248377751	chr1:248377751:A:T	4.75101e-30	-1.83163	-0.827935	3.33127e-09	-1.33915	-0.804214
248378104	chr1:248378104:T:C	3.1894e-30	-1.81094	-1.24715	1.69389e-09	-1.50949	-1.3102
248378443	chr1:248378443:TTACCTC:T	2.95662e-30	-1.90865	-1.22523	1.52622e-09	-1.62871	-1.2952
248378485	chr1:248378485:T:C	2.94128e-30	-1.90247	-1.2366	1.52593e-09	-1.6211	-1.303
248378504	chr1:248378504:C:T	2.83972e-30	-1.94608	-1.22813	1.4535e-09	-1.67553	-1.29721
248378564	chr1:248378564:C:T	3.28376e-30	-1.8301	-1.19883	3.06477e-09	-0.933181	-1.29356
248378566	chr1:248378566:G:A	2.18958e-29	-6.80511e-10	-1.13162	9.0095e-09	-6.80511e-10	-1.14843
248379149	chr1:248379149:C:T	2.73295e-30	-1.90593	-1.3066	1.45066e-09	-1.62865	-1.34605
248379309	chr1:248379309:G:C	1.85694e-29	-6.80511e-10	-1.2964	7.72797e-09	-6.80511e-10	-1.30187
248379401	chr1:248379401:G:A	2.81665e-30	-1.94138	-1.24099	1.45016e-09	-1.66906	-1.30598
248379585	chr1:248379585:A:G	2.96077e-30	-1.90629	-1.22619	1.52644e-09	-1.62791	-1.29587
248379598	chr1:248379598:C:T	2.92413e-30	-1.90663	-1.23829	1.51625e-09	-1.62631	-1.30416
248379616	chr1:248379616:T:C	4.99659e-29	-6.80511e-10	-0.306578	1.87941e-08	-6.80511e-10	-0.413172
248379932	chr1:248379932:T:G	2.98646e-30	-1.8833	-1.24053	1.55799e-09	-1.59772	-1.3056
248379964	chr1:248379964:G:A	3.18693e-30	-1.83358	-1.22528	1.6752e-09	-1.53609	-1.29469
248380501	chr1:248380501:T:G	2.50611e-30	-2.27877	-1.02042	1.17603e-09	-2.03763	-1.14694
248380532	chr1:248380532:A:G	2.97929e-30	-1.933	-1.19323	1.51191e-09	-1.66054	-1.27281
248380901	chr1:248380901:A:G	3.4114e-30	-1.78541	-1.20539	1.79678e-09	-1.47903	-1.28168
248380905	chr1:248380905:C:T	1.81256e-30	-2.45231	-1.17087	8.85376e-10	-2.44642	-1.02203
248381041	chr1:248381041:T:C	2.97148e-30	-1.89322	-1.23564	1.54374e-09	-1.61012	-1.30239
248381092	chr1:248381092:C:T	3.05718e-30	-1.85436	-1.24606	1.6075e-09	-1.56266	-1.30937
248381151	chr1:248381151:G:C	1.808e-30	-2.45056	-1.17513	8.8238e-10	-2.44365	-1.02819
248381216	chr1:248381216:A:G	3.61407e-30	-1.74475	-1.18834	3.50508e-09	-0.805805	-1.28669
248381381	chr1:248381381:G:C	2.40319e-29	-6.80511e-10	-1.03854	1.0446e-08	-6.80511e-10	-1.0005
248381617	chr1:248381617:G:GTCTA	3.10893e-30	-1.86027	-1.22337	1.61982e-09	-1.57005	-1.29435
248381792	chr1:248381792:C:T	4.56669e-30	-1.8614	-0.837731	3.17807e-09	-1.3768	-0.813636
248381910	chr1:248381910:A:T	1.76772e-29	-6.80511e-10	-1.34564	7.39423e-09	-6.80511e-10	-1.34601
248382063	chr1:248382063:A:C	1.5853e-30	-2.45408	-1.30306	7.17823e-10	-2.45292	-1.22533
248382354	chr1:248382354:C:A	1.62597e-30	-2.45336	-1.27846	7.44513e-10	-2.45382	-1.18792
248382471	chr1:248382471:A:G	1.61057e-30	-2.38161	-1.35972	7.38287e-10	-2.2908	-1.35933
248382491	chr1:248382491:T:C	5.91584e-30	-2.44029	-3.54985e-10	2.47922e-09	-2.43877	-3.54985e-10
248382535	chr1:248382535:TC:T	6.84364e-30	-2.2946	-3.54985e-10	3.14007e-09	-2.20247	-3.54985e-10
248382593	chr1:248382593:T:C	1.75526e-29	-6.80511e-10	-1.35272	7.32952e-09	-6.80511e-10	-1.3548
248382700	chr1:248382700:C:T	2.06065e-30	-2.38106	-1.11383	1.05571e-09	-2.32728	-0.965214
248382767	chr1:248382767:A:G	1.91475e-30	-2.39435	-1.17398	9.3116e-10	-2.3758	-1.04223
248382814	chr1:248382814:G:A	2.91251e-30	-1.96362	-1.18529	1.46036e-09	-1.70053	-1.26749
248384670	chr1:248384670:A:G	1.74988e-29	-6.80511e-10	-1.35579	7.33764e-09	-6.80511e-10	-1.35369
248384695	chr1:248384695:T:C	2.13658e-30	-2.44808	-1.01063	1.39154e-09	-2.10569	-0.910613
248384705	chr1:248384705:G:A	2.58847e-30	-2.37882	-0.888035	1.39787e-09	-2.31546	-0.696306
248384719	chr1:248384719:G:A	1.90912e-30	-2.28014	-1.29114	9.18618e-10	-2.18679	-1.24481
248384737	chr1:248384737:G:A	1.68096e-29	-1.39597	-3.54985e-10	6.70665e-09	-1.44361	-3.54985e-10
248385024	chr1:248385024:T:C	5.19681e-30	-1.99856	-0.571312	2.48308e-09	-1.79009	-0.647121
248385029	chr1:248385029:C:G	5.27417e-30	-1.818	-0.737095	3.70779e-09	-1.3284	-0.707878
248385073	chr1:248385073:TC:T	2.06242e-29	-6.80511e-10	-1.19145	8.42529e-09	-6.80511e-10	-1.21547
248385103	chr1:248385103:A:G	1.76585e-29	-6.80511e-10	-1.3467	7.3668e-09	-6.80511e-10	-1.34973
248385299	chr1:248385299:A:G	2.15498e-29	-6.80511e-10	-1.14755	9.34747e-09	-6.80511e-10	-1.11161
248385449	chr1:248385449:C:T	1.56455e-30	-2.45422	-1.3161	7.05522e-10	-2.44862	-1.24691
248385615	chr1:248385615:C:T	5.46971e-30	-2.04294	-0.475757	3.58246e-09	-1.68864	-0.382026
248385672	chr1:248385672:C:T	3.18565e-30	-1.91011	-1.14915	1.53672e-09	-1.68176	-1.23531
248385673	chr1:248385673:A:G	2.14166e-30	-2.40864	-1.0477	9.24627e-10	-2.36011	-1.06497
248385793	chr1:248385793:C:A	7.66148e-30	-1.94182	-0.239894	5.23043e-09	-1.5418	-0.150422
248385802	chr1:248385802:G:A	3.16154e-29	-6.80511e-10	-0.764273	1.32065e-08	-6.80511e-10	-0.766002
248385918	chr1:248385918:A:G	5.12153e-30	-1.83194	-0.752529	3.57778e-09	-1.34683	-0.725138
248385931	chr1:248385931:C:A	8.09078e-30	-2.12719	-3.54985e-10	4.06086e-09	-1.94532	-3.54985e-10
248385972	chr1:248385972:T:A	5.44968e-30	-2.04729	-0.475074	3.57392e-09	-1.69723	-0.375823
248385994	chr1:248385994:G:A	2.0031e-29	-6.80511e-10	-1.22064	8.6885e-09	-6.80511e-10	-1.18471
248386013	chr1:248386013:G:A	5.44411e-30	-2.0759	-0.447484	3.53985e-09	-1.7362	-0.346426
248386018	chr1:248386018:A:G	3.5387e-30	-2.1228	-0.831356	2.19165e-09	-1.80839	-0.753668
248386187	chr1:248386187:T:A	1.83829e-29	-6.80511e-10	-1.3065	7.76805e-09	-6.80511e-10	-1.29669
248386274	chr1:248386274:G:C	1.85414e-29	-6.80511e-10	-1.29791	7.84114e-09	-6.80511e-10	-1.28733
248386345	chr1:248386345:C:A	5.86073e-30	-2.01992	-0.429724	3.89143e-09	-1.66062	-0.327319
248386954	chr1:248386954:A:G	3.1561e-29	-6.80511e-10	-0.765995	1.31838e-08	-6.80511e-10	-0.767721
248387313	chr1:248387313:C:T	1.75005e-29	-6.80511e-10	-1.35569	7.34299e-09	-6.80511e-10	-1.35297
248387399	chr1:248387399:G:A	2.069e-29	-6.80511e-10	-1.18827	8.79334e-09	-6.80511e-10	-1.17272
248387615	chr1:248387615:G:A	3.15906e-29	-6.80511e-10	-0.76506	1.31966e-08	-6.80511e-10	-0.76675
248387641	chr1:248387641:C:A	2.89966e-29	-6.80511e-10	-0.850742	1.21375e-08	-6.80511e-10	-0.850413
248387708	chr1:248387708:G:A	6.29269e-30	-2.37853	-3.54985e-10	3.60186e-09	-2.06526	-3.54985e-10
248387778	chr1:248387778:C:A	2.14384e-29	-6.80511e-10	-1.15273	9.00102e-09	-6.80511e-10	-1.14937
248387863	chr1:248387863:T:C	3.16821e-29	-6.80511e-10	-0.762168	1.32348e-08	-6.80511e-10	-0.763862
248387873	chr1:248387873:G:A	3.1561e-29	-6.80511e-10	-0.765995	1.31838e-08	-6.80511e-10	-0.767721
248387894	chr1:248387894:G:A	1.74343e-29	-6.80511e-10	-1.35948	7.29486e-09	-6.80511e-10	-1.35954
248387902	chr1:248387902:T:C	7.78737e-30	-2.11454	-0.0508768	5.04315e-09	-1.79038	0.0616982
248387903	chr1:248387903:G:A	2.1502e-29	-6.80511e-10	-1.14977	9.03025e-09	-6.80511e-10	-1.14613
248388084	chr1:248388084:T:C	2.08154e-29	-6.80511e-10	-1.18222	8.77118e-09	-6.80511e-10	-1.17524
248388259	chr1:248388259:C:T	6.13745e-30	-1.99007	-0.413439	4.28013e-09	-1.56118	-0.331545
248388335	chr1:248388335:T:G	7.41224e-30	-2.11917	-0.0956132	4.78739e-09	-1.79623	0.0155031
248388426	chr1:248388426:T:A	3.16154e-29	-6.80511e-10	-0.764273	1.32065e-08	-6.80511e-10	-0.766002
248388463	chr1:248388463:A:G	2.0876e-29	-6.80511e-10	-1.17932	8.66657e-09	-6.80511e-10	-1.18724
248388582	chr1:248388582:C:T	2.96326e-30	-2.34741	-0.784218	2.75816e-09	-1.71984	-0.612303
248388671	chr1:248388671:T:A	2.09082e-29	-6.80511e-10	-1.17778	8.79994e-09	-6.80511e-10	-1.17197
248388686	chr1:248388686:C:G	3.15867e-29	-6.80511e-10	-0.765184	1.31946e-08	-6.80511e-10	-0.766908
248388887	chr1:248388887:A:C	5.82323e-30	-1.98867	-0.467395	4.05286e-09	-1.55947	-0.387821
248389115	chr1:248389115:A:C	1.74384e-29	-6.80511e-10	-1.35925	7.41726e-09	-6.80511e-10	-1.3429
248389177	chr1:248389177:T:C	5.45594e-30	-2.02543	-0.495784	3.74158e-09	-1.60976	-0.417444
248389261	chr1:248389261:CA:C	6.06934e-30	-1.96848	-0.446188	4.26515e-09	-1.53054	-0.365696
248389395	chr1:248389395:G:A	7.46486e-30	-2.12924	-0.0784721	4.79907e-09	-1.81168	0.0333929
248389549	chr1:248389549:C:T	1.90984e-29	-6.80511e-10	-1.26831	7.93185e-09	-6.80511e-10	-1.27583
248389684	chr1:248389684:T:C	7.97161e-30	-2.04169	-0.100342	5.2974e-09	-1.67472	-0.00477211
248389792	chr1:248389792:C:T	2.12401e-29	-6.80511e-10	-1.16203	8.69774e-09	-6.80511e-10	-1.18365
248389808	chr1:248389808:T:C	6.10612e-30	-2.00874	-0.39989	4.23197e-09	-1.58662	-0.317423
248389878	chr1:248389878:C:T	1.75519e-29	-6.80511e-10	-1.35276	7.32862e-09	-6.80511e-10	-1.35493
248389905	chr1:248389905:C:T	2.11974e-30	-2.31261	-1.15401	1.04067e-09	-2.23527	-1.07158
248390034	chr1:248390034:T:C	2.04665e-29	-6.80511e-10	-1.19913	8.6255e-09	-6.80511e-10	-1.19199
248390135	chr1:248390135:T:A	2.09714e-29	-6.80511e-10	-1.17476	8.55227e-09	-6.80511e-10	-1.20052
248390360	chr1:248390360:G:A	1.71363e-30	-2.39724	-1.28206	7.97416e-10	-2.33979	-1.2333
248390412	chr1:248390412:C:T	1.79078e-29	-6.80511e-10	-1.33268	7.53602e-09	-6.80511e-10	-1.32702
248390552	chr1:248390552:A:G	2.17864e-29	-6.80511e-10	-1.13663	8.96723e-09	-6.80511e-10	-1.15314
248390564	chr1:248390564:A:T	4.30768e-30	-2.18991	-0.567604	2.62578e-09	-1.90237	-0.478969
248390753	chr1:248390753:G:A	1.71177e-30	-2.45446	-1.22593	8.0024e-10	-2.45108	-1.11848
248390803	chr1:248390803:G:A	1.80132e-29	-6.80511e-10	-1.32681	7.48161e-09	-6.80511e-10	-1.33426
248390991	chr1:248390991:T:C	5.86369e-30	-1.99259	-0.456551	4.08459e-09	-1.56299	-0.376505
248391009	chr1:248391009:A:G	2.04353e-29	-6.80511e-10	-1.20065	8.66892e-09	-6.80511e-10	-1.18697
248391031	chr1:248391031:C:T	2.05681e-29	-6.80511e-10	-1.19418	8.72759e-09	-6.80511e-10	-1.18022
248391144	chr1:248391144:G:A	2.03706e-29	-6.80511e-10	-1.20382	8.64033e-09	-6.80511e-10	-1.19027
248391153	chr1:248391153:G:A	5.93166e-30	-1.99896	-0.43865	4.12448e-09	-1.57194	-0.357834
248391368	chr1:248391368:G:T	2.02107e-29	-6.80511e-10	-1.21171	8.56958e-09	-6.80511e-10	-1.19849
248391488	chr1:248391488:A:G	2.3295e-29	-6.80511e-10	-1.06968	9.91337e-09	-6.80511e-10	-1.05283
248391797	chr1:248391797:A:C	4.61766e-30	-1.95328	-0.734749	3.2298e-09	-1.50828	-0.666017
248391852	chr1:248391852:C:T	2.94659e-30	-2.03446	-1.10281	1.93289e-09	-1.62943	-1.05827
248391877	chr1:248391877:C:G	4.38177e-30	-1.98406	-0.756406	3.0239e-09	-1.55072	-0.689445
248391993	chr1:248391993:C:T	2.44481e-30	-2.45037	-0.873577	1.68499e-09	-2.1137	-0.711252
248391998	chr1:248391998:G:A	1.7554e-29	-6.80511e-10	-1.35263	7.32938e-09	-6.80511e-10	-1.35482
248392022	chr1:248392022:G:T	2.11367e-29	-6.80511e-10	-1.16691	8.97455e-09	-6.80511e-10	-1.15232
248392050	chr1:248392050:T:A	7.75009e-30	-2.17021	-3.54985e-10	3.36047e-09	-2.13463	-3.54985e-10
248392057	chr1:248392057:T:C	2.9015e-30	-2.04995	-1.10274	1.89176e-09	-1.65102	-1.05818
248392170	chr1:248392170:G:A	4.42525e-30	-1.98903	-0.741556	3.05302e-09	-1.55797	-0.672608
248392171	chr1:248392171:G:A	2.08061e-30	-2.42493	-1.06033	1.03449e-09	-2.38246	-0.93035
248392334	chr1:248392334:A:G	2.96868e-30	-2.03554	-1.09427	1.94666e-09	-1.63159	-1.04901
248392428	chr1:248392428:A:G	2.88127e-30	-2.06375	-1.09594	1.86836e-09	-1.67097	-1.05068
248392487	chr1:248392487:T:C	1.95755e-29	-6.80511e-10	-1.24364	8.25216e-09	-6.80511e-10	-1.23624
248392683	chr1:248392683:C:T	1.98835e-29	-6.80511e-10	-1.22803	8.41072e-09	-6.80511e-10	-1.21721
248392700	chr1:248392700:G:A	1.75599e-29	-6.80511e-10	-1.3523	7.33143e-09	-6.80511e-10	-1.35454
248392791	chr1:248392791:C:T	3.06677e-30	-2.03755	-1.05974	2.01966e-09	-1.63356	-1.01022
248392895	chr1:248392895:G:C	4.36546e-29	-6.80511e-10	-0.44161	1.80389e-08	-6.80511e-10	-0.454183
248392930	chr1:248392930:C:T	4.50982e-30	-1.9891	-0.722565	3.11512e-09	-1.55745	-0.652997
248393251	chr1:248393251:C:A	2.97916e-30	-2.17237	-0.953904	1.84666e-09	-1.84178	-0.891551
248393374	chr1:248393374:C:T	2.91828e-30	-2.05779	-1.08913	1.89684e-09	-1.66228	-1.04424
248393956	chr1:248393956:T:G	3.12989e-30	-2.13814	-0.938781	1.97212e-09	-1.79196	-0.875645
248394026	chr1:248394026:A:T	1.75247e-29	-6.80511e-10	-1.35431	7.31928e-09	-6.80511e-10	-1.3562
248394124	chr1:248394124:T:C	3.14602e-30	-2.16742	-0.904367	1.9594e-09	-1.83492	-0.839158
248394305	chr1:248394305:A:C	1.96434e-29	-6.80511e-10	-1.24018	8.30494e-09	-6.80511e-10	-1.22986
248394372	chr1:248394372:T:G	4.59051e-30	-1.98989	-0.704037	3.17341e-09	-1.55844	-0.633462
248394448	chr1:248394448:T:C	2.79212e-30	-2.02307	-1.16805	1.29622e-09	-1.83365	-1.2536
248395026	chr1:248395026:G:A	2.96879e-30	-2.18056	-0.94921	1.83202e-09	-1.85429	-0.886999
248395299	chr1:248395299:G:A	1.64834e-30	-2.42727	-1.29088	7.82072e-10	-2.41676	-1.17576
248395430	chr1:248395430:T:C	2.25392e-29	-6.80511e-10	-1.10266	9.59203e-09	-6.80511e-10	-1.08578
248395652	chr1:248395652:A:T	2.94147e-30	-2.2111	-0.927903	1.78767e-09	-1.90119	-0.864608
248395661	chr1:248395661:A:T	3.01353e-30	-2.16812	-0.94669	1.86895e-09	-1.83597	-0.885367
248395838	chr1:248395838:A:T	2.38626e-29	-6.80511e-10	-1.04561	1.08121e-08	-6.80511e-10	-0.966044
248395943	chr1:248395943:T:C	2.01086e-30	-2.36929	-1.15007	9.42098e-10	-2.34311	-1.06325
248395979	chr1:248395979:G:C	2.82759e-30	-2.07036	-1.10813	1.82477e-09	-1.67998	-1.06528
248396121	chr1:248396121:G:A	2.85228e-30	-2.18657	-0.98323	1.75096e-09	-1.8635	-0.923052
248396267	chr1:248396267:C:T	4.00995e-29	-6.80511e-10	-0.526556	1.799e-08	-6.80511e-10	-0.456897
248396297	chr1:248396297:C:G	2.17496e-29	-6.80511e-10	-1.13832	8.95265e-09	-6.80511e-10	-1.15476
248396309	chr1:248396309:A:G	2.89285e-30	-2.22327	-0.932403	1.75208e-09	-1.91679	-0.869124
248396324	chr1:248396324:G:A	2.86924e-30	-2.17293	-0.990945	1.77016e-09	-1.84452	-0.931124
248396338	chr1:248396338:C:A	7.1113e-29	-6.80511e-10	0.0463523	2.93205e-08	-6.80511e-10	0.0315741
248396458	chr1:248396458:A:G	1.77955e-29	-6.80511e-10	-1.33897	7.56857e-09	-6.80511e-10	-1.32271
248396669	chr1:248396669:C:A	2.0422e-29	-6.80511e-10	-1.20131	8.6474e-09	-6.80511e-10	-1.18945
248396870	chr1:248396870:C:A	2.14219e-29	-6.80511e-10	-1.15351	8.69393e-09	-6.80511e-10	-1.18409
248397035	chr1:248397035:T:C	1.76912e-29	-6.80511e-10	-1.34485	7.3799e-09	-6.80511e-10	-1.34795
248397093	chr1:248397093:C:A	2.33513e-29	-6.80511e-10	-1.06727	1.05044e-08	-6.80511e-10	-0.994916
248397255	chr1:248397255:G:A	2.03913e-29	-6.80511e-10	-1.20281	8.5106e-09	-6.80511e-10	-1.2054
248397260	chr1:248397260:A:G	3.10945e-30	-2.12942	-0.954053	1.95644e-09	-1.78336	-0.892221
248397268	chr1:248397268:T:A	1.54148e-30	-2.45096	-1.33421	6.89654e-10	-2.43964	-1.27864
248397451	chr1:248397451:AATGG:A	7.50472e-29	-6.80511e-10	0.100199	3.09349e-08	-6.80511e-10	0.0851722
248397836	chr1:248397836:G:T	2.89606e-30	-2.15041	-1.00416	1.79534e-09	-1.81302	-0.948499
248398122	chr1:248398122:A:G	2.26066e-29	-6.80511e-10	-1.09967	1.01287e-08	-6.80511e-10	-1.03134
248398295	chr1:248398295:C:T	2.94638e-30	-2.13637	-1.00097	1.84036e-09	-1.79215	-0.944598
248398312	chr1:248398312:C:T	2.86179e-30	-2.15943	-1.00704	1.76947e-09	-1.82576	-0.950277
248398511	chr1:248398511:A:C	3.00488e-30	-2.15271	-0.964972	1.86841e-09	-1.81568	-0.905946
248398598	chr1:248398598:C:T	2.98342e-30	-1.95071	-1.17414	2.5346e-09	-1.13849	-1.27819
248398717	chr1:248398717:A:G	1.92985e-29	-6.80511e-10	-1.25789	8.15258e-09	-6.80511e-10	-1.24838
248398788	chr1:248398788:G:A	3.00579e-29	-6.80511e-10	-0.814793	1.25588e-08	-6.80511e-10	-0.816289
248398809	chr1:248398809:C:T	1.79627e-29	-6.80511e-10	-1.32962	7.60922e-09	-6.80511e-10	-1.31735
248398978	chr1:248398978:C:T	2.81769e-30	-2.17181	-1.01019	1.73636e-09	-1.84158	-0.953346
248399005	chr1:248399005:C:T	4.03398e-29	-6.80511e-10	-0.52058	1.65775e-08	-6.80511e-10	-0.538666
248399123	chr1:248399123:A:G	3.18576e-29	-6.80511e-10	-0.756644	1.33075e-08	-6.80511e-10	-0.758384
248399390	chr1:248399390:G:A	4.06511e-30	-1.99457	-0.82091	2.77604e-09	-1.56566	-0.760025
248399401	chr1:248399401:C:G	3.83126e-30	-2.02952	-0.845208	2.57523e-09	-1.61541	-0.785368
248399468	chr1:248399468:A:G	2.02184e-29	-6.80511e-10	-1.21133	8.56454e-09	-6.80511e-10	-1.19908
248399726	chr1:248399726:T:C	2.161e-30	-2.43005	-1.0173	1.05474e-09	-2.41576	-0.877651
248399739	chr1:248399739:C:T	1.91959e-29	-6.80511e-10	-1.26322	8.08673e-09	-6.80511e-10	-1.25649
248399765	chr1:248399765:C:T	1.07618e-29	-1.84191	-3.54985e-10	5.62796e-09	-1.61897	-3.54985e-10
248399770	chr1:248399770:C:CTG	5.24311e-30	-2.06826	-0.49274	3.99685e-09	-1.34087	-0.620339
248400148	chr1:248400148:C:G	1.53154e-30	-2.43819	-1.35345	7.59559e-10	-2.26198	-1.35975
248400352	chr1:248400352:A:T	2.0232e-29	-6.80511e-10	-1.21066	8.57053e-09	-6.80511e-10	-1.19838
248400721	chr1:248400721:A:G	2.02409e-29	-6.80511e-10	-1.21021	8.5745e-09	-6.80511e-10	-1.19792
248400956	chr1:248400956:T:A	1.78123e-30	-2.45213	-1.18848	8.60128e-10	-2.44124	-1.05614
248401093	chr1:248401093:T:C	2.02592e-29	-6.80511e-10	-1.20931	8.58243e-09	-6.80511e-10	-1.197
248401150	chr1:248401150:G:T	2.10661e-30	-2.36472	-1.10812	1.03537e-09	-2.29656	-1.0154
248401412	chr1:248401412:T:C	3.00186e-29	-6.80511e-10	-0.8161	1.2514e-08	-6.80511e-10	-0.819864
248401484	chr1:248401484:T:C	2.19217e-30	-2.43172	-1.0013	1.07475e-09	-2.41587	-0.858753
248401494	chr1:248401494:T:C	4.12697e-30	-2.01037	-0.790003	2.80949e-09	-1.58668	-0.727031
248401568	chr1:248401568:A:G	1.88621e-29	-6.80511e-10	-1.28076	7.83777e-09	-6.80511e-10	-1.28776
248402138	chr1:248402138:G:A	1.76251e-29	-6.80511e-10	-1.3486	7.37673e-09	-6.80511e-10	-1.34838
248402276	chr1:248402276:T:C	2.96017e-30	-2.16914	-0.96353	1.84006e-09	-1.83638	-0.90054
248402391	chr1:248402391:A:G	2.87592e-30	-2.19323	-0.968312	1.75869e-09	-1.87395	-0.908197
248402670	chr1:248402670:A:G	2.71892e-30	-2.22137	-0.996314	1.64064e-09	-1.91485	-0.936781
248402835	chr1:248402835:G:A	6.16585e-29	-6.80511e-10	-0.0963068	2.73309e-08	-6.80511e-10	-0.0386946
248403022	chr1:248403022:A:T	1.64636e-30	-2.42314	-1.29621	9.0024e-10	-2.24732	-1.20449
248403099	chr1:248403099:T:C	2.89777e-30	-1.94017	-1.21381	2.51793e-09	-1.11945	-1.30383
248403349	chr1:248403349:A:G	6.15259e-30	-2.40104	-3.54985e-10	2.89037e-09	-2.28533	-3.54985e-10
248403602	chr1:248403602:G:T	4.09157e-30	-2.04893	-0.760059	2.74604e-09	-1.64101	-0.695547
248403664	chr1:248403664:A:G	2.78532e-30	-2.22326	-0.970297	1.68313e-09	-1.91842	-0.907638
248403666	chr1:248403666:A:G	2.25289e-30	-2.44392	-0.961782	9.51238e-10	-2.41621	-0.980493
248403747	chr1:248403747:A:T	3.29758e-29	-6.80511e-10	-0.722144	1.3774e-08	-6.80511e-10	-0.723929
248404082	chr1:248404082:A:G	1.60622e-30	-2.45445	-1.28958	7.33599e-10	-2.45337	-1.20313
248404447	chr1:248404447:G:A	2.36969e-29	-6.80511e-10	-1.05257	9.94755e-09	-6.80511e-10	-1.04939
248404493	chr1:248404493:C:G	1.80445e-29	-6.80511e-10	-1.32508	7.70202e-09	-6.80511e-10	-1.30523
248404779	chr1:248404779:C:G	3.25971e-30	-1.95527	-1.081	2.18928e-09	-1.52304	-1.0401
248404794	chr1:248404794:A:T	2.79574e-30	-2.09516	-1.09467	1.77339e-09	-1.71911	-1.05471
248404901	chr1:248404901:G:A	2.71477e-30	-2.05804	-1.16117	1.75664e-09	-1.66021	-1.1231
248405272	chr1:248405272:A:G	1.78436e-29	-6.80511e-10	-1.33627	7.59576e-09	-6.80511e-10	-1.31912
248405333	chr1:248405333:A:G	1.58931e-30	-2.45373	-1.30089	7.16189e-10	-2.45341	-1.22711
248405369	chr1:248405369:T:A	1.79409e-29	-6.80511e-10	-1.33083	7.64976e-09	-6.80511e-10	-1.31204
248405562	chr1:248405562:T:C	2.09735e-29	-6.80511e-10	-1.17466	8.56391e-09	-6.80511e-10	-1.19916
248405660	chr1:248405660:G:A	2.38856e-30	-2.35687	-0.990357	1.2004e-09	-2.29331	-0.87075
248405749	chr1:248405749:A:G	1.8499e-30	-2.42584	-1.17695	8.74006e-10	-2.41365	-1.06773
248405798	chr1:248405798:G:A	2.15295e-29	-6.80511e-10	-1.1485	9.0549e-09	-6.80511e-10	-1.14341
248405981	chr1:248405981:A:G	1.6217e-30	-2.45379	-1.28065	7.35392e-10	-2.45238	-1.20168
248406542	chr1:248406542:C:T	2.54059e-29	-6.80511e-10	-0.982936	1.01784e-08	-6.80511e-10	-1.02644
248406591	chr1:248406591:G:A	1.80657e-29	-6.80511e-10	-1.3239	7.51974e-09	-6.80511e-10	-1.32918
248406900	chr1:248406900:C:T	2.47297e-29	-6.80511e-10	-1.00991	9.93246e-09	-6.80511e-10	-1.0509
248406917	chr1:248406917:C:G	2.72966e-29	-6.80511e-10	-0.911157	1.13865e-08	-6.80511e-10	-0.914282
248407139	chr1:248407139:G:A	1.91339e-30	-2.23428	-1.33476	1.04711e-09	-1.99374	-1.30694
248407363	chr1:248407363:T:A	2.01015e-30	-2.44424	-1.07547	9.64535e-10	-2.45353	-0.92929
248407592	chr1:248407592:G:A	1.7437e-29	-6.80511e-10	-1.35933	7.31251e-09	-6.80511e-10	-1.35713
248407845	chr1:248407845:C:T	1.97179e-30	-2.44621	-1.09277	1.11545e-09	-2.37674	-0.860719
248407870	chr1:248407870:TCCTTGAATTCTGTGAG:T	3.0814e-30	-2.19992	-0.892616	2.08339e-09	-1.54221	-1.0705
248407874	chr1:248407874:T:C	1.74303e-29	-6.80511e-10	-1.35971	7.40721e-09	-6.80511e-10	-1.34426
248407926	chr1:248407926:G:A	1.82217e-30	-2.43973	-1.17816	8.50311e-10	-2.45309	-1.05578
248409211	chr1:248409211:T:C	1.67346e-30	-2.43827	-1.26476	8.70611e-10	-2.32951	-1.15576
248409298	chr1:248409298:G:A	1.63005e-30	-2.43813	-1.29118	8.37206e-10	-2.32895	-1.19545
248409390	chr1:248409390:C:G	1.96816e-29	-6.80511e-10	-1.23824	8.06546e-09	-6.80511e-10	-1.25912
248409427	chr1:248409427:G:C	1.64923e-30	-2.44835	-1.26926	8.36073e-10	-2.36274	-1.16301
248409719	chr1:248409719:G:T	2.62866e-30	-2.26581	-0.985639	1.71923e-09	-1.66969	-1.13515
248409855	chr1:248409855:A:C	1.74838e-29	-6.80511e-10	-1.35664	7.3075e-09	-6.80511e-10	-1.35781
248409872	chr1:248409872:A:G	1.84683e-30	-2.30924	-1.29521	8.51365e-10	-2.16619	-1.34143
248409948	chr1:248409948:G:A	1.76468e-29	-6.80511e-10	-1.34737	7.37415e-09	-6.80511e-10	-1.34873
248410462	chr1:248410462:A:T	1.95822e-29	-6.80511e-10	-1.2433	8.01449e-09	-6.80511e-10	-1.26546
248410548	chr1:248410548:C:T	1.74338e-29	-6.80511e-10	-1.35951	7.3018e-09	-6.80511e-10	-1.35859
248410625	chr1:248410625:C:T	2.3906e-29	-6.80511e-10	-1.04379	9.99644e-09	-6.80511e-10	-1.04448
248411639	chr1:248411639:T:C	1.54613e-30	-2.45453	-1.32763	7.29791e-10	-2.4054	-1.25631
248411678	chr1:248411678:G:C	1.85948e-30	-2.28941	-1.30821	8.71036e-10	-2.13871	-1.34607
248411706	chr1:248411706:T:C	1.54033e-30	-2.4543	-1.33162	7.30896e-10	-2.39662	-1.26357
248411707	chr1:248411707:G:A	1.53977e-30	-2.45437	-1.33191	7.29532e-10	-2.39795	-1.26411
248411727	chr1:248411727:T:C	1.53982e-30	-2.45436	-1.33189	7.29728e-10	-2.39772	-1.26408
248411816	chr1:248411816:A:AG	1.70713e-30	-2.3342	-1.34891	8.42477e-10	-2.20167	-1.31645
248411846	chr1:248411846:A:G	1.5022e-30	-2.45164	-1.35935	6.61576e-10	-2.42509	-1.33475
248412135	chr1:248412135:T:C	2.17332e-30	-2.33595	-1.10571	1.07851e-09	-2.35212	-0.919019
248412370	chr1:248412370:T:A	1.55539e-30	-2.4426	-1.33359	7.67585e-10	-2.3416	-1.26962
248412587	chr1:248412587:G:T	2.13674e-30	-2.45271	-1.00592	1.05211e-09	-2.4486	-0.847314
248412645	chr1:248412645:T:G	1.539e-30	-2.45365	-1.33314	7.34268e-10	-2.3892	-1.2664
248413087	chr1:248413087:C:T	1.53615e-30	-2.45344	-1.3352	7.32683e-10	-2.38747	-1.27028
248413153	chr1:248413153:A:G	3.36997e-30	-2.36601	-0.637006	2.15478e-09	-1.89574	-0.683285
248413154	chr1:248413154:T:C	1.53149e-30	-2.45424	-1.33744	7.23821e-10	-2.39532	-1.2746
248413219	chr1:248413219:A:C	1.95312e-29	-6.80511e-10	-1.24591	8.42592e-09	-6.80511e-10	-1.2154
248413277	chr1:248413277:C:T	1.74515e-29	-6.80511e-10	-1.35849	7.29793e-09	-6.80511e-10	-1.35912
248413402	chr1:248413402:T:C	1.74311e-29	-6.80511e-10	-1.35966	7.3183e-09	-6.80511e-10	-1.35633
248413490	chr1:248413490:G:T	1.54659e-30	-2.45421	-1.32766	7.37754e-10	-2.39519	-1.25566
248413509	chr1:248413509:A:AG	1.55212e-30	-2.44033	-1.33797	6.96053e-10	-2.44014	-1.2689
248413964	chr1:248413964:C:T	1.54983e-30	-2.45449	-1.32528	7.42029e-10	-2.39139	-1.25369
248414073	chr1:248414073:A:G	1.53441e-30	-2.45336	-1.33641	7.31318e-10	-2.38701	-1.27261
248414151	chr1:248414151:G:A	1.5325e-30	-2.4531	-1.33792	7.30519e-10	-2.38518	-1.27553
248414154	chr1:248414154:G:T	1.50633e-30	-2.45311	-1.35512	7.01388e-10	-2.38279	-1.31862
248414187	chr1:248414187:G:A	2.0544e-29	-6.80511e-10	-1.19535	8.56231e-09	-6.80511e-10	-1.19934
248414259	chr1:248414259:A:T	1.93402e-29	-6.80511e-10	-1.25573	8.33443e-09	-6.80511e-10	-1.22632
248414567	chr1:248414567:C:A	2.08878e-29	-6.80511e-10	-1.17875	9.29738e-09	-6.80511e-10	-1.11698
248414627	chr1:248414627:A:G	1.59387e-30	-2.43902	-1.31273	8.18177e-10	-2.35193	-1.19546
248414679	chr1:248414679:A:G	1.73176e-30	-2.45414	-1.21464	9.06238e-10	-2.42603	-1.01913
248415047	chr1:248415047:A:G	4.33293e-29	-6.80511e-10	-0.449089	1.68679e-08	-6.80511e-10	-0.521299
248415321	chr1:248415321:C:T	1.73625e-30	-2.31496	-1.35123	8.66636e-10	-2.17674	-1.3131
248415350	chr1:248415350:A:G	1.76515e-30	-2.45442	-1.19526	9.43666e-10	-2.41433	-0.99037
248415353	chr1:248415353:T:A	2.12673e-29	-6.80511e-10	-1.16075	9.00573e-09	-6.80511e-10	-1.14885
248415359	chr1:248415359:C:G	1.76915e-30	-2.45435	-1.19307	9.37775e-10	-2.42388	-0.987082
248415402	chr1:248415402:T:C	1.76217e-30	-2.45452	-1.19685	9.3609e-10	-2.42004	-0.992715
248415404	chr1:248415404:G:A	1.91535e-29	-1.26543	-3.54985e-10	1.68056e-08	-0.525001	-3.54985e-10
248415616	chr1:248415616:G:A	2.06396e-29	-6.80511e-10	-1.19071	8.79526e-09	-6.80511e-10	-1.1725
248415894	chr1:248415894:A:G	3.84468e-30	-2.44935	-0.421877	2.29425e-09	-2.21939	-0.296916
248416769	chr1:248416769:G:A	1.74532e-29	-6.80511e-10	-1.35839	7.30711e-09	-6.80511e-10	-1.35787
248417019	chr1:248417019:C:T	8.9689e-30	-2.02416	-3.54985e-10	2.46963e-09	-2.44264	-3.54985e-10
248417082	chr1:248417082:T:C	1.74491e-29	-6.80511e-10	-1.35863	7.34002e-09	-6.80511e-10	-1.35337
248417357	chr1:248417357:T:C	1.74498e-29	-6.80511e-10	-1.35859	7.31288e-09	-6.80511e-10	-1.35708
248417511	chr1:248417511:G:A	1.74493e-29	-6.80511e-10	-1.35862	7.3126e-09	-6.80511e-10	-1.35711
248417559	chr1:248417559:G:A	1.83006e-29	-6.80511e-10	-1.31099	7.81334e-09	-6.80511e-10	-1.29088
248417749	chr1:248417749:T:C	1.78354e-29	-6.80511e-10	-1.33673	7.43366e-09	-6.80511e-10	-1.34069
248417840	chr1:248417840:G:A	1.95868e-29	-6.80511e-10	-1.24306	8.67615e-09	-6.80511e-10	-1.18614
248418423	chr1:248418423:G:A	1.90811e-29	-6.80511e-10	-1.26922	8.4983e-09	-6.80511e-10	-1.20685
248418651	chr1:248418651:G:A	9.36221e-29	0.321348	-3.54985e-10	5.9088e-09	-1.57027	-3.54985e-10
248418914	chr1:248418914:G:C	2.19091e-29	-6.80511e-10	-1.13102	9.73662e-09	-6.80511e-10	-1.07082
248419230	chr1:248419230:C:T	1.9185e-30	-2.26607	-1.3003	9.03558e-10	-2.10663	-1.3415
248419362	chr1:248419362:A:G	2.38656e-29	-6.80511e-10	-1.04548	1.04077e-08	-6.80511e-10	-1.00417
248419739	chr1:248419739:C:T	1.98703e-29	-6.80511e-10	-1.22869	8.76093e-09	-6.80511e-10	-1.17641
248419745	chr1:248419745:A:G	2.96242e-29	-6.80511e-10	-0.829329	1.29778e-08	-6.80511e-10	-0.783475
248420046	chr1:248420046:G:A	2.82999e-30	-2.45313	-0.724514	1.5695e-09	-2.24689	-0.64907
248420396	chr1:248420396:C:A	2.31408e-29	-6.80511e-10	-1.07632	1.00556e-08	-6.80511e-10	-1.03858
248420513	chr1:248420513:G:C	2.85164e-29	-6.80511e-10	-0.86744	1.25172e-08	-6.80511e-10	-0.819609
248420681	chr1:248420681:C:T	1.93127e-29	-6.80511e-10	-1.25716	7.96049e-09	-6.80511e-10	-1.27222
248421077	chr1:248421077:T:C	3.39635e-29	-6.80511e-10	-0.692633	1.46111e-08	-6.80511e-10	-0.664928
248421208	chr1:248421208:G:C	6.16047e-30	-2.39977	-3.54985e-10	2.59737e-09	-2.39221	-3.54985e-10
248421335	chr1:248421335:C:T	8.84924e-30	-2.03759	-3.54985e-10	2.46423e-09	-2.44483	-3.54985e-10
248421770	chr1:248421770:A:T	1.87542e-30	-2.45365	-1.13544	1.04289e-09	-2.40103	-0.903683
248421803	chr1:248421803:A:G	1.75407e-29	-6.80511e-10	-1.35339	7.3611e-09	-6.80511e-10	-1.3505
248421834	chr1:248421834:C:A	2.44709e-29	-6.80511e-10	-1.02044	1.02631e-08	-6.80511e-10	-1.01816
248421958	chr1:248421958:T:A	1.79872e-30	-2.28947	-1.34137	9.05229e-10	-2.15335	-1.29293
248422473	chr1:248422473:G:A	3.32636e-30	-2.43285	-0.583191	1.58501e-09	-2.35462	-0.5315
248422479	chr1:248422479:T:A	3.03242e-29	-6.80511e-10	-0.805973	1.32629e-08	-6.80511e-10	-0.761742
248422969	chr1:248422969:T:C	2.39085e-29	-6.80511e-10	-1.04369	9.96601e-09	-6.80511e-10	-1.04753
248423006	chr1:248423006:C:T	1.92026e-30	-2.27667	-1.28879	8.97312e-10	-2.12019	-1.33487
248423057	chr1:248423057:C:T	2.25065e-29	-6.80511e-10	-1.10412	9.75664e-09	-6.80511e-10	-1.06876
248423280	chr1:248423280:G:A	1.84553e-30	-2.44792	-1.15724	8.70229e-10	-2.45141	-1.0343
248423444	chr1:248423444:C:T	2.4037e-29	-6.80511e-10	-1.03832	1.00184e-08	-6.80511e-10	-1.04229
248423822	chr1:248423822:A:G	3.04956e-29	-6.80511e-10	-0.800336	1.33361e-08	-6.80511e-10	-0.756234
248423832	chr1:248423832:T:G	3.1249e-29	-6.80511e-10	-0.775931	1.3684e-08	-6.80511e-10	-0.730483
248423853	chr1:248423853:T:C	3.76523e-30	-2.2085	-0.683606	3.49691e-09	-1.37736	-0.717477
248424030	chr1:248424030:G:A	1.74626e-29	-6.80511e-10	-1.35786	7.30188e-09	-6.80511e-10	-1.35858
248424199	chr1:248424199:C:G	2.29315e-30	-2.34395	-1.04404	1.55365e-09	-2.07968	-0.826424
248424360	chr1:248424360:G:A	1.74469e-29	-6.80511e-10	-1.35875	7.29658e-09	-6.80511e-10	-1.35931
248424414	chr1:248424414:G:T	2.42897e-29	-6.80511e-10	-1.02787	1.01291e-08	-6.80511e-10	-1.0313
248424542	chr1:248424542:T:A	1.9611e-30	-2.259	-1.28541	9.21653e-10	-2.09545	-1.33285
248424608	chr1:248424608:CA:C	1.96403e-30	-2.29339	-1.24953	9.0966e-10	-2.32217	-1.11922
248425080	chr1:248425080:A:G	1.96322e-30	-2.25665	-1.28668	9.2417e-10	-2.09195	-1.33362
248425259	chr1:248425259:T:C	1.93518e-29	-6.80511e-10	-1.25513	8.19162e-09	-6.80511e-10	-1.2436
248425761	chr1:248425761:A:G	2.58163e-29	-6.80511e-10	-0.966913	1.12833e-08	-6.80511e-10	-0.923385
248426283	chr1:248426283:G:A	2.54248e-29	-6.80511e-10	-0.982194	1.05812e-08	-6.80511e-10	-0.987631
248426312	chr1:248426312:T:C	2.23318e-29	-6.80511e-10	-1.11191	9.31618e-09	-6.80511e-10	-1.11496
248427427	chr1:248427427:A:C	2.28485e-29	-6.80511e-10	-1.08903	9.58068e-09	-6.80511e-10	-1.08696
248427532	chr1:248427532:G:A	2.30226e-29	-6.80511e-10	-1.08144	1.00036e-08	-6.80511e-10	-1.04377
248427620	chr1:248427620:C:A	2.36493e-29	-6.80511e-10	-1.05458	9.85783e-09	-6.80511e-10	-1.05845
248427680	chr1:248427680:A:G	2.36229e-30	-2.2403	-1.11799	1.25616e-09	-2.09975	-1.01891
248427755	chr1:248427755:T:A	2.26669e-29	-6.80511e-10	-1.09701	9.83894e-09	-6.80511e-10	-1.06036
248428138	chr1:248428138:A:G	2.02781e-29	-6.80511e-10	-1.20838	8.74315e-09	-6.80511e-10	-1.17844
248428159	chr1:248428159:G:T	1.03217e-28	0.418911	-3.54985e-10	6.23095e-09	-1.51718	-3.54985e-10
248428295	chr1:248428295:G:A	2.39453e-29	-6.80511e-10	-1.04215	9.98044e-09	-6.80511e-10	-1.04609
248428398	chr1:248428398:C:T	2.98303e-29	-6.80511e-10	-0.822396	1.30479e-08	-6.80511e-10	-0.778088
248428413	chr1:248428413:G:A	1.74672e-29	-6.80511e-10	-1.35759	7.42373e-09	-6.80511e-10	-1.34203
248429158	chr1:248429158:C:A	2.42137e-29	-6.80511e-10	-1.031	1.05574e-08	-6.80511e-10	-0.989888
248429170	chr1:248429170:A:T	2.90488e-29	-6.80511e-10	-0.848941	1.24547e-08	-6.80511e-10	-0.824616
248429342	chr1:248429342:T:C	2.07672e-30	-2.43023	-1.0569	9.80659e-10	-2.45431	-0.911933
248430127	chr1:248430127:A:G	1.75678e-29	-6.80511e-10	-1.35185	7.37772e-09	-6.80511e-10	-1.34825
248430187	chr1:248430187:C:T	3.77429e-30	-2.44826	-0.441445	2.24487e-09	-2.19925	-0.338818
248430438	chr1:248430438:A:G	2.15721e-29	-6.80511e-10	-1.14652	9.03248e-09	-6.80511e-10	-1.14589
248430504	chr1:248430504:A:G	2.91264e-29	-6.80511e-10	-0.846272	1.2709e-08	-6.80511e-10	-0.804404
248430622	chr1:248430622:C:T	2.30044e-29	-6.80511e-10	-1.08223	1.05323e-08	-6.80511e-10	-0.992269
248430797	chr1:248430797:A:G	1.96617e-30	-2.29763	-1.24421	9.10063e-10	-2.32908	-1.11187
248431243	chr1:248431243:A:G	3.38033e-29	-6.80511e-10	-0.697359	1.48782e-08	-6.80511e-10	-0.646814
248431269	chr1:248431269:A:AG	2.12735e-29	-6.80511e-10	-1.16046	9.52472e-09	-6.80511e-10	-1.09282
248431461	chr1:248431461:A:T	2.08541e-30	-2.31149	-1.17147	1.08844e-09	-2.18975	-1.07222
248431587	chr1:248431587:T:TCA	2.2899e-29	-6.80511e-10	-1.08683	1.02637e-08	-6.80511e-10	-1.01809
248431592	chr1:248431592:T:A	2.46488e-29	-6.80511e-10	-1.01319	1.07548e-08	-6.80511e-10	-0.971359
248431821	chr1:248431821:G:A	2.4559e-30	-2.361	-0.958427	1.57185e-09	-1.80069	-1.09377
248432106	chr1:248432106:G:A	2.07505e-29	-6.80511e-10	-1.18535	8.6944e-09	-6.80511e-10	-1.18403
248432141	chr1:248432141:TG:T	4.14169e-30	-2.13836	-0.658452	4.07725e-09	-1.23713	-0.704159
248432166	chr1:248432166:G:A	4.35514e-30	-2.42236	-0.324205	2.80089e-09	-2.13167	-0.185108
248432238	chr1:248432238:G:A	2.26232e-29	-6.80511e-10	-1.09894	9.49164e-09	-6.80511e-10	-1.0963
248432380	chr1:248432380:A:G	1.76873e-30	-2.3526	-1.29506	1.01733e-09	-2.13349	-1.19603
248432405	chr1:248432405:A:G	1.84571e-29	-6.80511e-10	-1.30247	7.70206e-09	-6.80511e-10	-1.30522
248432406	chr1:248432406:G:A	1.97662e-29	-6.80511e-10	-1.23394	8.28766e-09	-6.80511e-10	-1.23194
248432569	chr1:248432569:T:C	2.10134e-29	-6.80511e-10	-1.17276	8.7332e-09	-6.80511e-10	-1.17958
248432583	chr1:248432583:C:T	2.34999e-29	-6.80511e-10	-1.06092	1.02248e-08	-6.80511e-10	-1.0219
248432681	chr1:248432681:C:T	3.28977e-29	-6.80511e-10	-0.724515	1.41439e-08	-6.80511e-10	-0.697426
248432861	chr1:248432861:G:A	2.33946e-29	-6.80511e-10	-1.06541	1.01794e-08	-6.80511e-10	-1.02635
248432862	chr1:248432862:G:A	1.75387e-29	-6.80511e-10	-1.35351	7.36019e-09	-6.80511e-10	-1.35063
248432893	chr1:248432893:C:T	1.74298e-29	-6.80511e-10	-1.35974	7.29296e-09	-6.80511e-10	-1.3598
248432909	chr1:248432909:T:C	1.84598e-30	-2.36783	-1.23708	7.83115e-10	-2.29389	-1.2973
248432920	chr1:248432920:A:C	6.95466e-30	-2.27851	-3.54985e-10	2.76922e-09	-2.32815	-3.54985e-10
248433076	chr1:248433076:G:T	3.52982e-30	-2.3726	-0.584075	2.09685e-09	-1.83163	-0.774643
248433830	chr1:248433830:C:CT	4.3178e-29	-6.80511e-10	-0.452588	1.76252e-08	-6.80511e-10	-0.47738
248436315	chr1:248436315:TAA:T	1.79464e-29	-6.80511e-10	-1.33053	7.64937e-09	-6.80511e-10	-1.31209
248436614	chr1:248436614:A:G	3.85059e-29	-6.80511e-10	-0.567107	1.7094e-08	-6.80511e-10	-0.507986
248436783	chr1:248436783:T:C	1.74882e-29	-6.80511e-10	-1.35639	7.2974e-09	-6.80511e-10	-1.35919
248437053	chr1:248437053:A:AG	1.09786e-28	-6.80511e-10	0.480618	3.88458e-08	-6.80511e-10	0.312887
248438197	chr1:248438197:A:G	6.76608e-30	-1.09257	-1.21342	1.12941e-08	0.275109	-1.19754
248438518	chr1:248438518:T:G	3.39402e-29	-6.80511e-10	-0.693319	1.28851e-08	-6.80511e-10	-0.790641
248438829	chr1:248438829:T:TG	4.47329e-29	-6.80511e-10	-0.417209	1.70092e-08	-6.80511e-10	-0.512955
248439827	chr1:248439827:G:A	6.01291e-30	-2.42401	-3.54985e-10	2.62605e-09	-2.38123	-3.54985e-10
248439910	chr1:248439910:A:G	6.9811e-30	-2.27471	-3.54985e-10	3.01404e-09	-2.24343	-3.54985e-10
248440482	chr1:248440482:A:G	1.77097e-29	-6.80511e-10	-1.34381	7.48407e-09	-6.80511e-10	-1.33394
248440644	chr1:248440644:A:T	2.15626e-29	-6.80511e-10	-1.14696	8.89748e-09	-6.80511e-10	-1.16094
248441051	chr1:248441051:TTC:T	5.75604e-29	-6.80511e-10	-0.165083	2.14223e-08	-6.80511e-10	-0.28228
248441628	chr1:248441628:T:TG	1.75338e-29	-6.80511e-10	-1.35379	7.42793e-09	-6.80511e-10	-1.34147
248441783	chr1:248441783:T:C	3.5089e-29	-6.80511e-10	-0.660032	1.44618e-08	-6.80511e-10	-0.6752
248442542	chr1:248442542:AAT:A	1.82946e-29	-6.80511e-10	-1.31131	7.5821e-09	-6.80511e-10	-1.32092
248443573	chr1:248443573:TAC:T	2.33779e-29	-6.80511e-10	-1.06613	9.25841e-09	-6.80511e-10	-1.12118
248443635	chr1:248443635:T:TG	4.74454e-29	-6.80511e-10	-0.358339	2.04202e-08	-6.80511e-10	-0.330189
248443673	chr1:248443673:TAC:T	1.76167e-29	-6.80511e-10	-1.34907	7.33611e-09	-6.80511e-10	-1.3539
248444261	chr1:248444261:A:G	2.44662e-29	-6.80511e-10	-1.02063	9.21311e-09	-6.80511e-10	-1.12608
248445172	chr1:248445172:CATTG:C	3.99487e-29	-6.80511e-10	-0.530323	1.83756e-08	-6.80511e-10	-0.435687
248447016	chr1:248447016:C:T	1.76681e-29	-6.80511e-10	-1.34616	7.31545e-09	-6.80511e-10	-1.35672
248447831	chr1:248447831:CCT:C	5.83211e-30	-2.45454	-3.54985e-10	2.44829e-09	-2.45132	-3.54985e-10
248449980	chr1:248449980:A:AAAC	3.56754e-29	-6.80511e-10	-0.643457	1.35582e-08	-6.80511e-10	-0.739724
248450040	chr1:248450040:CTGA:C	1.79383e-29	-6.80511e-10	-1.33098	7.40349e-09	-6.80511e-10	-1.34476
248457191	chr1:248457191:TC:T	2.41965e-29	-6.80511e-10	-1.03171	9.58806e-09	-6.80511e-10	-1.08619
248457261	chr1:248457261:A:G	1.77821e-29	-6.80511e-10	-1.33973	7.3599e-09	-6.80511e-10	-1.35067
248457274	chr1:248457274:C:G	1.75598e-29	-6.80511e-10	-1.3523	7.42505e-09	-6.80511e-10	-1.34185
248457646	chr1:248457646:G:A	1.84752e-29	-6.80511e-10	-1.30149	7.56933e-09	-6.80511e-10	-1.32261
248457768	chr1:248457768:T:C	2.30153e-29	-6.80511e-10	-1.08176	1.04027e-08	-6.80511e-10	-1.00465
248457799	chr1:248457799:A:T	5.84068e-30	-2.45307	-3.54985e-10	2.47107e-09	-2.44206	-3.54985e-10
248457818	chr1:248457818:G:A	1.74282e-29	-6.80511e-10	-1.35983	7.31786e-09	-6.80511e-10	-1.35639
248457822	chr1:248457822:G:T	2.06656e-29	-6.80511e-10	-1.18945	8.32982e-09	-6.80511e-10	-1.22687
248457862	chr1:248457862:G:T	7.46904e-30	-1.78087	-0.426278	7.87089e-09	-0.668493	-0.615049
248457976	chr1:248457976:C:T	1.8305e-29	-6.80511e-10	-1.31075	7.51651e-09	-6.80511e-10	-1.32961
248457977	chr1:248457977:G:A	1.80092e-29	-6.80511e-10	-1.32704	7.68341e-09	-6.80511e-10	-1.30765
248458083	chr1:248458083:T:C	1.75335e-29	-6.80511e-10	-1.3538	7.29583e-09	-6.80511e-10	-1.35941
248458357	chr1:248458357:A:G	1.88227e-29	-6.80511e-10	-1.28286	7.68486e-09	-6.80511e-10	-1.30746
248459531	chr1:248459531:C:G	3.30372e-29	-6.80511e-10	-0.720284	1.39542e-08	-6.80511e-10	-0.710932
248460022	chr1:248460022:T:G	1.86939e-29	-6.80511e-10	-1.28972	7.64333e-09	-6.80511e-10	-1.31288
248460186	chr1:248460186:G:A	6.14018e-29	-6.80511e-10	-0.100479	2.12312e-08	-6.80511e-10	-0.291241
248460491	chr1:248460491:T:C	1.87311e-29	-6.80511e-10	-1.28774	7.65855e-09	-6.80511e-10	-1.31089
248460758	chr1:248460758:G:A	8.34888e-30	-1.81282	-0.282967	8.43507e-09	-0.734729	-0.479585
248461329	chr1:248461329:C:G	2.01139e-29	-6.80511e-10	-1.21651	8.14751e-09	-6.80511e-10	-1.249
248461738	chr1:248461738:GAT:G	1.93573e-29	-6.80511e-10	-1.25485	7.87365e-09	-6.80511e-10	-1.28319
248461884	chr1:248461884:T:G	2.06375e-29	-6.80511e-10	-1.19081	8.32299e-09	-6.80511e-10	-1.22769
248461990	chr1:248461990:A:G	1.89983e-29	-6.80511e-10	-1.27357	7.75025e-09	-6.80511e-10	-1.29899
248462064	chr1:248462064:T:C	1.808e-29	-6.80511e-10	-1.32311	7.44342e-09	-6.80511e-10	-1.33938
248462155	chr1:248462155:G:T	1.85146e-29	-6.80511e-10	-1.29936	7.58847e-09	-6.80511e-10	-1.32008
248462685	chr1:248462685:CAT:C	3.02595e-30	-2.1102	-1.0005	1.37542e-09	-2.15141	-0.87654
248462771	chr1:248462771:C:A	1.81714e-29	-6.80511e-10	-1.31807	7.7932e-09	-6.80511e-10	-1.29346
248462828	chr1:248462828:G:A	3.68539e-30	-1.76635	-1.14719	4.33031e-09	-0.692406	-1.18867
248463296	chr1:248463296:G:T	5.7058e-30	-1.74517	-0.731261	6.65658e-09	-0.640737	-0.810369
248463334	chr1:248463334:A:T	2.48318e-29	-6.80511e-10	-1.00579	1.07885e-08	-6.80511e-10	-0.96823
248463441	chr1:248463441:T:A	6.9889e-30	-1.64099	-0.632602	8.80193e-09	-0.48301	-0.688732
248463969	chr1:248463969:A:G	3.97893e-30	-1.68386	-1.15304	4.90906e-09	-0.562994	-1.19264
248464089	chr1:248464089:G:A	3.21977e-30	-1.86079	-1.18782	3.57844e-09	-0.846433	-1.22535
248465180	chr1:248465180:A:G	3.23853e-30	-1.76217	-1.28062	3.9346e-09	-0.671814	-1.30509
248465182	chr1:248465182:G:A	3.34275e-30	-1.75593	-1.25519	4.06071e-09	-0.661644	-1.28371
248465825	chr1:248465825:G:A	4.62082e-30	-1.6692	-1.01815	5.62999e-09	-0.547023	-1.07158
248465943	chr1:248465943:A:C	8.7705e-30	-1.86636	-0.180167	8.26539e-09	-0.820457	-0.414179
248466055	chr1:248466055:AGAT:A	3.01382e-29	-6.80511e-10	-0.812124	1.27237e-08	-6.80511e-10	-0.803243
248466062	chr1:248466062:G:GAT	1.783e-29	-6.80511e-10	-1.33703	7.40862e-09	-6.80511e-10	-1.34407
248466257	chr1:248466257:G:A	5.70497e-30	-1.67974	-0.796841	6.82826e-09	-0.538709	-0.886934
248466470	chr1:248466470:T:C	2.20676e-29	-6.80511e-10	-1.12381	8.73428e-09	-6.80511e-10	-1.17946
248466525	chr1:248466525:A:T	3.4328e-29	-0.681958	-3.54985e-10	1.51692e-08	-0.627445	-3.54985e-10
248466704	chr1:248466704:G:A	1.91977e-29	-6.80511e-10	-1.26313	8.30946e-09	-6.80511e-10	-1.22932
248466798	chr1:248466798:A:G	3.06111e-29	-6.80511e-10	-0.796556	1.11969e-08	-6.80511e-10	-0.931078
248466943	chr1:248466943:C:T	1.75921e-29	-6.80511e-10	-1.35047	7.45196e-09	-6.80511e-10	-1.33824
248467057	chr1:248467057:T:C	2.83844e-29	-6.80511e-10	-0.872078	1.09612e-08	-6.80511e-10	-0.952349
248467073	chr1:248467073:T:A	1.75899e-29	-6.80511e-10	-1.35059	7.33994e-09	-6.80511e-10	-1.35338
248467136	chr1:248467136:T:C	2.70187e-29	-6.80511e-10	-0.921388	1.1255e-08	-6.80511e-10	-0.925899
248467248	chr1:248467248:A:C	6.85281e-30	-2.29326	-3.54985e-10	2.584e-09	-2.39737	-3.54985e-10
248468252	chr1:248468252:C:T	1.56341e-29	-1.46846	-3.54985e-10	1.85405e-08	-0.426756	-3.54985e-10
248468468	chr1:248468468:TTC:T	1.81397e-29	-6.80511e-10	-1.31982	7.76045e-09	-6.80511e-10	-1.29767
248468633	chr1:248468633:C:T	1.82269e-29	-6.80511e-10	-1.31502	7.79753e-09	-6.80511e-10	-1.29291
248468697	chr1:248468697:T:A	1.40082e-29	-1.57827	-3.54985e-10	1.60436e-08	-0.571405	-3.54985e-10
248468730	chr1:248468730:T:G	7.46374e-29	0.0947225	-3.54985e-10	1.92801e-08	-0.387637	-3.54985e-10
248468789	chr1:248468789:T:C	1.52493e-29	-1.49339	-3.54985e-10	1.80915e-08	-0.451268	-3.54985e-10
248469077	chr1:248469077:T:C	1.31878e-29	-1.63863	-3.54985e-10	1.46407e-08	-0.662909	-3.54985e-10
248469318	chr1:248469318:C:T	2.05339e-29	-6.80511e-10	-1.19584	9.02904e-09	-6.80511e-10	-1.14627
248469359	chr1:248469359:G:A	2.68087e-29	-6.80511e-10	-0.929193	1.13752e-08	-6.80511e-10	-0.915276
248469404	chr1:248469404:A:G	1.74399e-29	-6.80511e-10	-1.35916	7.30074e-09	-6.80511e-10	-1.35874
248469735	chr1:248469735:T:C	1.5239e-29	-1.49406	-3.54985e-10	1.81184e-08	-0.449786	-3.54985e-10
248469771	chr1:248469771:C:T	1.52865e-29	-1.49095	-3.54985e-10	1.82181e-08	-0.444295	-3.54985e-10
248469898	chr1:248469898:A:G	1.15865e-29	-1.76808	-3.54985e-10	1.19845e-08	-0.863095	-3.54985e-10
248469962	chr1:248469962:C:T	4.00984e-29	-6.80511e-10	-0.526583	1.66528e-08	-6.80511e-10	-0.534135
248470092	chr1:248470092:T:C	1.4397e-29	-1.5509	-3.54985e-10	1.66633e-08	-0.533507	-3.54985e-10
248470179	chr1:248470179:A:G	1.37129e-29	-1.59958	-3.54985e-10	1.55091e-08	-0.605285	-3.54985e-10
248470228	chr1:248470228:A:T	1.76196e-29	-6.80511e-10	-1.34891	7.47369e-09	-6.80511e-10	-1.33532
248470247	chr1:248470247:G:A	1.24568e-29	-1.69565	-3.54985e-10	1.34658e-08	-0.746563	-3.54985e-10
248470395	chr1:248470395:C:T	1.29515e-29	-1.65671	-3.54985e-10	4.9239e-09	-1.75261	-3.54985e-10
248470418	chr1:248470418:A:G	1.59815e-29	-1.44649	-3.54985e-10	1.94563e-08	-0.378541	-3.54985e-10
248470594	chr1:248470594:T:C	3.02675e-29	-6.80511e-10	-0.807845	1.2556e-08	-6.80511e-10	-0.816511
248470601	chr1:248470601:C:A	1.4351e-29	-1.5541	-3.54985e-10	1.66409e-08	-0.534846	-3.54985e-10
248470607	chr1:248470607:T:A	1.94412e-29	-6.80511e-10	-1.25053	8.11184e-09	-6.80511e-10	-1.25339
248470771	chr1:248470771:A:T	1.53971e-29	-1.48374	-3.54985e-10	1.83825e-08	-0.435315	-3.54985e-10
248470788	chr1:248470788:C:T	1.59473e-29	-1.44863	-3.54985e-10	1.93336e-08	-0.384866	-3.54985e-10
248470877	chr1:248470877:T:C	1.42871e-29	-1.55856	-3.54985e-10	1.65015e-08	-0.54326	-3.54985e-10
248471082	chr1:248471082:G:A	1.49326e-29	-1.51437	-3.54985e-10	1.75854e-08	-0.479645	-3.54985e-10
248471426	chr1:248471426:T:C	2.12725e-29	-6.80511e-10	-1.1605	9.29923e-09	-6.80511e-10	-1.11678
248471432	chr1:248471432:G:C	1.98232e-29	-6.80511e-10	-1.23106	8.59739e-09	-6.80511e-10	-1.19525
248471434	chr1:248471434:T:C	2.06204e-29	-6.80511e-10	-1.19164	8.98619e-09	-6.80511e-10	-1.15102
248471646	chr1:248471646:T:A	3.77741e-29	-6.80511e-10	-0.586295	1.56876e-08	-6.80511e-10	-0.593844
248472046	chr1:248472046:A:G	7.79439e-30	-2.16451	-3.54985e-10	3.42945e-09	-2.11431	-3.54985e-10
248472118	chr1:248472118:C:T	7.9142e-30	-2.14926	-3.54985e-10	3.66611e-09	-2.04758	-3.54985e-10
248472620	chr1:248472620:G:GA	1.84767e-29	-6.80511e-10	-1.30141	7.99284e-09	-6.80511e-10	-1.26817
248472697	chr1:248472697:C:T	1.82209e-29	-6.80511e-10	-1.31535	7.50895e-09	-6.80511e-10	-1.33062
248473420	chr1:248473420:G:T	2.33735e-29	-6.80511e-10	-1.06632	9.73617e-09	-6.80511e-10	-1.07086
248476344	chr1:248476344:AT:A	2.42215e-30	-2.03329	-1.29998	2.43234e-09	-1.13035	-1.32751
248476534	chr1:248476534:T:C	1.84916e-29	-6.80511e-10	-1.3006	8.00259e-09	-6.80511e-10	-1.26695
248476728	chr1:248476728:G:A	1.04335e-29	-1.87289	-3.54985e-10	5.26151e-09	-1.68629	-3.54985e-10
248476965	chr1:248476965:CTGA:C	1.22613e-29	-1.75486	0.0433858	1.10824e-08	-0.672823	-0.268529
248477517	chr1:248477517:A:T	1.74338e-29	-6.80511e-10	-1.35951	7.30065e-09	-6.80511e-10	-1.35875
248477947	chr1:248477947:TTTTACCAAAAA:T	2.4925e-29	-6.80511e-10	-1.00205	1.04973e-08	-6.80511e-10	-0.995599
248478068	chr1:248478068:T:C	3.27269e-30	-1.90459	-1.12772	3.4449e-09	-0.920099	-1.18972
248478564	chr1:248478564:CTTATT:C	1.85495e-29	-6.80511e-10	-1.29748	7.74809e-09	-6.80511e-10	-1.29927
248478791	chr1:248478791:A:G	2.07439e-29	-6.80511e-10	-1.18567	8.3512e-09	-6.80511e-10	-1.22431
248478799	chr1:248478799:T:C	1.93769e-29	-6.80511e-10	-1.25384	8.31681e-09	-6.80511e-10	-1.22843
248479196	chr1:248479196:T:C	1.83816e-29	-6.80511e-10	-1.30657	7.53057e-09	-6.80511e-10	-1.32774
248481306	chr1:248481306:T:A	2.0486e-30	-2.14979	-1.35097	1.87829e-09	-1.3566	-1.35976
248482273	chr1:248482273:G:A	1.76005e-29	-6.80511e-10	-1.34999	7.53987e-09	-6.80511e-10	-1.32651
248482367	chr1:248482367:G:T	2.08193e-29	-6.80511e-10	-1.18204	8.62012e-09	-6.80511e-10	-1.19261
248482606	chr1:248482606:T:G	2.41107e-29	-6.80511e-10	-1.03526	9.77347e-09	-6.80511e-10	-1.06704
248482876	chr1:248482876:A:C	2.73507e-29	-6.80511e-10	-0.909177	1.11752e-08	-6.80511e-10	-0.933011
248483260	chr1:248483260:A:G	5.98819e-30	-2.42813	-3.54985e-10	2.82065e-09	-2.30975	-3.54985e-10
248483454	chr1:248483454:A:G	1.80357e-29	-6.80511e-10	-1.32556	7.47734e-09	-6.80511e-10	-1.33483
248483508	chr1:248483508:A:T	1.79593e-29	-6.80511e-10	-1.32981	7.53035e-09	-6.80511e-10	-1.32777
248483555	chr1:248483555:A:C	1.91318e-29	-6.80511e-10	-1.26657	7.70937e-09	-6.80511e-10	-1.30428
248492018	chr1:248492018:A:C	9.56425e-30	-1.93488	-0.0250017	4.04201e-09	-1.81483	-0.135142
248494135	chr1:248494135:C:A	2.89443e-29	-6.80511e-10	-0.852546	1.3184e-08	-6.80511e-10	-0.767711
248500374	chr1:248500374:A:G	6.24995e-29	-0.0827599	-3.54985e-10	1.64589e-08	-0.545847	-3.54985e-10
248500579	chr1:248500579:T:G	4.93598e-29	-6.80511e-10	-0.318783	2.1958e-08	-6.80511e-10	-0.257583
248500695	chr1:248500695:T:TGGGCTGCA	1.81071e-29	-6.80511e-10	-1.32162	7.54047e-09	-6.80511e-10	-1.32643
248500920	chr1:248500920:G:A	3.23482e-29	-6.80511e-10	-0.741359	1.88714e-08	-6.80511e-10	-0.409067
248519369	chr1:248519369:C:G	1.77494e-29	-6.80511e-10	-1.34157	7.35646e-09	-6.80511e-10	-1.35113
248519714	chr1:248519714:A:G	1.88724e-29	-6.80511e-10	-1.28022	8.21283e-09	-6.80511e-10	-1.24101
248519809	chr1:248519809:A:G	2.84035e-29	-6.80511e-10	-0.871408	1.31542e-08	-6.80511e-10	-0.769972
248520009	chr1:248520009:G:T	2.05359e-29	-6.80511e-10	-1.19575	8.22856e-09	-6.80511e-10	-1.2391
248520362	chr1:248520362:C:CAT	7.69843e-29	-6.80511e-10	0.125683	3.63247e-08	-6.80511e-10	0.245786
248520678	chr1:248520678:C:A	2.10041e-30	-2.41842	-1.05737	9.73926e-10	-2.37094	-1.0022
248521095	chr1:248521095:C:T	6.05319e-30	-1.23089	-1.18645	4.51136e-09	-0.725728	-1.11439
248521592	chr1:248521592:C:T	2.9929e-29	-6.80511e-10	-0.819092	1.24605e-08	-6.80511e-10	-0.824153
248521821	chr1:248521821:A:G	3.24594e-29	-6.80511e-10	-0.737929	1.2836e-08	-6.80511e-10	-0.794459
248521952	chr1:248521952:T:C	6.83407e-29	-6.80511e-10	0.00658678	2.46785e-08	-6.80511e-10	-0.14078
248522051	chr1:248522051:T:C	4.12447e-29	-6.80511e-10	-0.498396	1.90827e-08	-6.80511e-10	-0.39793
248522100	chr1:248522100:G:A	2.21286e-29	-6.80511e-10	-1.12105	9.79752e-09	-6.80511e-10	-1.06458
248522120	chr1:248522120:T:G	2.40736e-29	-6.80511e-10	-1.0368	1.0084e-08	-6.80511e-10	-1.03577
248522418	chr1:248522418:A:T	1.8727e-30	-2.41971	-1.17083	7.77274e-10	-2.38438	-1.2143
248522783	chr1:248522783:A:AG	3.78951e-29	-6.80511e-10	-0.583098	1.56234e-08	-6.80511e-10	-0.597944
248522785	chr1:248522785:G:T	3.76703e-29	-6.80511e-10	-0.589046	1.55315e-08	-6.80511e-10	-0.603841
248522797	chr1:248522797:A:G	3.95752e-29	-6.80511e-10	-0.539717	1.62913e-08	-6.80511e-10	-0.556079
248522802	chr1:248522802:G:A	3.8132e-29	-6.80511e-10	-0.576864	1.5703e-08	-6.80511e-10	-0.592858
248522805	chr1:248522805:T:C	3.91385e-29	-6.80511e-10	-0.550811	1.61117e-08	-6.80511e-10	-0.567164
248522820	chr1:248522820:AGAG:A	3.64442e-29	-6.80511e-10	-0.622136	1.50154e-08	-6.80511e-10	-0.637639
248522942	chr1:248522942:T:C	2.83508e-29	-6.80511e-10	-0.873262	1.31278e-08	-6.80511e-10	-0.771983
248523358	chr1:248523358:A:G	1.68382e-30	-2.35096	-1.34589	7.68861e-10	-2.28556	-1.324
248523421	chr1:248523421:T:C	3.05728e-29	-6.80511e-10	-0.797807	1.19556e-08	-6.80511e-10	-0.865516
248523534	chr1:248523534:A:G	1.92458e-30	-2.35173	-1.21148	9.55946e-10	-2.2766	-1.11517
248523563	chr1:248523563:G:A	1.74294e-29	-6.80511e-10	-1.35976	7.3084e-09	-6.80511e-10	-1.35769
248523689	chr1:248523689:T:C	3.68105e-29	-6.80511e-10	-0.612136	1.81654e-08	-6.80511e-10	-0.447195
248523708	chr1:248523708:C:T	7.23786e-29	-6.80511e-10	0.0639925	2.97028e-08	-6.80511e-10	0.04453
248523758	chr1:248523758:G:A	2.70905e-29	-6.80511e-10	-0.918737	1.16833e-08	-6.80511e-10	-0.888549
248524019	chr1:248524019:T:C	3.75263e-29	-6.80511e-10	-0.592877	1.54629e-08	-6.80511e-10	-0.60827
248524114	chr1:248524114:C:T	2.3174e-29	-6.80511e-10	-1.07489	1.03487e-08	-6.80511e-10	-1.00985
248524135	chr1:248524135:G:A	9.84664e-30	-1.34743	-0.58336	4.88268e-09	-1.16398	-0.597037
248524226	chr1:248524226:A:C	2.16348e-29	-6.80511e-10	-1.14361	9.47633e-09	-6.80511e-10	-1.09792
248524431	chr1:248524431:T:C	3.00055e-30	-2.41043	-0.708696	1.57948e-09	-2.3533	-0.536316
248524463	chr1:248524463:T:C	1.81372e-29	-6.80511e-10	-1.31995	7.59617e-09	-6.80511e-10	-1.31907
248524537	chr1:248524537:C:A	2.2743e-29	-6.80511e-10	-1.09366	9.89473e-09	-6.80511e-10	-1.05471
248524576	chr1:248524576:C:T	2.02995e-29	-6.80511e-10	-1.20732	8.23733e-09	-6.80511e-10	-1.23804
248524614	chr1:248524614:G:A	3.39767e-29	-6.80511e-10	-0.692244	1.40054e-08	-6.80511e-10	-0.707273
248524615	chr1:248524615:C:A	3.59852e-29	-6.80511e-10	-0.63481	1.48342e-08	-6.80511e-10	-0.649774
248524651	chr1:248524651:T:C	1.65877e-30	-2.40769	-1.30415	7.08199e-10	-2.36552	-1.32623
248524889	chr1:248524889:A:AGAT	3.57008e-29	-6.80511e-10	-0.642744	1.47208e-08	-6.80511e-10	-0.657454
248524970	chr1:248524970:TTAC:T	1.76854e-29	-6.80511e-10	-1.34518	7.53367e-09	-6.80511e-10	-1.32733
248525016	chr1:248525016:T:C	1.39782e-29	-0.789887	-0.790536	6.4639e-09	-0.679582	-0.800897
248525079	chr1:248525079:AT:A	3.46726e-29	-6.80511e-10	-0.67197	1.43045e-08	-6.80511e-10	-0.686136
248525096	chr1:248525096:A:AT	3.30571e-29	-6.80511e-10	-0.719681	1.36427e-08	-6.80511e-10	-0.73351
248525174	chr1:248525174:T:C	1.90856e-29	-6.80511e-10	-1.26898	7.8152e-09	-6.80511e-10	-1.29064
248525218	chr1:248525218:A:G	3.56006e-29	-6.80511e-10	-0.645557	1.46773e-08	-6.80511e-10	-0.660409
248525459	chr1:248525459:G:GA	1.70427e-30	-2.41713	-1.26765	7.20284e-10	-2.37859	-1.29623
248525469	chr1:248525469:AATG:A	8.90636e-30	-2.03115	-3.54985e-10	4.08057e-09	-1.94047	-3.54985e-10
248525729	chr1:248525729:T:C	3.60854e-29	-6.80511e-10	-0.632031	1.48738e-08	-6.80511e-10	-0.647114
248525756	chr1:248525756:T:C	3.60725e-29	-6.80511e-10	-0.632388	1.48722e-08	-6.80511e-10	-0.647221
248525881	chr1:248525881:A:G	3.60408e-29	-6.80511e-10	-0.633267	1.48393e-08	-6.80511e-10	-0.649434
248525889	chr1:248525889:A:G	3.50891e-29	-6.80511e-10	-0.660027	1.44717e-08	-6.80511e-10	-0.674516
248526113	chr1:248526113:A:G	3.3859e-29	-6.80511e-10	-0.695714	1.39667e-08	-6.80511e-10	-0.710033
248526232	chr1:248526232:A:G	1.87721e-29	-6.80511e-10	-1.28555	8.05518e-09	-6.80511e-10	-1.2604
248526291	chr1:248526291:C:G	2.2673e-29	-6.80511e-10	-1.09674	9.27369e-09	-6.80511e-10	-1.11953
248526460	chr1:248526460:A:G	3.5188e-29	-6.80511e-10	-0.657212	1.4509e-08	-6.80511e-10	-0.671942
248526486	chr1:248526486:A:C	1.07483e-29	-0.483426	-1.35974	4.93852e-09	-0.391871	-1.35778
248526556	chr1:248526556:T:G	2.07229e-29	-6.80511e-10	-1.18668	8.51645e-09	-6.80511e-10	-1.20471
248526665	chr1:248526665:G:A	3.71231e-29	-6.80511e-10	-0.603679	1.53085e-08	-6.80511e-10	-0.618306
248526713	chr1:248526713:TC:T	3.68478e-30	-2.05504	-0.858665	1.89374e-09	-2.15693	-0.551233
248526823	chr1:248526823:G:A	3.32299e-29	-6.80511e-10	-0.714467	1.37816e-08	-6.80511e-10	-0.723376
248526853	chr1:248526853:G:A	3.94544e-30	-2.03748	-0.807883	2.04813e-09	-2.14241	-0.487379
248526955	chr1:248526955:G:T	2.93811e-29	-6.80511e-10	-0.837567	1.21651e-08	-6.80511e-10	-0.848138
248527138	chr1:248527138:G:A	1.90093e-30	-2.36834	-1.20723	9.38509e-10	-2.3002	-1.10997
248527445	chr1:248527445:T:C	1.57509e-30	-2.40419	-1.35942	6.89833e-10	-2.35931	-1.35871
248527466	chr1:248527466:C:T	1.94678e-30	-2.36215	-1.18959	9.66405e-10	-2.29325	-1.08764
248527666	chr1:248527666:C:G	5.154e-29	-6.80511e-10	-0.27556	2.20553e-08	-6.80511e-10	-0.25316
248527879	chr1:248527879:T:C	1.73873e-30	-2.36442	-1.30034	8.30717e-10	-2.29607	-1.23611
248527887	chr1:248527887:G:C	3.46418e-29	-6.80511e-10	-0.672858	1.42951e-08	-6.80511e-10	-0.686796
248527985	chr1:248527985:C:T	3.18041e-29	-6.80511e-10	-0.758324	1.3145e-08	-6.80511e-10	-0.770671
248528001	chr1:248528001:G:C	5.01153e-29	-6.80511e-10	-0.303593	2.14402e-08	-6.80511e-10	-0.281446
248528003	chr1:248528003:G:A	3.59222e-29	-6.80511e-10	-0.636564	1.48181e-08	-6.80511e-10	-0.650865
248528114	chr1:248528114:G:A	2.7878e-29	-6.80511e-10	-0.890082	1.28535e-08	-6.80511e-10	-0.793099
248528131	chr1:248528131:G:A	1.59911e-30	-2.43167	-1.3168	7.35838e-10	-2.39717	-1.25629
248528326	chr1:248528326:G:A	7.78652e-30	-2.16553	-3.54985e-10	3.45744e-09	-2.10618	-3.54985e-10
248528381	chr1:248528381:A:G	1.7966e-29	-6.80511e-10	-1.32944	7.55993e-09	-6.80511e-10	-1.32385
248528398	chr1:248528398:A:G	4.26344e-29	-6.80511e-10	-0.465257	1.64321e-08	-6.80511e-10	-0.547474
248528555	chr1:248528555:A:G	6.36808e-30	-2.36662	-3.54985e-10	2.51139e-09	-2.42588	-3.54985e-10
248528583	chr1:248528583:GC:G	9.23476e-30	-1.99494	-3.54985e-10	3.40385e-09	-2.12181	-3.54985e-10
248528599	chr1:248528599:C:T	3.33264e-30	-2.40234	-0.611818	5.37346e-09	-1.21065	-0.454588
248528736	chr1:248528736:A:C	9.02707e-30	-2.01769	-3.54985e-10	3.32098e-09	-2.14645	-3.54985e-10
248528756	chr1:248528756:T:C	1.88785e-29	-6.80511e-10	-1.27989	7.94573e-09	-6.80511e-10	-1.27408
248546193	chr1:248546193:A:G	3.88982e-29	-6.80511e-10	-0.556969	1.67785e-08	-6.80511e-10	-0.526614
248552336	chr1:248552336:T:G	1.95272e-29	-6.80511e-10	-1.24611	8.3018e-09	-6.80511e-10	-1.23024
248559538	chr1:248559538:G:A	2.32305e-29	-6.80511e-10	-1.07245	1.02471e-08	-6.80511e-10	-1.01972
248563322	chr1:248563322:TC:T	1.89533e-29	-6.80511e-10	-1.27594	7.90978e-09	-6.80511e-10	-1.27861
248564487	chr1:248564487:C:G	7.07278e-30	-2.26166	-3.54985e-10	2.69661e-09	-2.35472	-3.54985e-10
248565006	chr1:248565006:AAAG:A	6.09758e-30	-2.41003	-3.54985e-10	2.44116e-09	-2.45424	-3.54985e-10
248565210	chr1:248565210:T:A	6.21995e-30	-2.39016	-3.54985e-10	2.44884e-09	-2.4511	-3.54985e-10
248565332	chr1:248565332:AATG:A	6.25889e-30	-2.38392	-3.54985e-10	2.45238e-09	-2.44965	-3.54985e-10
248580669	chr1:248580669:T:C	2.70681e-29	-6.80511e-10	-0.919561	1.18163e-08	-6.80511e-10	-0.877235
248592612	chr1:248592612:G:A	9.49199e-29	-6.80511e-10	0.335115	3.97693e-08	-6.80511e-10	0.336382
248602493	chr1:248602493:C:T	2.93706e-29	-6.80511e-10	-0.837924	1.23244e-08	-6.80511e-10	-0.835129
248609057	chr1:248609057:C:A	2.87844e-29	-6.80511e-10	-0.858084	1.19858e-08	-6.80511e-10	-0.862989
248612205	chr1:248612205:T:TGGGGC	6.40847e-30	-2.3603	-3.54985e-10	2.54252e-09	-2.41356	-3.54985e-10
248645068	chr1:248645068:T:C	5.92498e-29	-6.80511e-10	-0.136156	2.35722e-08	-6.80511e-10	-0.186646
248645080	chr1:248645080:G:A	1.59955e-30	-2.44423	-1.30396	7.2554e-10	-2.3973	-1.27025
248645213	chr1:248645213:T:A	2.13102e-29	-6.80511e-10	-1.15873	8.55917e-09	-6.80511e-10	-1.19971
248645578	chr1:248645578:A:G	2.77596e-30	-2.39	-0.806924	9.56899e-10	-2.44217	-0.948602
248645586	chr1:248645586:T:C	2.2427e-30	-2.45273	-0.957511	8.57395e-10	-2.42335	-1.07722
248645587	chr1:248645587:A:G	2.92842e-30	-2.45101	-0.692442	1.03184e-09	-2.45002	-0.86535
248645623	chr1:248645623:T:C	2.08396e-30	-2.41715	-1.0665	7.62386e-10	-2.44852	-1.16949
248646065	chr1:248646065:CAATT:C	2.19194e-30	-2.27639	-1.15674	7.96646e-10	-2.33452	-1.23954
248646115	chr1:248646115:C:CT	2.31635e-30	-2.24203	-1.13589	8.31732e-10	-2.30847	-1.22249
248647967	chr1:248647967:T:C	1.67817e-29	-1.62386	0.226232	5.79146e-09	-1.69737	0.10704
248648132	chr1:248648132:C:G	2.29289e-29	-6.80511e-10	-1.08552	8.70631e-09	-6.80511e-10	-1.18266
248648577	chr1:248648577:T:TA	1.21243e-28	-6.80511e-10	0.579877	5.02386e-08	-6.80511e-10	0.570072
248649249	chr1:248649249:ATCT:A	2.82731e-29	-6.80511e-10	-0.876007	1.15003e-08	-6.80511e-10	-0.904336
248649577	chr1:248649577:G:A	2.71261e-29	-6.80511e-10	-0.917421	1.15227e-08	-6.80511e-10	-0.902396
248649661	chr1:248649661:T:G	3.91463e-29	-6.80511e-10	-0.550612	1.70946e-08	-6.80511e-10	-0.507952
248649698	chr1:248649698:C:T	1.7964e-29	-6.80511e-10	-1.32955	7.88483e-09	-6.80511e-10	-1.28177
248649857	chr1:248649857:AAT:A	2.48479e-29	-6.80511e-10	-1.00515	1.04351e-08	-6.80511e-10	-1.00153
248649874	chr1:248649874:G:A	1.81421e-29	-6.80511e-10	-1.31969	7.3607e-09	-6.80511e-10	-1.35056
248649895	chr1:248649895:CTTCAT:C	1.74304e-29	-6.80511e-10	-1.3597	7.38027e-09	-6.80511e-10	-1.3479
248649909	chr1:248649909:T:TTTAG	1.74291e-29	-6.80511e-10	-1.35978	7.37334e-09	-6.80511e-10	-1.34884
248649979	chr1:248649979:C:T	1.74888e-29	-6.80511e-10	-1.35636	7.38469e-09	-6.80511e-10	-1.3473
248652034	chr1:248652034:TTC:T	1.74447e-29	-6.80511e-10	-1.35888	7.42544e-09	-6.80511e-10	-1.3418
248652109	chr1:248652109:A:T	2.14324e-29	-6.80511e-10	-1.15301	9.10415e-09	-6.80511e-10	-1.13798
248652259	chr1:248652259:G:A	1.8569e-29	-6.80511e-10	-1.29643	8.25922e-09	-6.80511e-10	-1.23538
248652278	chr1:248652278:A:G	1.75664e-29	-6.80511e-10	-1.35193	7.5897e-09	-6.80511e-10	-1.31992
248652436	chr1:248652436:T:C	1.84267e-30	-2.3607	-1.246	7.3612e-10	-2.37436	-1.27871
248652887	chr1:248652887:A:G	6.2636e-30	-1.7804	-0.602768	2.57273e-09	-2.01541	-0.386333
248653199	chr1:248653199:C:T	2.54394e-29	-6.80511e-10	-0.981619	1.15387e-08	-6.80511e-10	-0.901003
248653217	chr1:248653217:G:GA	1.7837e-29	-6.80511e-10	-1.33665	7.30449e-09	-6.80511e-10	-1.35822
248653447	chr1:248653447:G:A	1.74434e-29	-6.80511e-10	-1.35896	7.30612e-09	-6.80511e-10	-1.358
248653508	chr1:248653508:G:C	1.95442e-29	-6.80511e-10	-1.24524	8.24484e-09	-6.80511e-10	-1.23712
248653773	chr1:248653773:CTA:C	1.7485e-29	-6.80511e-10	-1.35658	7.32587e-09	-6.80511e-10	-1.3553
248655264	chr1:248655264:G:A	2.11312e-29	-6.80511e-10	-1.16717	9.06081e-09	-6.80511e-10	-1.14275
248656050	chr1:248656050:AGGTT:A	1.86271e-29	-1.2933	-3.54985e-10	8.04066e-09	-1.2622	-3.54985e-10
248657014	chr1:248657014:ATG:A	1.77539e-29	-6.80511e-10	-1.34131	7.47134e-09	-6.80511e-10	-1.33564
248658741	chr1:248658741:C:CA	1.79093e-29	-6.80511e-10	-1.3326	7.42588e-09	-6.80511e-10	-1.34174
248658954	chr1:248658954:A:G	6.24708e-30	-2.3858	-3.54985e-10	2.66312e-09	-2.36721	-3.54985e-10
248658974	chr1:248658974:AAT:A	2.61534e-29	-6.80511e-10	-0.953941	1.19865e-08	-6.80511e-10	-0.862931
248659061	chr1:248659061:A:AT	4.75687e-30	-1.57789	-1.08044	1.66072e-09	-1.75782	-1.08164
248659088	chr1:248659088:G:T	6.22099e-30	-2.38999	-3.54985e-10	2.63062e-09	-2.37949	-3.54985e-10
248659102	chr1:248659102:C:T	6.83229e-30	-2.29626	-3.54985e-10	2.60096e-09	-2.39083	-3.54985e-10
248659108	chr1:248659108:C:T	1.37219e-29	-1.59893	-3.54985e-10	3.6922e-09	-2.04049	-3.54985e-10
248659189	chr1:248659189:T:C	2.70574e-30	-1.92617	-1.29638	1.01462e-09	-2.06302	-1.26918
248659248	chr1:248659248:C:A	1.87206e-30	-2.40004	-1.19084	8.2803e-10	-2.38795	-1.14747
248659527	chr1:248659527:A:G	6.98763e-29	-6.80511e-10	0.0288086	2.96796e-08	-6.80511e-10	0.0437474
248659535	chr1:248659535:C:T	4.34564e-30	-1.77309	-0.975656	1.70879e-09	-1.99852	-0.812411
248659635	chr1:248659635:A:G	2.20618e-29	-6.80511e-10	-1.12407	9.05584e-09	-6.80511e-10	-1.1433
248659685	chr1:248659685:A:C	2.10605e-29	-6.80511e-10	-1.17052	9.17855e-09	-6.80511e-10	-1.12984
248659884	chr1:248659884:A:C	5.14767e-30	-1.87801	-0.70136	1.96983e-09	-2.07912	-0.589646
248659918	chr1:248659918:A:G	2.26012e-30	-2.16134	-1.24116	9.37933e-10	-2.13422	-1.27657
248659983	chr1:248659983:G:A	1.74294e-29	-6.80511e-10	-1.35976	7.29495e-09	-6.80511e-10	-1.35953
248660004	chr1:248660004:T:TA	4.86548e-30	-1.51915	-1.11661	1.6841e-09	-1.71335	-1.11213
248660035	chr1:248660035:C:T	6.58836e-29	-6.80511e-10	-0.0300283	3.20704e-08	-6.80511e-10	0.12122
248660049	chr1:248660049:G:A	8.18237e-29	-6.80511e-10	0.186648	3.25785e-08	-6.80511e-10	0.136941
248660382	chr1:248660382:T:C	2.55154e-29	-6.80511e-10	-0.978636	1.16387e-08	-6.80511e-10	-0.892374
248660466	chr1:248660466:G:A	2.04622e-30	-2.15679	-1.34513	8.16304e-10	-2.19093	-1.35875
248660559	chr1:248660559:T:C	4.4075e-28	-6.80511e-10	1.87056	1.79066e-07	-6.80511e-10	1.84104
248660943	chr1:248660943:A:G	1.3768e-29	-0.284948	-1.31062	2.50327e-09	-1.12385	-1.30526
248661007	chr1:248661007:G:A	4.21472e-30	-1.93977	-0.839569	1.63583e-09	-2.11791	-0.736659
248661154	chr1:248661154:C:T	1.7913e-29	-6.80511e-10	-1.33239	7.41862e-09	-6.80511e-10	-1.34272
248661310	chr1:248661310:T:G	2.27325e-29	-6.80511e-10	-1.09412	1.0123e-08	-6.80511e-10	-1.0319
248661392	chr1:248661392:A:C	3.59389e-30	-1.8839	-1.05478	1.44132e-09	-2.08218	-0.89897
248661398	chr1:248661398:T:C	3.80145e-30	-1.85077	-1.03177	1.51245e-09	-2.05666	-0.87632
248661652	chr1:248661652:G:A	3.72374e-30	-2.13322	-0.769973	1.5171e-09	-2.26806	-0.661846
248661760	chr1:248661760:T:C	5.21899e-30	-1.79013	-0.775486	1.9896e-09	-1.9944	-0.664378
248661835	chr1:248661835:A:G	7.17233e-30	-1.19239	-1.0553	2.38238e-09	-1.42796	-1.05065
248661964	chr1:248661964:A:G	4.11726e-30	-2.03379	-0.768946	1.64124e-09	-2.19211	-0.659151
248662239	chr1:248662239:C:T	5.85807e-30	-1.38973	-1.06037	1.99272e-09	-1.59927	-1.05794
248662290	chr1:248662290:A:G	3.05764e-30	-1.99763	-1.10265	1.05168e-09	-2.1296	-1.16672
248662323	chr1:248662323:A:G	1.15923e-29	-1.38743	-0.380145	3.89887e-09	-1.60917	-0.376854
248662439	chr1:248662439:T:C	4.94038e-30	-1.94345	-0.677025	1.89289e-09	-2.14602	-0.562588
248662467	chr1:248662467:G:A	1.35101e-29	-0.298267	-1.31621	2.4654e-09	-1.13324	-1.31112
248662599	chr1:248662599:A:G	2.13616e-29	-6.80511e-10	-1.15632	9.30081e-09	-6.80511e-10	-1.11661
248662728	chr1:248662728:G:T	1.96108e-29	0.0873789	-1.32922	3.3977e-09	-0.800896	-1.32272
248662861	chr1:248662861:A:C	2.3285e-29	-6.80511e-10	-1.07011	1.06201e-08	-6.80511e-10	-0.983962
248662951	chr1:248662951:C:T	1.42015e-29	-0.291436	-1.27313	2.59509e-09	-1.12927	-1.26382
248663029	chr1:248663029:G:A	4.78912e-30	-1.49184	-1.15973	1.64458e-09	-1.6944	-1.15483
248663082	chr1:248663082:G:A	1.61896e-29	-0.12948	-1.30407	2.85932e-09	-1.00008	-1.29605
248663115	chr1:248663115:C:G	1.43657e-29	-0.264906	-1.28817	2.6122e-09	-1.10686	-1.27966
248663184	chr1:248663184:A:G	1.82697e-29	-6.80511e-10	-1.31267	7.63939e-09	-6.80511e-10	-1.3134
248663348	chr1:248663348:C:T	4.98385e-30	-1.93624	-0.675476	1.90412e-09	-2.14147	-0.561225
248663707	chr1:248663707:A:G	1.74363e-29	-6.80511e-10	-1.35936	7.2933e-09	-6.80511e-10	-1.35976
248663996	chr1:248663996:A:T	4.68242e-29	-6.80511e-10	-0.371518	2.23971e-08	-6.80511e-10	-0.237782
248664136	chr1:248664136:C:T	2.46793e-29	-6.80511e-10	-1.01195	1.13322e-08	-6.80511e-10	-0.919066
248664138	chr1:248664138:T:C	3.6095e-28	-6.80511e-10	1.67082	1.4707e-07	-6.80511e-10	1.64419
248664258	chr1:248664258:C:T	2.38152e-29	-6.80511e-10	-1.04759	1.08852e-08	-6.80511e-10	-0.959307
248664833	chr1:248664833:C:T	2.12658e-29	-6.80511e-10	-1.16082	9.42134e-09	-6.80511e-10	-1.10374
248665489	chr1:248665489:A:G	1.74457e-29	-6.80511e-10	-1.35883	7.32038e-09	-6.80511e-10	-1.35605
248666151	chr1:248666151:A:G	2.37906e-29	0.253353	-1.30198	4.14408e-09	-0.706027	-1.219
248666354	chr1:248666354:T:A	1.9364e-29	-6.80511e-10	-1.2545	8.14689e-09	-6.80511e-10	-1.24908
248666561	chr1:248666561:G:A	3.29831e-30	-2.03477	-0.989736	1.25928e-09	-2.19161	-0.92456
248666742	chr1:248666742:C:T	2.63751e-29	-6.80511e-10	-0.945498	1.18777e-08	-6.80511e-10	-0.872049
248666826	chr1:248666826:G:A	2.1749e-29	-6.80511e-10	-1.13835	9.237e-09	-6.80511e-10	-1.1235
248666955	chr1:248666955:A:G	1.95197e-29	-6.80511e-10	-1.24649	8.21407e-09	-6.80511e-10	-1.24086
248666979	chr1:248666979:T:A	3.04064e-30	-1.9962	-1.10966	1.12543e-09	-2.15979	-1.06876
248667123	chr1:248667123:G:A	1.527e-29	-0.170494	-1.32153	2.74243e-09	-1.02149	-1.31638
248667350	chr1:248667350:C:A	2.21701e-29	-6.80511e-10	-1.11918	9.84095e-09	-6.80511e-10	-1.06016
248667392	chr1:248667392:T:C	2.60202e-29	-6.80511e-10	-0.959045	1.06225e-08	-6.80511e-10	-0.983738
248667697	chr1:248667697:G:A	4.34044e-30	-1.95623	-0.793711	1.70837e-09	-2.12529	-0.685886
248667882	chr1:248667882:G:A	2.6388e-29	-6.80511e-10	-0.94501	1.18835e-08	-6.80511e-10	-0.871559
248667890	chr1:248667890:C:T	1.78161e-30	-2.31756	-1.32284	7.5019e-10	-2.29295	-1.34119
248668047	chr1:248668047:A:G	1.35839e-29	-0.271115	-1.33792	2.47641e-09	-1.1055	-1.3344
248668215	chr1:248668215:G:C	3.0416e-30	-2.03978	-1.06576	1.15447e-09	-2.19608	-1.00699
248668396	chr1:248668396:G:A	4.06198e-29	-0.513663	-3.54985e-10	4.97489e-08	0.560276	-3.54985e-10
248668644	chr1:248668644:A:AC	6.21011e-29	-6.80511e-10	-0.0891548	2.40446e-08	-6.80511e-10	-0.166802
248668805	chr1:248668805:T:C	2.35105e-29	-1.06047	-3.54985e-10	9.4626e-09	-1.09937	-3.54985e-10
248668908	chr1:248668908:A:G	4.33297e-30	-1.97323	-0.778436	1.65639e-09	-2.16958	-0.672494
248668961	chr1:248668961:T:A	4.51745e-30	-1.9683	-0.741668	1.80096e-09	-2.13474	-0.623648
248669057	chr1:248669057:G:A	2.07327e-28	-6.80511e-10	1.11638	8.39001e-08	-6.80511e-10	1.08291
248669949	chr1:248669949:G:T	1.17113e-28	0.545217	-3.54985e-10	1.67593e-08	-0.527759	-3.54985e-10
248670088	chr1:248670088:A:T	3.10954e-30	-2.01261	-1.07083	1.17372e-09	-2.17383	-1.0127
248670280	chr1:248670280:C:A	2.44309e-29	-6.80511e-10	-1.02207	1.09366e-08	-6.80511e-10	-0.954599
248670329	chr1:248670329:G:A	3.37919e-30	-1.93129	-1.06899	1.34796e-09	-2.12311	-0.925012
248670367	chr1:248670367:C:T	2.56749e-29	-6.80511e-10	-0.972405	1.19188e-08	-6.80511e-10	-0.8686
248670735	chr1:248670735:T:A	3.02713e-30	-2.04559	-1.06471	1.1511e-09	-2.20009	-1.0059
248670759	chr1:248670759:T:C	1.7462e-29	-6.80511e-10	-1.35789	7.35834e-09	-6.80511e-10	-1.35088
248670927	chr1:248670927:C:T	1.32353e-29	-0.304393	-1.33064	2.43158e-09	-1.13147	-1.3267
248671107	chr1:248671107:A:G	2.65447e-29	-6.80511e-10	-0.939089	1.19606e-08	-6.80511e-10	-0.865098
248671198	chr1:248671198:T:C	3.44786e-30	-1.91493	-1.06523	1.37233e-09	-2.1098	-0.920401
248671220	chr1:248671220:A:G	2.51498e-29	-6.80511e-10	-0.993069	1.12894e-08	-6.80511e-10	-0.922851
248672148	chr1:248672148:C:T	1.97833e-28	-6.80511e-10	1.0695	8.0695e-08	-6.80511e-10	1.04396
248672784	chr1:248672784:T:C	2.87788e-30	-2.02081	-1.14005	1.07838e-09	-2.17907	-1.09218
248673023	chr1:248673023:C:A	2.83892e-30	-2.05822	-1.11627	1.0741e-09	-2.20892	-1.06631
248673028	chr1:248673028:G:T	2.59604e-29	0.12156	-1.08291	4.55862e-09	-0.772069	-1.05762
248673126	chr1:248673126:AT:A	1.75807e-29	-6.80511e-10	-1.35112	7.31142e-09	-6.80511e-10	-1.35727
248673127	chr1:248673127:T:A	2.26754e-30	-2.22263	-1.1766	8.82314e-10	-2.35501	-1.11691
248673129	chr1:248673129:T:A	1.87067e-30	-2.28969	-1.30194	6.87314e-10	-2.39518	-1.3265
248673161	chr1:248673161:G:A	1.42765e-29	-0.246146	-1.31316	2.67743e-09	-1.04998	-1.31187
248673776	chr1:248673776:G:A	2.50329e-29	-6.80511e-10	-0.997726	1.12222e-08	-6.80511e-10	-0.928818
248673829	chr1:248673829:T:C	3.52589e-30	-2.0365	-0.921289	1.39147e-09	-2.18966	-0.826687
248673843	chr1:248673843:T:C	2.57461e-29	-6.80511e-10	-0.969637	1.15684e-08	-6.80511e-10	-0.898436
248674041	chr1:248674041:A:C	2.66921e-29	-6.80511e-10	-0.933551	1.20532e-08	-6.80511e-10	-0.857381
248674133	chr1:248674133:A:G	4.23945e-30	-1.87713	-0.896358	1.96093e-09	-1.86761	-0.805687
248674406	chr1:248674406:C:T	3.37264e-30	-1.93923	-1.063	1.34733e-09	-2.13064	-0.917945
248674529	chr1:248674529:A:T	6.14296e-30	-2.40261	-3.54985e-10	2.45863e-09	-2.44711	-3.54985e-10
248674583	chr1:248674583:C:T	1.78801e-30	-2.30232	-1.3345	7.56477e-10	-2.27673	-1.34907
248675878	chr1:248675878:G:T	1.58097e-30	-2.42876	-1.33112	6.58523e-10	-2.45204	-1.31243
248675887	chr1:248675887:C:T	5.94683e-30	-2.43506	-3.54985e-10	2.44276e-09	-2.45359	-3.54985e-10
248677591	chr1:248677591:G:A	6.2264e-30	-2.38912	-3.54985e-10	2.68192e-09	-2.36018	-3.54985e-10
248677653	chr1:248677653:C:T	1.26786e-29	-0.538638	-1.13937	2.52196e-09	-1.31682	-1.10485
248677655	chr1:248677655:T:C	1.14805e-29	-0.616984	-1.16029	2.32972e-09	-1.37374	-1.12722
248677818	chr1:248677818:G:A	1.2756e-29	-0.479705	-1.19221	2.50048e-09	-1.26829	-1.16194
248677873	chr1:248677873:T:C	1.13539e-29	-0.574066	-1.21429	2.2647e-09	-1.34314	-1.18613
248678203	chr1:248678203:A:T	1.25919e-29	-0.487577	-1.19729	2.47077e-09	-1.27472	-1.16746
248678345	chr1:248678345:G:A	1.22758e-29	-0.50092	-1.20937	2.41327e-09	-1.2852	-1.18053
248678363	chr1:248678363:T:A	1.22976e-29	-0.510147	-1.19837	2.42508e-09	-1.29222	-1.16863
248678460	chr1:248678460:C:T	1.26498e-29	-0.509438	-1.17084	2.49956e-09	-1.29157	-1.13903
248678597	chr1:248678597:C:T	4.04308e-30	-1.87975	-0.941166	1.63291e-09	-2.08545	-0.7709
248678898	chr1:248678898:A:C	4.28105e-29	-6.80511e-10	-0.461134	1.82656e-08	-6.80511e-10	-0.441693
248678914	chr1:248678914:C:A	1.28148e-29	-0.48626	-1.18106	2.52065e-09	-1.27251	-1.14969
248679070	chr1:248679070:A:G	1.99735e-30	-2.21034	-1.31576	7.74791e-10	-2.3261	-1.27578
248679207	chr1:248679207:T:C	1.37773e-29	-0.269497	-1.3254	2.51797e-09	-1.10284	-1.32042
248679232	chr1:248679232:G:A	1.99926e-29	-6.80511e-10	-1.22256	8.78212e-09	-6.80511e-10	-1.17399
248679245	chr1:248679245:A:T	1.35003e-29	-0.416521	-1.19868	2.61154e-09	-1.2178	-1.16898
248679353	chr1:248679353:C:T	1.31198e-29	-0.408718	-1.23508	2.4991e-09	-1.21654	-1.21424
248679358	chr1:248679358:T:A	1.32415e-29	-0.429263	-1.2053	2.56642e-09	-1.22802	-1.17618
248679432	chr1:248679432:A:G	2.36881e-29	-1.05295	-3.54985e-10	7.77501e-09	-1.2958	-3.54985e-10
248679685	chr1:248679685:G:C	3.87462e-30	-1.83539	-1.02808	1.52318e-09	-2.04984	-0.876072
248679768	chr1:248679768:T:A	1.41138e-29	-0.247851	-1.32292	2.56714e-09	-1.08612	-1.3178
248679974	chr1:248679974:T:C	2.28105e-29	-6.80511e-10	-1.0907	1.01528e-08	-6.80511e-10	-1.02896
248680013	chr1:248680013:C:T	3.96136e-30	-1.8848	-0.956533	1.59613e-09	-2.08881	-0.790326
248680428	chr1:248680428:C:A	1.32769e-29	-0.478667	-1.15323	2.65549e-09	-1.261	-1.10908
248680577	chr1:248680577:T:C	1.49907e-29	-0.189948	-1.32054	2.69767e-09	-1.03904	-1.31528
248680873	chr1:248680873:A:G	1.74657e-29	-6.80511e-10	-1.35768	7.3352e-09	-6.80511e-10	-1.35403
248680971	chr1:248680971:T:C	2.0002e-29	-6.80511e-10	-1.22209	8.30781e-09	-6.80511e-10	-1.22952
248681311	chr1:248681311:G:A	2.76895e-29	-6.80511e-10	-0.896865	1.27321e-08	-6.80511e-10	-0.802588
248681394	chr1:248681394:A:T	6.1287e-29	-6.80511e-10	-0.102351	2.25768e-08	-6.80511e-10	-0.229792
248681658	chr1:248681658:T:C	1.42675e-29	-0.222113	-1.33782	2.5595e-09	-1.06811	-1.33879
248681796	chr1:248681796:C:T	9.39004e-30	-0.620704	-1.35757	2.05087e-09	-1.27054	-1.3579
248682055	chr1:248682055:G:T	3.63367e-28	0.56278	1.11471	5.81746e-08	-0.413421	1.13016
248682110	chr1:248682110:G:A	1.54339e-29	-0.130387	-1.35097	2.89552e-09	-0.9249	-1.35865
248682157	chr1:248682157:C:T	2.91089e-29	0.319323	-1.1662	6.36415e-09	-0.441464	-1.05457
248682170	chr1:248682170:T:C	2.0418e-30	-2.34044	-1.16365	1.03033e-09	-2.27188	-1.04495
248682198	chr1:248682198:A:G	1.63255e-30	-2.38821	-1.33957	6.90412e-10	-2.36388	-1.3533
248682324	chr1:248682324:T:A	5.91003e-29	-6.80511e-10	-0.138682	2.13003e-08	-6.80511e-10	-0.28799
248682696	chr1:248682696:T:C	2.48519e-30	-1.9626	-1.34497	9.35522e-10	-2.06958	-1.34378
248682807	chr1:248682807:G:A	5.83497e-30	-2.45405	-3.54985e-10	2.44679e-09	-2.45194	-3.54985e-10
248683707	chr1:248683707:T:A	1.65609e-29	-1.41088	-3.54985e-10	1.08296e-08	-0.964428	-3.54985e-10
248683747	chr1:248683747:C:T	2.64939e-29	0.142227	-1.08323	5.98904e-09	-0.633496	-0.923285
248683876	chr1:248683876:A:G	3.85021e-29	-6.80511e-10	-0.567207	1.693e-08	-6.80511e-10	-0.517623
248683893	chr1:248683893:G:A	1.82763e-29	-6.80511e-10	-1.31231	7.68194e-09	-6.80511e-10	-1.30784
248684045	chr1:248684045:C:A	3.2928e-30	-1.80674	-1.21944	1.80962e-09	-1.63659	-1.117
248684133	chr1:248684133:C:T	1.23637e-29	-0.399828	-1.30332	2.41747e-09	-1.16549	-1.2985
248684232	chr1:248684232:G:A	3.23278e-29	-6.80511e-10	-0.74199	1.55015e-08	-6.80511e-10	-0.605773
248684386	chr1:248684386:A:G	1.27411e-29	-0.319275	-1.35381	2.3981e-09	-1.11613	-1.35591
248684435	chr1:248684435:A:C	1.74317e-29	-6.80511e-10	-1.35963	7.30181e-09	-6.80511e-10	-1.35859
248684527	chr1:248684527:C:T	8.13455e-29	0.492636	-0.311849	1.5027e-08	-0.401136	-0.235726
248684598	chr1:248684598:C:G	2.05617e-30	-2.36014	-1.13693	8.16091e-10	-2.36321	-1.18673
248684831	chr1:248684831:G:A	1.74314e-29	-6.80511e-10	-1.35965	7.29474e-09	-6.80511e-10	-1.35956
248684845	chr1:248684845:T:G	1.79538e-30	-2.44156	-1.19115	8.27495e-10	-2.45223	-1.08383
248684859	chr1:248684859:AATAAGTTGAAAAC:A	1.70437e-29	-0.100001	-1.28214	3.08978e-09	-0.948414	-1.2702
248684884	chr1:248684884:A:G	1.08474e-29	-0.684129	-1.14986	2.92872e-09	-1.26146	-1.01069
248684936	chr1:248684936:G:T	4.03605e-30	-2.17593	-0.646724	1.86351e-09	-2.34237	-0.381877
248685183	chr1:248685183:T:C	1.34631e-29	-0.674448	-0.943516	2.98049e-09	-1.36897	-0.885658
248685381	chr1:248685381:T:C	2.18045e-29	-6.80511e-10	-1.1358	9.03764e-09	-6.80511e-10	-1.14531
248685479	chr1:248685479:G:A	1.76068e-29	-6.80511e-10	-1.34964	7.41723e-09	-6.80511e-10	-1.34291
248685507	chr1:248685507:T:C	2.42815e-29	-6.80511e-10	-1.0282	1.02693e-08	-6.80511e-10	-1.01755
248685554	chr1:248685554:T:C	8.53063e-30	-1.18094	-0.893315	2.08784e-09	-1.73585	-0.87473
248685570	chr1:248685570:G:A	1.74555e-29	-6.80511e-10	-1.35826	7.33738e-09	-6.80511e-10	-1.35373
248685571	chr1:248685571:A:T	1.74574e-29	-6.80511e-10	-1.35815	7.33894e-09	-6.80511e-10	-1.35352
248685688	chr1:248685688:C:T	5.06416e-30	-1.25801	-1.33772	1.90834e-09	-1.36519	-1.33528
248685724	chr1:248685724:A:G	1.74342e-29	-6.80511e-10	-1.35948	7.31611e-09	-6.80511e-10	-1.35663
248685763	chr1:248685763:C:T	1.80257e-29	-6.80511e-10	-1.32612	7.52828e-09	-6.80511e-10	-1.32805
248685906	chr1:248685906:A:G	2.6182e-29	0.0556023	-1.00845	6.21177e-09	-0.704445	-0.815821
248685908	chr1:248685908:C:T	6.89771e-30	-1.29287	-0.993855	1.78454e-09	-1.82964	-0.937909
248685978	chr1:248685978:G:A	1.74373e-29	-6.80511e-10	-1.3593	7.363e-09	-6.80511e-10	-1.35025
248686511	chr1:248686511:A:G	6.29989e-30	-1.38284	-0.994544	1.66389e-09	-1.89789	-0.939664
248687051	chr1:248687051:T:C	2.0074e-29	-1.21849	-3.54985e-10	3.75347e-09	-2.02403	-3.54985e-10
248687281	chr1:248687281:T:A	1.748e-29	-6.80511e-10	-1.35686	7.41435e-09	-6.80511e-10	-1.3433
248687827	chr1:248687827:A:T	1.75696e-29	-6.80511e-10	-1.35175	7.45989e-09	-6.80511e-10	-1.33717
248688485	chr1:248688485:T:C	2.45996e-29	-0.0291131	-0.986076	5.95464e-09	-0.773866	-0.788675
248689313	chr1:248689313:G:T	2.28515e-29	-0.0852338	-1.00367	5.56901e-09	-0.819188	-0.810308
248689390	chr1:248689390:A:G	9.73233e-30	-1.15376	-0.788706	2.57864e-09	-1.677	-0.722447
248689663	chr1:248689663:T:C	2.30107e-29	-0.0828616	-0.999097	5.60673e-09	-0.818719	-0.804027
248690256	chr1:248690256:A:G	1.05029e-29	-0.548663	-1.3176	2.24613e-09	-1.19764	-1.33987
248690774	chr1:248690774:AC:A	1.76768e-29	-6.80511e-10	-1.34567	7.45467e-09	-6.80511e-10	-1.33787
248691088	chr1:248691088:C:A	3.40693e-29	-6.80511e-10	-0.689521	1.43883e-08	-6.80511e-10	-0.680295
248691180	chr1:248691180:G:C	3.27156e-29	-6.80511e-10	-0.730067	1.23256e-08	-6.80511e-10	-0.835036
248691212	chr1:248691212:G:A	4.42196e-29	-6.80511e-10	-0.428749	2.11657e-08	-6.80511e-10	-0.294332
248691340	chr1:248691340:G:A	5.83773e-29	-0.150991	-3.54985e-10	4.46173e-08	0.451409	-3.54985e-10
248691348	chr1:248691348:A:G	9.21184e-30	-1.18678	-0.810645	2.32886e-09	-1.75476	-0.746572
248691546	chr1:248691546:C:T	1.79336e-29	-6.80511e-10	-1.33124	7.75308e-09	-6.80511e-10	-1.29862
248691819	chr1:248691819:C:T	1.79621e-29	-6.80511e-10	-1.32966	7.77246e-09	-6.80511e-10	-1.29613
248691825	chr1:248691825:C:T	4.09302e-29	-6.80511e-10	-0.506051	1.85396e-08	-6.80511e-10	-0.426802
248691919	chr1:248691919:GTC:G	1.175e-29	-0.822274	-0.931789	2.82906e-09	-1.45114	-0.855626
248692004	chr1:248692004:T:C	2.00007e-30	-2.16873	-1.35601	8.42629e-10	-2.17871	-1.33923
248692229	chr1:248692229:G:A	2.18543e-29	-6.80511e-10	-1.13352	8.63234e-09	-6.80511e-10	-1.1912
248692457	chr1:248692457:G:C	6.82895e-30	-1.03671	-1.26003	1.57953e-09	-1.60145	-1.28814
248692582	chr1:248692582:A:G	2.22171e-29	-6.80511e-10	-1.11705	9.42726e-09	-6.80511e-10	-1.10311
248692708	chr1:248692708:T:C	9.78666e-30	-1.03135	-0.905545	2.29866e-09	-1.6237	-0.890683
248692722	chr1:248692722:TA:T	1.21386e-29	-0.973043	-0.748484	3.04933e-09	-1.55426	-0.677531
248692865	chr1:248692865:G:T	1.01214e-29	-1.06424	-0.839026	2.57222e-09	-1.62874	-0.7732
248693046	chr1:248693046:C:T	4.26051e-29	-6.80511e-10	-0.465944	1.58953e-08	-6.80511e-10	-0.580688
248693371	chr1:248693371:G:C	1.53344e-29	-0.732397	-0.755423	3.55365e-08	0.973393	-0.749544
248693499	chr1:248693499:TGATAA:T	1.58844e-28	-6.80511e-10	0.850004	6.46274e-08	-6.80511e-10	0.821926
248693891	chr1:248693891:G:A	5.65334e-30	-1.36117	-1.12451	1.50144e-09	-1.86245	-1.07784
248693923	chr1:248693923:A:G	1.02003e-29	-1.03571	-0.859788	2.63416e-09	-1.59541	-0.782741
248693978	chr1:248693978:C:T	1.86632e-29	-6.80511e-10	-1.29136	8.16185e-09	-6.80511e-10	-1.24724
248694314	chr1:248694314:A:T	2.991e-29	0.0975469	-0.917273	7.65122e-09	-0.608255	-0.703592
248694378	chr1:248694378:G:A	8.8239e-30	-1.13698	-0.903479	2.32204e-09	-1.67001	-0.834256
248694380	chr1:248694380:A:G	8.00863e-30	-0.777597	-1.3598	4.34789e-09	-0.526567	-1.35045
248694728	chr1:248694728:A:G	8.86007e-30	-1.13384	-0.902521	2.34129e-09	-1.66857	-0.827435
248694732	chr1:248694732:A:G	1.74247e-28	-6.80511e-10	0.942557	7.40613e-08	-6.80511e-10	0.95818
248695154	chr1:248695154:C:T	2.40711e-29	-6.80511e-10	-1.03691	1.0236e-08	-6.80511e-10	-1.02081
248695233	chr1:248695233:T:TG	3.99961e-30	-1.61709	-1.21463	1.07871e-09	-2.0752	-1.19574
248695241	chr1:248695241:T:G	3.57075e-30	-1.72178	-1.22337	9.96688e-10	-2.14418	-1.20585
248696754	chr1:248696754:C:T	8.06019e-30	-0.813822	-1.31716	1.77088e-09	-1.45442	-1.32082
248696963	chr1:248696963:C:T	8.17164e-30	-0.757564	-1.35968	1.70711e-09	-1.45224	-1.35967
248697340	chr1:248697340:A:C	6.7898e-30	-1.23036	-1.07214	1.73822e-09	-1.75194	-1.04191
248697359	chr1:248697359:C:T	2.90821e-29	-6.80511e-10	-0.847796	1.13718e-08	-6.80511e-10	-0.915575
248697506	chr1:248697506:C:T	6.56373e-30	-1.24106	-1.0953	1.68949e-09	-1.75641	-1.06588
248697748	chr1:248697748:A:G	1.60191e-28	-6.80511e-10	0.858451	5.64678e-08	-6.80511e-10	0.686959
248697868	chr1:248697868:C:T	7.07867e-30	-1.1982	-1.06263	1.80018e-09	-1.7269	-1.03192
248698222	chr1:248698222:G:T	6.89047e-30	-1.22183	-1.06595	1.76229e-09	-1.74494	-1.03515
248698296	chr1:248698296:G:A	6.69147e-30	-1.25604	-1.06104	1.72801e-09	-1.76949	-1.03025
248698515	chr1:248698515:C:G	8.03692e-30	-1.11015	-1.02372	1.95786e-09	-1.67472	-1.00014
248698653	chr1:248698653:A:G	1.88304e-29	-6.80511e-10	-1.28244	7.98113e-09	-6.80511e-10	-1.26963
248698685	chr1:248698685:A:G	7.79699e-30	-1.1256	-1.03858	1.90345e-09	-1.68754	-1.01551
248698784	chr1:248698784:C:T	3.26679e-29	-6.80511e-10	-0.731526	1.41054e-08	-6.80511e-10	-0.700158
248698815	chr1:248698815:G:A	2.35797e-29	-6.80511e-10	-1.05753	9.99489e-09	-6.80511e-10	-1.04464
248699012	chr1:248699012:C:T	1.92725e-30	-2.44722	-1.11461	7.71793e-10	-2.45416	-1.15159
248699120	chr1:248699120:T:C	1.84713e-29	-6.80511e-10	-1.3017	7.63897e-09	-6.80511e-10	-1.31345
248699216	chr1:248699216:T:C	2.04321e-29	-0.0504768	-1.15033	4.83898e-09	-0.748393	-1.02162
248699295	chr1:248699295:T:C	7.29383e-30	-1.16992	-1.06097	1.84227e-09	-1.70538	-1.03033
248700241	chr1:248700241:A:G	1.81373e-29	-6.80511e-10	-1.31995	7.66934e-09	-6.80511e-10	-1.30948
248700475	chr1:248700475:T:A	6.62601e-30	-1.06616	-1.26075	1.56706e-09	-1.64418	-1.25333
248700963	chr1:248700963:A:G	2.09526e-29	0.182204	-1.35786	1.02245e-08	0.334026	-1.35595
248701013	chr1:248701013:G:A	7.43309e-30	-2.21198	-3.54985e-10	3.92051e-09	-1.98049	-3.54985e-10
248701022	chr1:248701022:A:G	1.7466e-29	-6.80511e-10	-1.35766	7.30277e-09	-6.80511e-10	-1.35846
248701090	chr1:248701090:A:T	1.95711e-29	0.11192	-1.35579	9.48274e-09	0.261057	-1.3583
248701112	chr1:248701112:A:G	2.1427e-29	-6.80511e-10	-1.15327	9.09657e-09	-6.80511e-10	-1.13882
248701186	chr1:248701186:C:G	1.98758e-29	0.123234	-1.35165	9.6011e-09	0.274741	-1.35958
248701429	chr1:248701429:C:T	4.17318e-29	-6.80511e-10	-0.486655	2.07426e-08	-6.80511e-10	-0.314523
248701564	chr1:248701564:G:A	1.9339e-29	0.102268	-1.35806	9.43165e-09	0.253008	-1.35565
248701575	chr1:248701575:A:C	1.79763e-29	-6.80511e-10	-1.32886	7.69787e-09	-6.80511e-10	-1.30577
248702025	chr1:248702025:G:A	4.26723e-28	-6.80511e-10	1.83822	1.70887e-07	-6.80511e-10	1.79429
248702134	chr1:248702134:A:G	2.14267e-29	0.20167	-1.35495	1.04036e-08	0.353963	-1.35853
248702256	chr1:248702256:G:A	8.87974e-30	-0.953676	-1.08047	1.98521e-09	-1.59656	-1.06443
248702314	chr1:248702314:A:G	2.07277e-29	0.15954	-1.34599	9.94369e-09	0.309919	-1.35969
248702424	chr1:248702424:T:C	7.22151e-30	-1.10026	-1.14059	1.69178e-09	-1.69122	-1.12971
248702620	chr1:248702620:C:A	1.65258e-29	-0.053183	-1.35982	8.04781e-09	0.0878769	-1.34919
248702721	chr1:248702721:C:T	1.91121e-29	-6.80511e-10	-1.2676	8.40325e-09	-6.80511e-10	-1.21809
248703037	chr1:248703037:C:A	1.20599e-28	0.574549	-3.54985e-10	2.86595e-08	0.00877414	-3.54985e-10
248703228	chr1:248703228:CCTT:C	2.06267e-30	-2.41466	-1.07926	1.10079e-09	-2.03532	-1.21537
248703475	chr1:248703475:C:A	2.44337e-29	-6.80511e-10	-1.02196	1.07877e-08	-6.80511e-10	-0.968306
248703536	chr1:248703536:T:C	3.60397e-29	-6.80511e-10	-0.633298	1.77336e-08	-6.80511e-10	-0.471251
248703563	chr1:248703563:T:C	2.96509e-29	0.37303	-1.20146	6.41018e-09	-0.389148	-1.09968
248703602	chr1:248703602:A:G	2.54889e-29	0.29791	-1.27759	5.3938e-09	-0.459659	-1.2018
248704023	chr1:248704023:G:C	3.85094e-29	-0.567016	-3.54985e-10	8.31747e-09	-1.22835	-3.54985e-10
248704049	chr1:248704049:T:C	4.21276e-29	-0.477215	-3.54985e-10	8.87855e-09	-1.16307	-3.54985e-10
248704257	chr1:248704257:G:A	4.52109e-29	-0.40658	-3.54985e-10	9.41339e-09	-1.10458	-3.54985e-10
248704401	chr1:248704401:G:A	1.48349e-29	-1.52093	-3.54985e-10	4.02322e-09	-1.95463	-3.54985e-10
248704448	chr1:248704448:G:C	3.35415e-29	-0.705136	-3.54985e-10	7.54181e-09	-1.32625	-3.54985e-10
248704676	chr1:248704676:T:A	3.77082e-29	-0.588042	-3.54985e-10	8.2781e-09	-1.2331	-3.54985e-10
248704818	chr1:248704818:CCACCCATTAG:C	3.47923e-29	-0.668522	-3.54985e-10	7.64221e-09	-1.31303	-3.54985e-10
248705005	chr1:248705005:A:G	3.69294e-29	-0.608909	-3.54985e-10	8.09435e-09	-1.25555	-3.54985e-10
248705218	chr1:248705218:T:C	3.37482e-29	-0.698992	-3.54985e-10	7.52609e-09	-1.32834	-3.54985e-10
248705259	chr1:248705259:C:T	3.50206e-29	-0.661983	-3.54985e-10	7.60779e-09	-1.31754	-3.54985e-10
248705805	chr1:248705805:G:T	3.70578e-29	-0.605439	-3.54985e-10	8.1406e-09	-1.24985	-3.54985e-10
248705916	chr1:248705916:G:A	7.87625e-29	0.148519	-3.54985e-10	2.55513e-08	-0.106024	-3.54985e-10
248706156	chr1:248706156:G:A	3.64655e-29	-0.621551	-3.54985e-10	8.00765e-09	-1.26632	-3.54985e-10
248706264	chr1:248706264:T:C	3.64439e-29	-0.622145	-3.54985e-10	8.00577e-09	-1.26655	-3.54985e-10
248706365	chr1:248706365:A:T	6.76951e-30	-2.30549	-3.54985e-10	2.67094e-09	-2.36428	-3.54985e-10
248706874	chr1:248706874:G:A	3.38092e-29	-0.697185	-3.54985e-10	7.4643e-09	-1.33658	-3.54985e-10
248707452	chr1:248707452:A:G	3.64724e-29	-0.621362	-3.54985e-10	8.00646e-09	-1.26646	-3.54985e-10
248707520	chr1:248707520:A:G	3.71823e-29	-0.602086	-3.54985e-10	8.13356e-09	-1.25071	-3.54985e-10
248708094	chr1:248708094:G:T	3.90711e-29	-0.552535	-3.54985e-10	8.41992e-09	-1.21611	-3.54985e-10
248708105	chr1:248708105:G:A	4.2927e-29	-0.458417	-3.54985e-10	9.10083e-09	-1.13835	-3.54985e-10
248708726	chr1:248708726:G:A	3.91733e-29	-0.549922	-3.54985e-10	8.36367e-09	-1.22282	-3.54985e-10
248708749	chr1:248708749:A:G	4.1264e-29	-0.497928	-3.54985e-10	8.71314e-09	-1.18188	-3.54985e-10
248709045	chr1:248709045:C:G	2.11316e-29	-1.16715	-3.54985e-10	5.85654e-09	-1.57915	-3.54985e-10
248710300	chr1:248710300:TTTTAC:T	3.481e-29	-0.668015	-3.54985e-10	7.5888e-09	-1.32004	-3.54985e-10
248710358	chr1:248710358:A:G	7.44945e-29	0.0928063	-3.54985e-10	1.24369e-08	-0.826045	-3.54985e-10
248711884	chr1:248711884:C:T	3.63935e-29	-0.623529	-3.54985e-10	8.00837e-09	-1.26623	-3.54985e-10
248713400	chr1:248713400:C:T	1.32503e-29	-0.275941	-1.35795	6.29771e-09	-0.150178	-1.35635
248713558	chr1:248713558:C:A	1.7429e-29	-6.80511e-10	-1.35978	7.29398e-09	-6.80511e-10	-1.35966
248713743	chr1:248713743:A:G	5.92045e-30	-2.43951	-3.54985e-10	2.44564e-09	-2.45241	-3.54985e-10
248713814	chr1:248713814:G:T	1.79607e-29	-6.80511e-10	-1.32973	7.60437e-09	-6.80511e-10	-1.31799
248713968	chr1:248713968:C:A	5.16918e-29	-0.189048	-0.0835715	9.92719e-09	-1.00475	-0.0466803
248714019	chr1:248714019:T:A	1.00604e-29	-0.55049	-1.35882	4.82725e-09	-0.418067	-1.35437
248714089	chr1:248714089:C:T	1.82093e-29	-6.80511e-10	-1.31598	7.72679e-09	-6.80511e-10	-1.30202
248714130	chr1:248714130:A:G	1.26184e-29	-0.330923	-1.35184	5.95743e-09	-0.202347	-1.35973
248714272	chr1:248714272:G:A	1.10014e-29	-0.469283	-1.35061	5.17671e-09	-0.342717	-1.35983
248714488	chr1:248714488:T:C	6.1791e-30	-2.39675	-3.54985e-10	2.8176e-09	-2.31083	-3.54985e-10
248714524	chr1:248714524:G:A	6.38976e-30	-2.36322	-3.54985e-10	3.02153e-09	-2.24095	-3.54985e-10
248714626	chr1:248714626:G:A	1.00333e-29	-0.553471	-1.35854	4.80776e-09	-0.421555	-1.35493
248714695	chr1:248714695:G:C	9.65097e-30	-0.591741	-1.35912	4.6061e-09	-0.465682	-1.35365
248714850	chr1:248714850:A:G	1.11571e-29	-0.446004	-1.35983	5.6013e-09	-0.276503	-1.34721
248714960	chr1:248714960:G:C	1.75708e-29	-6.80511e-10	-1.35168	7.37528e-09	-6.80511e-10	-1.34858
248715018	chr1:248715018:C:T	2.74082e-29	-6.80511e-10	-0.907077	1.15476e-08	-6.80511e-10	-0.900235
248715801	chr1:248715801:A:T	1.17276e-29	-0.39889	-1.35708	5.60699e-09	-0.265717	-1.35698
248716162	chr1:248716162:A:G	6.74657e-30	-2.30888	-3.54985e-10	4.91488e-09	-1.75444	-3.54985e-10
248716396	chr1:248716396:C:T	1.76775e-29	-6.80511e-10	-1.34563	7.39675e-09	-6.80511e-10	-1.34567
248716506	chr1:248716506:C:T	1.24022e-29	-0.346051	-1.35399	5.86145e-09	-0.219027	-1.35929
248716926	chr1:248716926:A:AATT	2.73747e-29	0.170159	-1.07846	6.64859e-09	-0.542329	-0.909978
248717261	chr1:248717261:C:G	1.26147e-29	-0.327509	-1.35555	5.98549e-09	-0.19872	-1.35866
248717816	chr1:248717816:G:C	2.69645e-29	0.283731	-1.20713	5.97362e-09	-0.457958	-1.1014
248717974	chr1:248717974:A:G	2.4993e-29	0.103897	-1.10322	6.08566e-09	-0.598401	-0.942376
248718690	chr1:248718690:C:T	2.43594e-29	-6.80511e-10	-1.025	9.67075e-09	-6.80511e-10	-1.07761
248718790	chr1:248718790:G:A	6.54485e-30	-0.982824	-1.35642	3.05332e-09	-0.872905	-1.35758
248718864	chr1:248718864:A:G	1.85146e-29	-6.80511e-10	-1.29936	7.73445e-09	-6.80511e-10	-1.30103
248719221	chr1:248719221:T:C	9.52001e-30	-0.607236	-1.35729	4.53969e-09	-0.477101	-1.35675
248719482	chr1:248719482:AAAAC:A	2.47494e-29	-6.80511e-10	-1.00912	9.81901e-09	-6.80511e-10	-1.06239
248719604	chr1:248719604:T:C	1.28568e-29	-0.310699	-1.35335	6.07715e-09	-0.182714	-1.35946
248719748	chr1:248719748:C:T	1.1046e-29	-0.465709	-1.35014	5.2247e-09	-0.333481	-1.35983
248720222	chr1:248720222:G:A	9.6002e-30	-0.59753	-1.35861	4.57337e-09	-0.471622	-1.35484
248720513	chr1:248720513:A:G	1.25966e-29	-0.330024	-1.35447	5.96694e-09	-0.201349	-1.35913
248720531	chr1:248720531:A:G	2.03308e-29	-6.80511e-10	-1.20578	8.66647e-09	-6.80511e-10	-1.18725
248720714	chr1:248720714:T:C	1.3214e-29	-0.284728	-1.35192	6.24026e-09	-0.155973	-1.35972
248721112	chr1:248721112:G:A	1.79741e-29	-6.80511e-10	-1.32899	7.61104e-09	-6.80511e-10	-1.31711
248721146	chr1:248721146:TAAC:T	1.79514e-29	-6.80511e-10	-1.33025	7.59921e-09	-6.80511e-10	-1.31867
248721831	chr1:248721831:C:G	9.99875e-30	-0.557081	-1.35838	4.78741e-09	-0.425464	-1.35526
248721916	chr1:248721916:G:T	1.26495e-29	-0.328612	-1.35169	5.97074e-09	-0.200097	-1.35974
248721932	chr1:248721932:C:T	2.91225e-29	-6.80511e-10	-0.846409	1.13465e-08	-6.80511e-10	-0.9178
248721934	chr1:248721934:T:TAGAG	1.00489e-29	-0.551289	-1.35917	4.8251e-09	-0.419475	-1.35341
248722455	chr1:248722455:T:G	1.23664e-29	-0.514172	-1.18876	6.85759e-09	-0.323834	-1.09752
248722514	chr1:248722514:T:C	6.67962e-30	-2.31886	-3.54985e-10	5.07917e-09	-1.72157	-3.54985e-10
248722935	chr1:248722935:T:A	3.21596e-29	-6.80511e-10	-0.747209	1.30498e-08	-6.80511e-10	-0.777943
248723764	chr1:248723764:T:C	7.51438e-30	-0.991648	-1.20945	1.75221e-09	-1.5851	-1.20073
248723811	chr1:248723811:A:G	1.77893e-29	-6.80511e-10	-1.33932	7.51766e-09	-6.80511e-10	-1.32946
248723831	chr1:248723831:G:A	1.49454e-29	-0.156235	-1.35728	7.32502e-09	-0.0188625	-1.33655
248724360	chr1:248724360:G:A	1.78377e-29	-6.80511e-10	-1.33661	7.54177e-09	-6.80511e-10	-1.32626
248724593	chr1:248724593:C:A	1.37649e-28	-0.0272287	0.73402	2.6031e-08	-0.884389	0.796964
248724971	chr1:248724971:T:C	1.99111e-29	-0.438371	-0.788271	3.97453e-09	-1.20568	-0.761123
248725059	chr1:248725059:G:A	2.23866e-29	0.249387	-1.35885	1.07422e-08	0.383131	-1.35566
248725502	chr1:248725502:A:C	1.80232e-29	-6.80511e-10	-1.32626	7.53235e-09	-6.80511e-10	-1.32751
248726183	chr1:248726183:C:T	2.49237e-29	-1.0021	-3.54985e-10	1.60057e-08	-0.57377	-3.54985e-10
248726658	chr1:248726658:T:C	4.33882e-29	-6.80511e-10	-0.447732	1.93737e-08	-6.80511e-10	-0.382795
248726818	chr1:248726818:G:C	3.03447e-29	0.40338	-1.20868	6.61737e-09	-0.353016	-1.104
248727148	chr1:248727148:C:T	2.45915e-29	0.342353	-1.35787	1.17977e-08	0.47835	-1.35716
248727252	chr1:248727252:T:C	1.79747e-29	-6.80511e-10	-1.32896	7.61182e-09	-6.80511e-10	-1.31701
248727265	chr1:248727265:C:CA	1.82805e-29	-6.80511e-10	-1.31208	7.88394e-09	-6.80511e-10	-1.28189
248727372	chr1:248727372:G:T	1.54334e-29	-0.121917	-1.35947	7.40744e-09	0.00868507	-1.35291
248727482	chr1:248727482:T:C	1.82531e-29	-6.80511e-10	-1.31358	7.86884e-09	-6.80511e-10	-1.2838
248727513	chr1:248727513:A:G	2.97878e-29	-6.80511e-10	-0.823818	1.30838e-08	-6.80511e-10	-0.77534
248727676	chr1:248727676:A:T	5.24185e-30	-1.35592	-1.20532	1.1427e-09	-2.01061	-1.20271
248728150	chr1:248728150:A:G	5.30657e-29	1.08356	-1.32995	6.19168e-09	-0.176424	-1.34708
248728352	chr1:248728352:T:C	3.78736e-29	-6.80511e-10	-0.583664	1.55179e-08	-6.80511e-10	-0.604718
248728463	chr1:248728463:G:T	2.09414e-29	-6.80511e-10	-1.17619	8.8682e-09	-6.80511e-10	-1.16424
248728549	chr1:248728549:A:G	2.13765e-29	0.204159	-1.35978	1.03985e-08	0.347487	-1.35254
248728738	chr1:248728738:T:C	3.05833e-29	-6.80511e-10	-0.797465	1.3345e-08	-6.80511e-10	-0.75557
248728893	chr1:248728893:A:C	1.07369e-29	-0.566456	-1.27777	5.56023e-09	-0.42123	-1.20984
248729104	chr1:248729104:A:G	9.61398e-30	-0.684589	-1.27011	4.93219e-09	-0.548142	-1.20279
248729278	chr1:248729278:C:T	3.11291e-29	-6.80511e-10	-0.779775	1.22365e-08	-6.80511e-10	-0.842291
248729608	chr1:248729608:G:A	2.75753e-29	-6.80511e-10	-0.900999	1.08601e-08	-6.80511e-10	-0.961621
248729634	chr1:248729634:T:C	9.65013e-30	-0.683628	-1.26732	4.95519e-09	-0.547256	-1.19902
248729930	chr1:248729930:A:G	2.33999e-29	0.293631	-1.35882	1.13571e-08	0.428038	-1.34491
248729983	chr1:248729983:T:C	9.56857e-30	-0.686693	-1.27274	4.90566e-09	-0.550325	-1.206
248730076	chr1:248730076:G:A	2.35548e-29	0.300854	-1.35945	1.14734e-08	0.441098	-1.34778
248730145	chr1:248730145:C:T	3.08722e-29	-6.80511e-10	-0.788062	1.34771e-08	-6.80511e-10	-0.745721
248730334	chr1:248730334:C:T	2.53794e-29	-6.80511e-10	-0.98398	1.1015e-08	-6.80511e-10	-0.947457
248730400	chr1:248730400:A:G	2.93357e-29	-6.80511e-10	-0.839113	1.29095e-08	-6.80511e-10	-0.788751
248730472	chr1:248730472:G:GA	3.01605e-29	-6.80511e-10	-0.811387	1.32522e-08	-6.80511e-10	-0.762545
248730478	chr1:248730478:TAAATA:T	2.56938e-29	0.386496	-1.35816	1.25095e-08	0.522318	-1.34254
248730694	chr1:248730694:T:G	3.53546e-29	-6.80511e-10	-0.65249	1.5478e-08	-6.80511e-10	-0.60729
248730897	chr1:248730897:G:A	3.07373e-29	-6.80511e-10	-0.792441	1.34147e-08	-6.80511e-10	-0.750362
248731223	chr1:248731223:T:G	1.42528e-29	-0.362168	-1.1988	7.10382e-09	-0.273985	-1.11209
248731238	chr1:248731238:G:A	3.17436e-29	-6.80511e-10	-0.760229	1.3871e-08	-6.80511e-10	-0.71691
248731246	chr1:248731246:G:A	2.21094e-29	0.237344	-1.35926	1.06401e-08	0.364648	-1.34673
248731279	chr1:248731279:T:C	2.11988e-29	0.194268	-1.35824	1.02056e-08	0.319084	-1.34286
248731356	chr1:248731356:G:C	9.11517e-30	-0.756866	-1.25111	4.67111e-09	-0.627571	-1.17774
248731493	chr1:248731493:A:C	3.4519e-29	-6.80511e-10	-0.676407	1.51024e-08	-6.80511e-10	-0.631856
248731622	chr1:248731622:C:T	2.00156e-29	0.137414	-1.35882	9.61059e-09	0.261023	-1.34487
248731638	chr1:248731638:G:T	2.23997e-29	0.248824	-1.35769	1.08282e-08	0.376575	-1.34113
248731698	chr1:248731698:G:A	2.28363e-29	0.26856	-1.35813	1.10675e-08	0.399773	-1.34247
248731782	chr1:248731782:A:G	3.01082e-29	-6.80511e-10	-0.81312	1.27497e-08	-6.80511e-10	-0.801202
248731882	chr1:248731882:A:T	8.76525e-30	-0.718156	-1.32897	4.36242e-09	-0.589273	-1.28441
248731996	chr1:248731996:G:A	1.07556e-29	-0.581518	-1.26098	5.56754e-09	-0.439256	-1.1905
248732006	chr1:248732006:C:T	9.91621e-30	-0.694285	-1.22946	1.87399e-09	-1.62834	-1.09031
248732087	chr1:248732087:A:G	2.42968e-29	0.330822	-1.3584	1.17435e-08	0.459941	-1.34335
248732287	chr1:248732287:G:A	1.33454e-29	-0.875132	-0.751616	2.43973e-09	-1.71458	-0.740247
248732314	chr1:248732314:G:T	6.10831e-30	-2.40827	-3.54985e-10	2.63573e-09	-2.37755	-3.54985e-10
248732511	chr1:248732511:C:G	5.79164e-29	0.864977	-1.02389	7.46649e-09	-0.168993	-1.16729
248732715	chr1:248732715:T:C	5.85752e-30	-1.21374	-1.23645	1.83748e-09	-1.45808	-1.28024
248732892	chr1:248732892:C:T	2.81585e-29	0.466045	-1.34611	1.38348e-08	0.597147	-1.31667
248732927	chr1:248732927:C:T	1.73821e-29	-0.0364017	-1.32608	8.67477e-09	0.0942606	-1.28055
248733005	chr1:248733005:G:A	1.74186e-29	-0.0167674	-1.34361	8.6017e-09	0.114259	-1.30901
248733262	chr1:248733262:A:G	1.28156e-29	-0.322304	-1.34495	2.30829e-09	-1.20229	-1.30791
248733289	chr1:248733289:G:T	9.3076e-30	-1.46419	-0.522893	2.85926e-09	-1.57675	-0.719401
248733454	chr1:248733454:T:C	9.03159e-30	-0.874957	-1.14223	4.70135e-09	-0.752908	-1.04595
248733794	chr1:248733794:C:G	4.77284e-30	-1.41595	-1.23903	1.08269e-09	-2.13378	-1.13349
248733815	chr1:248733815:A:G	3.37618e-29	-6.80511e-10	-0.69859	1.48067e-08	-6.80511e-10	-0.651634
248733908	chr1:248733908:A:C	3.92857e-29	-6.80511e-10	-0.547057	1.42746e-08	-6.80511e-10	-0.688234
248733921	chr1:248733921:A:G	9.355e-30	-1.59414	-0.387864	2.11101e-09	-2.16827	-0.43127
248734051	chr1:248734051:T:C	5.54801e-30	-1.16471	-1.33977	1.35124e-09	-1.75826	-1.28743
248734052	chr1:248734052:G:T	5.62345e-30	-1.15346	-1.33751	1.36702e-09	-1.75102	-1.28306
248734244	chr1:248734244:C:T	1.94847e-29	-6.80511e-10	-1.24829	8.70291e-09	-6.80511e-10	-1.18306
248734308	chr1:248734308:G:A	1.75681e-29	-6.80511e-10	-1.35183	7.35805e-09	-6.80511e-10	-1.35092
248734382	chr1:248734382:T:G	6.37561e-29	1.15186	-1.21471	1.84651e-08	0.73395	-1.16478
248734425	chr1:248734425:T:C	1.89948e-29	-6.80511e-10	-1.27375	8.43353e-09	-6.80511e-10	-1.2145
248734461	chr1:248734461:A:G	4.63409e-30	-1.66688	-1.01759	2.74764e-09	-1.44017	-0.895799
248734625	chr1:248734625:A:G	1.93483e-29	-6.80511e-10	-1.25531	8.62859e-09	-6.80511e-10	-1.19163
248734774	chr1:248734774:T:A	1.85341e-29	-6.80511e-10	-1.29831	8.15701e-09	-6.80511e-10	-1.24783
248734992	chr1:248734992:TA:T	2.20926e-29	-6.80511e-10	-1.12267	8.87641e-09	-6.80511e-10	-1.16332
248735084	chr1:248735084:A:G	5.19595e-30	-1.61051	-0.95953	3.10023e-09	-1.3857	-0.829537
248735096	chr1:248735096:T:C	4.65568e-30	-1.66244	-1.01739	2.74968e-09	-1.43773	-0.897498
248735143	chr1:248735143:G:A	1.74285e-29	-6.80511e-10	-1.35981	7.29507e-09	-6.80511e-10	-1.35951
248735161	chr1:248735161:C:A	3.57749e-29	-6.80511e-10	-0.640672	1.57559e-08	-6.80511e-10	-0.5895
248735212	chr1:248735212:G:A	1.77942e-29	-6.80511e-10	-1.33905	7.45699e-09	-6.80511e-10	-1.33756
248735775	chr1:248735775:A:G	3.50918e-29	-6.80511e-10	-0.659952	1.54272e-08	-6.80511e-10	-0.61058
248735794	chr1:248735794:A:G	7.29068e-28	2.37385	-3.54985e-10	3.12229e-07	2.39702	-3.54985e-10
248736072	chr1:248736072:C:T	3.40364e-29	-6.80511e-10	-0.690488	1.49845e-08	-6.80511e-10	-0.639699
248736799	chr1:248736799:A:G	7.12708e-30	-1.40677	-0.847249	4.59423e-09	-1.14186	-0.680053
248736853	chr1:248736853:G:A	1.2839e-29	-1.66543	-3.54985e-10	3.44937e-09	-2.10852	-3.54985e-10
248737036	chr1:248737036:T:TC	5.33653e-30	-1.46749	-1.07585	3.23141e-09	-1.20889	-0.964902
248737302	chr1:248737302:G:A	2.40767e-28	-6.80511e-10	1.26591	8.12618e-08	-6.80511e-10	1.05096
248737332	chr1:248737332:A:G	6.5773e-30	-0.994502	-1.33979	1.38946e-09	-1.65904	-1.35875
248737338	chr1:248737338:T:C	5.87622e-30	-1.09063	-1.35637	1.2926e-09	-1.73299	-1.35707
248737414	chr1:248737414:A:G	1.3552e-28	-6.80511e-10	0.691201	6.2592e-08	-6.80511e-10	0.789925
248737478	chr1:248737478:C:T	3.8006e-29	-6.80511e-10	-0.580173	1.65788e-08	-6.80511e-10	-0.538585
248737772	chr1:248737772:T:A	2.81428e-27	4.52948	-0.804937	1.96967e-05	7.29508	-0.753582
248737908	chr1:248737908:C:T	1.75699e-29	-6.80511e-10	-1.35173	7.34046e-09	-6.80511e-10	-1.35331
248737927	chr1:248737927:T:C	4.3301e-29	-6.80511e-10	-0.449743	2.00568e-08	-6.80511e-10	-0.348142
248738222	chr1:248738222:G:T	5.84041e-30	-2.45312	-3.54985e-10	2.44335e-09	-2.45334	-3.54985e-10
248738289	chr1:248738289:G:A	2.87328e-30	-1.80306	-1.3594	7.80625e-10	-2.23588	-1.3585
248738496	chr1:248738496:C:T	3.06838e-30	-1.73952	-1.35725	8.09603e-10	-2.19811	-1.35981
248738632	chr1:248738632:T:C	3.03424e-30	-1.75003	-1.35793	8.04886e-10	-2.20409	-1.35968
248738753	chr1:248738753:G:A	3.39246e-30	-1.63793	-1.35843	8.58884e-10	-2.13903	-1.3598
248738827	chr1:248738827:G:C	3.20335e-29	-6.80511e-10	-0.751137	1.40675e-08	-6.80511e-10	-0.702845
248738909	chr1:248738909:C:T	2.83376e-29	-6.80511e-10	-0.87373	1.22347e-08	-6.80511e-10	-0.842435
248739002	chr1:248739002:G:T	1.97642e-29	-6.80511e-10	-1.23404	8.49169e-09	-6.80511e-10	-1.20762
248739317	chr1:248739317:A:G	1.85365e-29	-6.80511e-10	-1.29818	8.15411e-09	-6.80511e-10	-1.24819
248739415	chr1:248739415:T:C	1.84827e-29	-6.80511e-10	-1.30108	8.12205e-09	-6.80511e-10	-1.25213
248739449	chr1:248739449:A:G	3.69497e-29	-6.80511e-10	-0.608362	1.61768e-08	-6.80511e-10	-0.563132
248739552	chr1:248739552:G:A	1.85097e-29	-6.80511e-10	-1.29962	8.13958e-09	-6.80511e-10	-1.24997
248739879	chr1:248739879:C:T	4.9462e-30	-1.72144	-0.897862	3.16272e-09	-1.45893	-0.736352
248740010	chr1:248740010:T:G	2.39475e-29	-6.80511e-10	-1.04206	1.04772e-08	-6.80511e-10	-0.997508
248740166	chr1:248740166:C:T	5.67831e-29	-6.80511e-10	-0.178681	2.51643e-08	-6.80511e-10	-0.121286
248740446	chr1:248740446:A:G	6.39955e-30	-1.03269	-1.329	2.58422e-09	-1.10233	-1.29496
248740452	chr1:248740452:C:A	3.31903e-29	-6.80511e-10	-0.715661	1.46125e-08	-6.80511e-10	-0.664835
248740454	chr1:248740454:G:A	4.91902e-30	-1.52219	-1.10262	3.11723e-09	-1.22282	-0.986945
248740468	chr1:248740468:A:G	4.83233e-30	-1.6555	-0.987094	3.04141e-09	-1.38235	-0.852044
248740856	chr1:248740856:A:AGGCAT	4.83201e-29	-6.80511e-10	-0.340071	2.14482e-08	-6.80511e-10	-0.28107
248741046	chr1:248741046:G:A	5.05502e-29	-6.80511e-10	-0.294952	2.24579e-08	-6.80511e-10	-0.235068
248741119	chr1:248741119:GCAA:G	1.75622e-29	-6.80511e-10	-1.35217	7.52005e-09	-6.80511e-10	-1.32914
248741351	chr1:248741351:C:T	2.41865e-29	-6.80511e-10	-1.03212	1.00953e-08	-6.80511e-10	-1.03464
248741616	chr1:248741616:G:A	3.18496e-29	-6.80511e-10	-0.756895	1.39988e-08	-6.80511e-10	-0.707743
248743161	chr1:248743161:A:C	5.30623e-30	-1.4555	-1.09353	1.40711e-09	-2.10814	-0.897042
248743190	chr1:248743190:T:C	1.8252e-29	-6.80511e-10	-1.31364	7.72031e-09	-6.80511e-10	-1.30286
248743289	chr1:248743289:A:T	7.88853e-30	-2.15251	-3.54985e-10	2.91158e-09	-2.27802	-3.54985e-10
248743322	chr1:248743322:A:G	2.61565e-29	-6.80511e-10	-0.953822	1.13902e-08	-6.80511e-10	-0.913957
248743340	chr1:248743340:G:C	2.40051e-29	-6.80511e-10	-1.03965	1.03805e-08	-6.80511e-10	-1.00678
248743380	chr1:248743380:A:G	2.5822e-29	-6.80511e-10	-0.96669	1.12356e-08	-6.80511e-10	-0.927622
248743397	chr1:248743397:G:A	2.82852e-29	-0.87558	-3.54985e-10	9.69041e-09	-1.07558	-3.54985e-10
248743522	chr1:248743522:C:T	3.07015e-29	-6.80511e-10	-0.793605	1.32838e-08	-6.80511e-10	-0.760168
248743854	chr1:248743854:G:C	1.74319e-29	-6.80511e-10	-1.35962	7.34249e-09	-6.80511e-10	-1.35303
248743953	chr1:248743953:T:G	2.60751e-29	-6.80511e-10	-0.956936	1.08871e-08	-6.80511e-10	-0.959134
248744050	chr1:248744050:TAAAC:T	1.75201e-29	-6.80511e-10	-1.35457	7.35056e-09	-6.80511e-10	-1.35194
248744095	chr1:248744095:G:C	1.79063e-29	-6.80511e-10	-1.33277	7.56587e-09	-6.80511e-10	-1.32306
248744257	chr1:248744257:A:T	1.79327e-29	-6.80511e-10	-1.3313	7.57549e-09	-6.80511e-10	-1.32179
248744286	chr1:248744286:T:C	2.6884e-29	-6.80511e-10	-0.926386	1.11055e-08	-6.80511e-10	-0.939268
248744351	chr1:248744351:A:G	1.48095e-29	-1.43252	-0.0901316	5.59517e-09	-1.51853	-0.106279
248744377	chr1:248744377:C:T	1.73396e-30	-2.31778	-1.34973	7.48188e-10	-2.31105	-1.32577
248744808	chr1:248744808:A:AC	1.74337e-29	-6.80511e-10	-1.35951	7.39781e-09	-6.80511e-10	-1.34553
248744871	chr1:248744871:C:T	2.00862e-30	-2.16256	-1.35791	7.78935e-10	-2.26189	-1.33465
248745041	chr1:248745041:C:T	1.78887e-29	-6.80511e-10	-1.33375	7.55429e-09	-6.80511e-10	-1.3246
248745105	chr1:248745105:C:T	5.10523e-30	-1.22786	-1.35979	1.94233e-09	-1.32306	-1.35977
248745207	chr1:248745207:T:C	5.27922e-30	-1.37543	-1.17871	3.07702e-09	-1.12765	-1.0951
248745765	chr1:248745765:T:C	1.77005e-29	-6.80511e-10	-1.34432	7.44027e-09	-6.80511e-10	-1.33981
248745792	chr1:248745792:G:A	2.09623e-29	-6.80511e-10	-1.1752	8.79776e-09	-6.80511e-10	-1.17222
248745850	chr1:248745850:T:C	5.34457e-30	-1.63689	-0.904946	1.13788e-09	-2.2016	-1.01594
248746498	chr1:248746498:T:C	2.36464e-30	-2.13466	-1.22263	9.87154e-10	-2.23327	-1.12637
248748931	chr1:248748931:C:A	1.7891e-29	-6.80511e-10	-1.33362	7.55325e-09	-6.80511e-10	-1.32473
248749970	chr1:248749970:GAC:G	1.77606e-29	-6.80511e-10	-1.34093	7.44992e-09	-6.80511e-10	-1.33851
248750275	chr1:248750275:GAAGCTTTGA:G	2.71047e-29	-6.80511e-10	-0.918211	1.14056e-08	-6.80511e-10	-0.91261
248750448	chr1:248750448:C:A	1.67965e-30	-2.44581	-1.25353	7.71092e-10	-2.43111	-1.17555
248750625	chr1:248750625:T:G	4.96477e-30	-2.35657	-0.258977	1.75792e-09	-2.35627	-0.426305
248750933	chr1:248750933:G:A	5.07784e-30	-1.60811	-0.984925	1.92221e-09	-1.81355	-0.879688
248751430	chr1:248751430:T:G	2.08115e-29	-6.80511e-10	-1.18241	8.48946e-09	-6.80511e-10	-1.20789
248751703	chr1:248751703:G:A	2.90357e-30	-1.82608	-1.32589	1.07653e-09	-1.92799	-1.34498
248751770	chr1:248751770:C:T	6.17359e-30	-1.063	-1.33464	1.08533e-09	-1.9171	-1.34773
248751846	chr1:248751846:A:G	1.74791e-29	-6.80511e-10	-1.35691	7.34595e-09	-6.80511e-10	-1.35256
248751944	chr1:248751944:A:C	2.74259e-30	-1.85572	-1.35329	1.02042e-09	-1.96768	-1.35882
248752125	chr1:248752125:T:C	2.28821e-29	-6.80511e-10	-1.08756	9.52199e-09	-6.80511e-10	-1.09311
248752339	chr1:248752339:C:G	1.88809e-29	-6.80511e-10	-1.27977	7.97488e-09	-6.80511e-10	-1.27042
248752378	chr1:248752378:T:G	4.59549e-30	-1.73729	-0.955556	1.68931e-09	-1.84072	-0.981671
248752497	chr1:248752497:C:T	1.1562e-28	-6.80511e-10	0.532389	6.2037e-08	-6.80511e-10	0.781018
248753780	chr1:248753780:ACACAT:CCACAT	2.62616e-30	-1.89366	-1.35873	1.016e-09	-1.971	-1.35983
248753865	chr1:248753865:A:C	3.13148e-30	-1.72358	-1.35283	1.20221e-09	-1.81467	-1.34788
248754237	chr1:248754237:A:C	3.11576e-30	-1.75047	-1.33098	1.18902e-09	-1.83506	-1.33853
248754262	chr1:248754262:A:C	3.03802e-30	-1.7852	-1.32151	1.16403e-09	-1.86393	-1.3309
248754405	chr1:248754405:A:G	2.79406e-30	-1.8703	-1.32012	1.07676e-09	-1.94334	-1.32942
248754677	chr1:248754677:G:T	1.80211e-29	-6.80511e-10	-1.32637	7.65828e-09	-6.80511e-10	-1.31093
248754790	chr1:248754790:A:T	1.83696e-29	-6.80511e-10	-1.30722	7.65362e-09	-6.80511e-10	-1.31153
248755126	chr1:248755126:C:A	4.64428e-28	-6.80511e-10	1.92289	2.42023e-07	-6.80511e-10	2.14232
248755719	chr1:248755719:C:T	4.15406e-30	-1.62965	-1.16418	1.56929e-09	-1.71875	-1.17734
248755930	chr1:248755930:G:A	3.26295e-30	-1.70571	-1.32957	1.24311e-09	-1.79241	-1.33669
248755933	chr1:248755933:C:T	1.7933e-29	-6.80511e-10	-1.33128	7.59654e-09	-6.80511e-10	-1.31902
248756183	chr1:248756183:A:G	3.23105e-30	-1.74842	-1.29669	1.22829e-09	-1.83497	-1.30613
248756252	chr1:248756252:G:A	3.21173e-30	-1.70407	-1.34704	1.22603e-09	-1.79126	-1.35167
248756601	chr1:248756601:C:G	3.22188e-30	-1.92648	-1.12147	1.31142e-09	-2.05028	-1.02533
248756680	chr1:248756680:C:A	4.66149e-30	-1.42557	-1.25302	1.26934e-09	-1.81278	-1.29543
248757084	chr1:248757084:C:T	1.96537e-30	-2.35031	-1.19193	8.00084e-10	-2.3416	-1.22815
248757221	chr1:248757221:G:A	7.41483e-30	-2.21444	-3.54985e-10	5.29882e-09	-1.67923	-3.54985e-10
248757236	chr1:248757236:G:A	1.76875e-29	-6.80511e-10	-1.34506	7.41431e-09	-6.80511e-10	-1.3433
248757446	chr1:248757446:T:C	1.76878e-30	-2.29333	-1.3543	7.3598e-10	-2.30085	-1.35242
248757517	chr1:248757517:A:G	3.68269e-29	-6.80511e-10	-0.611691	1.61138e-08	-6.80511e-10	-0.567038
248757713	chr1:248757713:T:C	3.25481e-29	-6.80511e-10	-0.7352	1.42705e-08	-6.80511e-10	-0.688521
248757840	chr1:248757840:C:A	2.18644e-29	-6.80511e-10	-1.13306	9.14724e-09	-6.80511e-10	-1.13326
248757917	chr1:248757917:C:T	1.63051e-30	-2.4328	-1.29623	6.85238e-10	-2.43517	-1.28953
248758283	chr1:248758283:C:T	1.7444e-30	-2.41063	-1.25088	7.02827e-10	-2.41918	-1.28018
248758361	chr1:248758361:A:G	1.69632e-30	-2.41796	-1.27149	6.84324e-10	-2.42704	-1.29899
248758424	chr1:248758424:T:C	2.55857e-30	-1.97602	-1.30245	9.33406e-10	-2.07952	-1.33611
248758486	chr1:248758486:C:T	1.71281e-30	-2.41622	-1.26357	6.89356e-10	-2.42613	-1.29258
248758625	chr1:248758625:G:A	2.58496e-29	-6.80511e-10	-0.965622	1.08048e-08	-6.80511e-10	-0.96672
248758672	chr1:248758672:T:C	1.63725e-30	-2.40264	-1.32226	6.6631e-10	-2.4136	-1.33912
248758871	chr1:248758871:G:A	1.92779e-29	-6.80511e-10	-1.25896	8.22054e-09	-6.80511e-10	-1.24008
248758901	chr1:248758901:A:C	1.56357e-30	-2.43669	-1.33425	6.49772e-10	-2.43785	-1.34
248759013	chr1:248759013:A:G	1.67394e-30	-2.41208	-1.29066	6.76647e-10	-2.42232	-1.315
248759178	chr1:248759178:T:A	1.77125e-29	-6.80511e-10	-1.34365	7.45149e-09	-6.80511e-10	-1.3383
248759364	chr1:248759364:C:T	1.68946e-30	-2.41373	-1.27978	6.80851e-10	-2.4244	-1.30673
248759433	chr1:248759433:C:T	1.69927e-30	-2.42014	-1.26758	6.84796e-10	-2.42943	-1.29592
248759443	chr1:248759443:C:T	1.82837e-29	-6.80511e-10	-1.31191	7.75303e-09	-6.80511e-10	-1.29863
248759445	chr1:248759445:C:T	1.69614e-30	-2.40645	-1.28311	6.84203e-10	-2.41749	-1.30872
248759524	chr1:248759524:C:A	1.71664e-30	-2.41912	-1.25842	6.9057e-10	-2.42851	-1.28844
248759539	chr1:248759539:C:T	1.68417e-30	-2.41616	-1.28049	6.79843e-10	-2.42598	-1.30663
248759540	chr1:248759540:A:G	3.69317e-30	-1.80627	-1.10516	1.52074e-09	-1.96034	-0.967173
248759663	chr1:248759663:C:A	1.75561e-29	-6.80511e-10	-1.35252	7.3872e-09	-6.80511e-10	-1.34696
248759759	chr1:248759759:T:C	1.87765e-30	-2.36804	-1.21986	7.5063e-10	-2.38291	-1.25065
248759760	chr1:248759760:T:C	3.46675e-30	-1.67102	-1.30368	1.18913e-09	-1.89089	-1.2826
248759923	chr1:248759923:A:G	1.72928e-30	-2.41464	-1.25558	6.94653e-10	-2.42512	-1.28594
248760459	chr1:248760459:T:A	1.8234e-29	-6.80511e-10	-1.31463	7.45628e-09	-6.80511e-10	-1.33766
248760481	chr1:248760481:T:C	6.12528e-29	-6.80511e-10	-0.102909	2.59551e-08	-6.80511e-10	-0.0903441
248760600	chr1:248760600:A:G	1.86139e-29	-6.80511e-10	-1.29401	7.90954e-09	-6.80511e-10	-1.27864
248760617	chr1:248760617:A:G	1.70512e-30	-2.40662	-1.27767	6.87273e-10	-2.41764	-1.30409
248760667	chr1:248760667:C:G	1.82537e-29	-6.80511e-10	-1.31355	7.67484e-09	-6.80511e-10	-1.30877
248760766	chr1:248760766:C:A	1.64448e-30	-2.42865	-1.29184	6.66217e-10	-2.43705	-1.3158
248761210	chr1:248761210:C:T	1.75259e-29	-6.80511e-10	-1.35424	7.29309e-09	-6.80511e-10	-1.35978
248761306	chr1:248761306:C:A	3.58372e-30	-1.60545	-1.33606	1.16381e-09	-1.87305	-1.32196
248761318	chr1:248761318:G:T	3.43085e-29	-6.80511e-10	-0.682524	1.47209e-08	-6.80511e-10	-0.657444
248761474	chr1:248761474:G:A	1.71033e-30	-2.39482	-1.28641	6.91287e-10	-2.40576	-1.31015
248761627	chr1:248761627:T:C	3.36582e-29	-6.80511e-10	-0.701661	1.44368e-08	-6.80511e-10	-0.676934
248761694	chr1:248761694:C:T	2.59897e-29	-6.80511e-10	-0.960219	1.10386e-08	-6.80511e-10	-0.94531
248761741	chr1:248761741:T:A	1.67337e-30	-2.42614	-1.27694	6.7604e-10	-2.4345	-1.30371
248761819	chr1:248761819:A:T	7.06156e-30	-2.26325	-3.54985e-10	3.03489e-09	-2.23654	-3.54985e-10
248761883	chr1:248761883:A:G	1.69208e-30	-2.41673	-1.27523	6.82389e-10	-2.42656	-1.30231
248761931	chr1:248761931:G:A	1.72321e-30	-2.40448	-1.26925	6.93157e-10	-2.41599	-1.29722
248761942	chr1:248761942:A:G	1.88596e-30	-2.3914	-1.19208	7.48853e-10	-2.40436	-1.23156
248761978	chr1:248761978:G:A	5.87117e-30	-2.44787	-3.54985e-10	3.08065e-09	-2.22157	-3.54985e-10
248761989	chr1:248761989:A:G	1.75426e-30	-2.40796	-1.24791	7.0374e-10	-2.41848	-1.27958
248762079	chr1:248762079:G:A	2.34453e-30	-2.44204	-0.923797	9.20273e-10	-2.44633	-0.983472
248762124	chr1:248762124:G:T	7.67952e-30	-2.1792	-0.000165079	2.64784e-09	-2.15543	-0.217538
248762134	chr1:248762134:T:G	1.9393e-30	-2.45024	-1.10535	7.75142e-10	-2.4527	-1.14872
248762455	chr1:248762455:C:T	2.03088e-30	-2.44819	-1.06126	8.0632e-10	-2.45111	-1.11087
248762461	chr1:248762461:C:T	4.18831e-30	-1.60457	-1.18105	1.39426e-09	-1.87081	-1.14354
248762462	chr1:248762462:G:A	2.36194e-30	-2.4214	-0.93703	9.31982e-10	-2.42845	-0.988708
248762740	chr1:248762740:G:A	1.81238e-29	-6.80511e-10	-1.3207	7.67544e-09	-6.80511e-10	-1.30869
248762774	chr1:248762774:G:A	2.14697e-29	-6.80511e-10	-1.15128	9.49871e-09	-6.80511e-10	-1.09556
248762926	chr1:248762926:C:G	1.72271e-30	-2.40924	-1.26478	6.9283e-10	-2.42016	-1.29352
248763057	chr1:248763057:T:C	1.69996e-30	-2.41334	-1.27398	6.84951e-10	-2.42379	-1.30133
248763058	chr1:248763058:G:A	1.68373e-30	-2.41524	-1.28167	6.7957e-10	-2.42536	-1.30765
248763086	chr1:248763086:A:C	1.93432e-29	-6.80511e-10	-1.25558	7.92987e-09	-6.80511e-10	-1.27608
248763094	chr1:248763094:A:G	1.9296e-29	-1.25802	-3.54985e-10	7.85169e-09	-1.28598	-3.54985e-10
248763095	chr1:248763095:T:C	2.12198e-30	-2.43223	-1.03334	8.34814e-10	-2.43929	-1.08797
248763170	chr1:248763170:C:T	1.67785e-30	-2.42086	-1.27955	6.77477e-10	-2.43024	-1.30586
248763430	chr1:248763430:C:T	1.77083e-29	-6.80511e-10	-1.34388	7.4653e-09	-6.80511e-10	-1.33645
248763440	chr1:248763440:T:C	3.58648e-29	-6.80511e-10	-0.638162	1.54012e-08	-6.80511e-10	-0.612269
248763608	chr1:248763608:A:C	2.96492e-29	-6.80511e-10	-0.828484	1.19285e-08	-6.80511e-10	-0.867786
248763676	chr1:248763676:G:A	1.82965e-29	-6.80511e-10	-1.31121	7.62101e-09	-6.80511e-10	-1.3158
248763734	chr1:248763734:T:C	1.53458e-30	-2.44362	-1.34605	6.38888e-10	-2.44463	-1.35011
248764144	chr1:248764144:A:G	8.17839e-30	-2.11642	-3.54985e-10	3.74744e-09	-2.02564	-3.54985e-10
248764259	chr1:248764259:G:T	1.90622e-29	-6.80511e-10	-1.27021	7.92273e-09	-6.80511e-10	-1.27698
248764298	chr1:248764298:C:T	3.46676e-29	-6.80511e-10	-0.672113	1.42833e-08	-6.80511e-10	-0.687619
248764317	chr1:248764317:A:G	7.27628e-30	-2.2333	-3.54985e-10	2.78552e-09	-2.32228	-3.54985e-10
248765445	chr1:248765445:T:C	1.88153e-30	-2.31575	-1.27009	7.50248e-10	-2.33666	-1.2974
248765854	chr1:248765854:C:T	5.73163e-29	-6.80511e-10	-0.169333	2.66699e-08	-6.80511e-10	-0.0631767
248765878	chr1:248765878:C:T	2.47643e-29	-6.80511e-10	-1.00852	9.80437e-09	-6.80511e-10	-1.06388
248766000	chr1:248766000:G:A	1.60904e-30	-2.43873	-1.30355	6.55326e-10	-2.44459	-1.32475
248766065	chr1:248766065:C:T	1.79523e-30	-2.41907	-1.21372	7.1848e-10	-2.42841	-1.24892
248766851	chr1:248766851:A:G	1.69947e-30	-2.40391	-1.2837	6.85267e-10	-2.41548	-1.30918
248766967	chr1:248766967:A:C	1.589e-30	-2.44279	-1.31203	6.48004e-10	-2.44826	-1.33231
248767363	chr1:248767363:C:CAA	1.89271e-30	-2.33285	-1.24706	7.5526e-10	-2.3499	-1.2775
248767789	chr1:248767789:A:T	1.88586e-30	-2.38131	-1.20223	7.50743e-10	-2.394	-1.23941
248768012	chr1:248768012:C:T	3.19604e-29	-6.80511e-10	-0.753422	1.29064e-08	-6.80511e-10	-0.788992
248768121	chr1:248768121:T:A	3.85677e-30	-1.73008	-1.138	1.56562e-09	-1.8894	-1.00903
248768196	chr1:248768196:G:A	2.33967e-29	-6.80511e-10	-1.06533	9.78238e-09	-6.80511e-10	-1.06613
248768321	chr1:248768321:G:T	2.36039e-29	-6.80511e-10	-1.05651	9.86741e-09	-6.80511e-10	-1.05748
248768394	chr1:248768394:T:A	1.66845e-30	-2.4409	-1.26512	6.74057e-10	-2.44728	-1.29387
248768700	chr1:248768700:A:G	1.6386e-30	-2.43989	-1.28418	6.64148e-10	-2.44651	-1.30946
248768834	chr1:248768834:C:T	1.72927e-30	-2.4358	-1.23442	6.94474e-10	-2.44341	-1.26791
248769145	chr1:248769145:T:G	2.30097e-29	-6.80511e-10	-1.082	9.52303e-09	-6.80511e-10	-1.093
248769211	chr1:248769211:A:C	3.06422e-29	-6.80511e-10	-0.79554	1.31021e-08	-6.80511e-10	-0.773939
248769291	chr1:248769291:C:T	1.76667e-29	-6.80511e-10	-1.34624	7.3049e-09	-6.80511e-10	-1.35817
248769363	chr1:248769363:AC:A	1.87505e-29	-6.80511e-10	-1.2867	7.71416e-09	-6.80511e-10	-1.30366
248769385	chr1:248769385:A:G	1.64091e-30	-2.43788	-1.28479	6.64835e-10	-2.44491	-1.31002
248769488	chr1:248769488:T:G	1.71163e-30	-2.42951	-1.25096	6.88307e-10	-2.43824	-1.28199
248769641	chr1:248769641:G:A	1.72596e-30	-2.43332	-1.23882	6.93102e-10	-2.44154	-1.27175
248769949	chr1:248769949:T:TG	1.77151e-29	-6.80511e-10	-1.3435	7.50644e-09	-6.80511e-10	-1.33095
248770041	chr1:248770041:G:C	3.05599e-29	-6.80511e-10	-0.79823	1.30667e-08	-6.80511e-10	-0.776642
248770051	chr1:248770051:T:C	1.99114e-29	-6.80511e-10	-1.22663	8.45736e-09	-6.80511e-10	-1.21168
248770063	chr1:248770063:G:A	2.53013e-29	-6.80511e-10	-0.987065	1.09676e-08	-6.80511e-10	-0.951767
248770064	chr1:248770064:C:T	2.49973e-29	-6.80511e-10	-0.999149	1.08297e-08	-6.80511e-10	-0.964416
248770100	chr1:248770100:A:T	2.98191e-29	-6.80511e-10	-0.822769	1.28628e-08	-6.80511e-10	-0.792371
248770647	chr1:248770647:A:G	2.48259e-29	-6.80511e-10	-1.00603	1.08295e-08	-6.80511e-10	-0.964442
248770686	chr1:248770686:A:G	1.80492e-29	-6.80511e-10	-1.32482	7.65014e-09	-6.80511e-10	-1.31199
248770760	chr1:248770760:G:A	1.85273e-29	-6.80511e-10	-1.29868	7.88652e-09	-6.80511e-10	-1.28156
248770921	chr1:248770921:C:A	2.55437e-29	-6.80511e-10	-0.977527	1.04205e-08	-6.80511e-10	-1.00293
248770982	chr1:248770982:T:A	3.08376e-29	-6.80511e-10	-0.789182	1.24206e-08	-6.80511e-10	-0.827356
248771018	chr1:248771018:C:T	2.56638e-29	-6.80511e-10	-0.972836	1.1255e-08	-6.80511e-10	-0.925898
248771100	chr1:248771100:C:T	3.02051e-29	-6.80511e-10	-0.809907	1.29191e-08	-6.80511e-10	-0.788004
248771101	chr1:248771101:G:A	2.16868e-28	1.16137	-3.54985e-10	2.62255e-07	2.22261	-3.54985e-10
248771142	chr1:248771142:A:G	2.54921e-29	-6.80511e-10	-0.979549	1.11735e-08	-6.80511e-10	-0.933167
248771499	chr1:248771499:C:A	3.083e-29	-6.80511e-10	-0.789429	1.31912e-08	-6.80511e-10	-0.767165
248771686	chr1:248771686:G:A	2.10021e-29	-6.80511e-10	-1.1733	8.81452e-09	-6.80511e-10	-1.17031
248771972	chr1:248771972:G:A	4.29052e-29	-6.80511e-10	-0.458926	1.65211e-08	-6.80511e-10	-0.542071
248772031	chr1:248772031:C:T	1.2829e-29	-1.66621	-3.54985e-10	1.17929e-08	-0.879217	-3.54985e-10
248772173	chr1:248772173:T:C	2.89192e-30	-1.82758	-1.32842	9.95533e-10	-1.99962	-1.35157
248772220	chr1:248772220:A:C	2.49189e-29	-6.80511e-10	-1.00229	1.09319e-08	-6.80511e-10	-0.955026
248772224	chr1:248772224:C:G	3.31578e-29	-6.80511e-10	-0.71664	1.42068e-08	-6.80511e-10	-0.692991
248772521	chr1:248772521:T:C	2.52012e-29	-6.80511e-10	-0.991025	1.10723e-08	-6.80511e-10	-0.942265
248772585	chr1:248772585:T:C	2.62814e-29	-6.80511e-10	-0.949055	1.15846e-08	-6.80511e-10	-0.897033
248772669	chr1:248772669:G:A	1.78864e-29	-6.80511e-10	-1.33388	7.56978e-09	-6.80511e-10	-1.32255
248772797	chr1:248772797:G:GC	2.40751e-29	-6.80511e-10	-1.03674	1.05542e-08	-6.80511e-10	-0.99019
248772973	chr1:248772973:T:A	2.59955e-29	-6.80511e-10	-0.959994	1.14777e-08	-6.80511e-10	-0.906305
248773009	chr1:248773009:C:T	1.95181e-29	-6.80511e-10	-1.24658	8.28054e-09	-6.80511e-10	-1.2328
248773173	chr1:248773173:T:A	1.79942e-29	-6.80511e-10	-1.32787	7.59863e-09	-6.80511e-10	-1.31874
248773174	chr1:248773174:A:T	1.79338e-29	-6.80511e-10	-1.33123	7.56987e-09	-6.80511e-10	-1.32254
248773238	chr1:248773238:T:C	1.98147e-29	-6.80511e-10	-1.2315	8.23293e-09	-6.80511e-10	-1.23857
248773447	chr1:248773447:T:C	3.85885e-29	-6.80511e-10	-0.564963	1.60941e-08	-6.80511e-10	-0.568261
248773519	chr1:248773519:T:G	2.05135e-29	-1.19683	-3.54985e-10	1.51899e-08	-0.626082	-3.54985e-10
248773570	chr1:248773570:G:A	1.82735e-29	-6.80511e-10	-1.31247	7.74158e-09	-6.80511e-10	-1.30011
248773831	chr1:248773831:C:T	2.39079e-29	-6.80511e-10	-1.04371	9.83434e-09	-6.80511e-10	-1.06083
248774242	chr1:248774242:G:A	3.21845e-29	-6.80511e-10	-0.746435	1.38329e-08	-6.80511e-10	-0.719661
248774370	chr1:248774370:A:G	1.85886e-30	-2.3674	-1.23056	7.31445e-10	-2.39049	-1.26896
248774730	chr1:248774730:T:C	1.69529e-30	-2.44712	-1.24294	6.81933e-10	-2.45123	-1.27831
248774901	chr1:248774901:T:A	1.99012e-30	-2.45347	-1.07626	7.90208e-10	-2.45148	-1.13069
248774903	chr1:248774903:C:G	2.01009e-30	-2.45356	-1.06618	7.97275e-10	-2.45163	-1.12163
248774904	chr1:248774904:T:C	2.02552e-30	-2.45335	-1.05875	8.02916e-10	-2.45128	-1.11493
248774991	chr1:248774991:G:A	2.03681e-30	-2.453	-1.05353	8.07119e-10	-2.45077	-1.11023
248775007	chr1:248775007:C:T	1.74138e-30	-2.44025	-1.22299	6.96493e-10	-2.44607	-1.26234
248775094	chr1:248775094:G:A	1.79862e-29	-6.80511e-10	-1.32831	7.58405e-09	-6.80511e-10	-1.32067
248775221	chr1:248775221:G:T	1.78968e-30	-2.44181	-1.19408	7.16028e-10	-2.44686	-1.23388
248775350	chr1:248775350:C:T	1.93711e-30	-2.45377	-1.10295	7.71411e-10	-2.45186	-1.15439
248776152	chr1:248776152:A:G	1.85514e-30	-2.45442	-1.14554	7.41099e-10	-2.45338	-1.19295
248776186	chr1:248776186:T:A	1.77476e-29	-6.80511e-10	-1.34167	7.45923e-09	-6.80511e-10	-1.33726
248776321	chr1:248776321:T:C	1.84762e-29	-6.80511e-10	-1.30143	7.47466e-09	-6.80511e-10	-1.33519
248776521	chr1:248776521:A:G	3.7048e-30	-1.64907	-1.25922	1.25891e-09	-1.94257	-1.1739
248776674	chr1:248776674:C:G	2.04074e-29	-6.80511e-10	-1.20202	8.4548e-09	-6.80511e-10	-1.21198
248776729	chr1:248776729:C:T	1.8351e-29	-6.80511e-10	-1.30823	7.52784e-09	-6.80511e-10	-1.3281
248777140	chr1:248777140:G:A	1.7745e-29	-6.80511e-10	-1.34182	7.45983e-09	-6.80511e-10	-1.33718
248777150	chr1:248777150:C:T	2.29374e-29	-6.80511e-10	-1.08515	9.53271e-09	-6.80511e-10	-1.09198
248777284	chr1:248777284:TA:T	1.83099e-29	-6.80511e-10	-1.31048	7.71177e-09	-6.80511e-10	-1.30396
248777308	chr1:248777308:C:T	2.9903e-29	-6.80511e-10	-0.819961	1.32574e-08	-6.80511e-10	-0.762156
248777522	chr1:248777522:C:A	1.80578e-29	-6.80511e-10	-1.32434	7.47863e-09	-6.80511e-10	-1.33466
248778062	chr1:248778062:C:T	4.17576e-29	-6.80511e-10	-0.486036	1.61215e-08	-6.80511e-10	-0.56656
248778373	chr1:248778373:C:T	2.09913e-29	-6.80511e-10	-1.17381	8.70085e-09	-6.80511e-10	-1.18329
248778562	chr1:248778562:G:A	2.61816e-29	-6.80511e-10	-0.952861	1.08264e-08	-6.80511e-10	-0.964729
248778684	chr1:248778684:G:A	1.74646e-29	-6.80511e-10	-1.35774	7.37406e-09	-6.80511e-10	-1.34874
248778948	chr1:248778948:AT:A	1.75248e-30	-2.41629	-1.2406	6.86805e-10	-2.45285	-1.26956
248779233	chr1:248779233:T:C	2.3584e-30	-2.37128	-0.988655	9.99525e-10	-2.27199	-1.0752
248779281	chr1:248779281:C:G	2.07148e-30	-2.25262	-1.23704	8.03307e-10	-2.37794	-1.18779
248779463	chr1:248779463:A:G	4.92467e-30	-1.87287	-0.75079	1.98965e-09	-1.8572	-0.801551
248779571	chr1:248779571:G:A	1.80472e-29	-6.80511e-10	-1.32493	7.58546e-09	-6.80511e-10	-1.32048
248780117	chr1:248780117:T:C	4.13916e-29	-6.80511e-10	-0.49484	1.73617e-08	-6.80511e-10	-0.492445
248780122	chr1:248780122:G:C	1.85002e-29	-6.80511e-10	-1.30014	7.78555e-09	-6.80511e-10	-1.29444
248780136	chr1:248780136:T:A	1.74631e-29	-6.80511e-10	-1.35783	7.29774e-09	-6.80511e-10	-1.35915
248780321	chr1:248780321:C:A	2.03305e-29	-6.80511e-10	-1.2058	8.41293e-09	-6.80511e-10	-1.21694
248780329	chr1:248780329:A:G	3.32013e-30	-1.9937	-1.02421	1.10799e-09	-2.13166	-1.1125
248780388	chr1:248780388:G:A	9.93607e-29	0.380838	-3.54985e-10	5.69362e-08	0.69522	-3.54985e-10
248780626	chr1:248780626:C:G	4.33441e-30	-1.93942	-0.811907	1.72573e-09	-1.92154	-0.879524
248780986	chr1:248780986:C:T	1.75348e-29	-6.80511e-10	-1.35373	7.32164e-09	-6.80511e-10	-1.35588
248781167	chr1:248781167:A:G	2.09425e-29	-6.80511e-10	-1.17614	8.80771e-09	-6.80511e-10	-1.17108
248781336	chr1:248781336:C:T	3.7203e-30	-2.07919	-0.824927	1.49483e-09	-2.05386	-0.890846
248781542	chr1:248781542:TCTTA:T	1.80215e-29	-6.80511e-10	-1.32635	7.57307e-09	-6.80511e-10	-1.32211
248781824	chr1:248781824:G:A	3.18463e-30	-1.85862	-1.20096	1.46833e-09	-1.80987	-1.15271
248781834	chr1:248781834:A:C	3.85596e-30	-1.62245	-1.24585	1.52519e-09	-1.64103	-1.28356
248781944	chr1:248781944:C:T	1.62122e-29	-1.43215	-3.54985e-10	5.75024e-09	-1.59747	-3.54985e-10
248782174	chr1:248782174:C:T	6.03302e-30	-2.42067	-3.54985e-10	2.52807e-09	-2.41925	-3.54985e-10
248782197	chr1:248782197:C:T	4.68187e-30	-1.49157	-1.18265	2.01225e-09	-1.44193	-1.20553
248782204	chr1:248782204:T:C	4.529e-30	-1.50011	-1.20731	1.94937e-09	-1.45123	-1.22797
248782364	chr1:248782364:AGG:A	4.68531e-30	-1.48362	-1.18987	2.00353e-09	-1.4399	-1.2119
248782374	chr1:248782374:T:C	4.87377e-30	-1.44416	-1.18989	2.08609e-09	-1.3994	-1.21202
248782422	chr1:248782422:C:T	4.60165e-30	-1.60978	-1.08172	1.91289e-09	-1.5755	-1.12259
248782449	chr1:248782449:G:A	2.53711e-29	-6.80511e-10	-0.984308	1.03017e-08	-6.80511e-10	-1.0144
248782475	chr1:248782475:C:G	5.06589e-30	-1.57268	-1.0227	2.16957e-09	-1.52754	-1.04464
248782548	chr1:248782548:T:C	4.15605e-29	-6.80511e-10	-0.490768	1.74326e-08	-6.80511e-10	-0.488372
248782581	chr1:248782581:C:A	1.91411e-29	-6.80511e-10	-1.26608	8.06941e-09	-6.80511e-10	-1.25863
248782663	chr1:248782663:A:T	2.02731e-29	-6.80511e-10	-1.20863	8.73166e-09	-6.80511e-10	-1.17976
248782676	chr1:248782676:G:T	2.03349e-29	-6.80511e-10	-1.20558	8.76182e-09	-6.80511e-10	-1.17631
248782873	chr1:248782873:T:C	5.59057e-30	-1.5378	-0.959041	2.40841e-09	-1.47785	-0.989892
248782925	chr1:248782925:A:T	3.98838e-30	-1.58319	-1.25134	1.72003e-09	-1.52947	-1.27491
248782940	chr1:248782940:C:T	4.10378e-30	-1.58419	-1.22182	1.74549e-09	-1.53131	-1.25836
248783122	chr1:248783122:T:C	4.39036e-30	-1.69271	-1.0458	1.84934e-09	-1.63806	-1.09383
248783275	chr1:248783275:C:T	5.1882e-30	-1.57862	-0.992914	2.18177e-09	-1.53234	-1.03423
248783429	chr1:248783429:A:G	1.20452e-28	-6.80511e-10	0.573336	5.88457e-08	-6.80511e-10	0.728207
248783460	chr1:248783460:G:A	6.85352e-30	-1.42982	-0.863336	2.88344e-09	-1.38187	-0.905856
248783502	chr1:248783502:A:G	6.2654e-30	-1.47592	-0.906956	2.63504e-09	-1.42971	-0.948109
248783608	chr1:248783608:A:G	2.58452e-30	-2.27367	-0.994713	1.17168e-09	-2.1236	-1.06468
248783616	chr1:248783616:T:C	1.96353e-29	-6.80511e-10	-1.24059	8.47064e-09	-6.80511e-10	-1.21011
248783772	chr1:248783772:C:G	1.85763e-29	-6.80511e-10	-1.29603	7.81754e-09	-6.80511e-10	-1.29034
248783926	chr1:248783926:C:T	8.72041e-29	-6.80511e-10	0.250333	3.34842e-08	-6.80511e-10	0.164362
248784032	chr1:248784032:T:C	1.33498e-29	-1.62641	-3.54985e-10	6.22815e-09	-1.51763	-3.54985e-10
248784201	chr1:248784201:T:G	3.53096e-29	-6.80511e-10	-0.653765	1.55469e-08	-6.80511e-10	-0.602854
248784243	chr1:248784243:C:T	5.8335e-30	-2.4543	-3.54985e-10	2.53959e-09	-2.41471	-3.54985e-10
248784782	chr1:248784782:T:A	3.96369e-29	-6.80511e-10	-0.538157	1.66486e-08	-6.80511e-10	-0.534388
248784935	chr1:248784935:G:A	3.92387e-29	-6.80511e-10	-0.548254	1.6483e-08	-6.80511e-10	-0.544385
248785103	chr1:248785103:G:A	1.63183e-30	-2.41709	-1.31113	6.61789e-10	-2.41998	-1.33954
248785537	chr1:248785537:G:T	4.83511e-29	-6.80511e-10	-0.33943	2.2515e-08	-6.80511e-10	-0.232531
248785670	chr1:248785670:C:T	2.73457e-29	-6.80511e-10	-0.909358	1.09109e-08	-6.80511e-10	-0.956946
248785732	chr1:248785732:T:C	2.26578e-29	-6.80511e-10	-1.09741	9.31897e-09	-6.80511e-10	-1.11466
248785957	chr1:248785957:A:G	1.77369e-29	-6.80511e-10	-1.34227	7.44814e-09	-6.80511e-10	-1.33875
248786294	chr1:248786294:T:C	1.08144e-29	-1.83704	-3.54985e-10	3.87957e-09	-1.99099	-3.54985e-10
248786317	chr1:248786317:T:C	3.49557e-29	-6.80511e-10	-0.663838	1.39756e-08	-6.80511e-10	-0.709396
248786844	chr1:248786844:G:A	4.72359e-30	-2.44836	-0.216985	2.5145e-09	-2.38339	-0.0412474
248786896	chr1:248786896:C:T	1.5554e-29	-1.4736	-3.54985e-10	7.69387e-09	-1.30629	-3.54985e-10
248787056	chr1:248787056:A:G	4.47474e-29	-6.80511e-10	-0.416886	1.84981e-08	-6.80511e-10	-0.429043
248787116	chr1:248787116:T:C	1.24641e-29	-1.26987	-0.425197	6.05481e-09	-1.09188	-0.453978
248787131	chr1:248787131:G:A	4.44172e-30	-2.45358	-0.273301	2.27711e-09	-2.44222	-0.0815871
248787298	chr1:248787298:C:G	4.57493e-30	-2.41487	-0.282454	2.19439e-09	-2.45447	-0.106344
248787582	chr1:248787582:C:T	4.53884e-29	-6.80511e-10	-0.402661	1.90292e-08	-6.80511e-10	-0.40074
248788256	chr1:248788256:T:C	6.04155e-30	-1.26371	-1.15555	3.07162e-09	-1.03949	-1.18502
248788453	chr1:248788453:G:A	4.57504e-29	-6.80511e-10	-0.394719	2.02484e-08	-6.80511e-10	-0.338636
248788684	chr1:248788684:C:A	1.8038e-29	-6.80511e-10	-1.32544	7.51399e-09	-6.80511e-10	-1.32995
248788751	chr1:248788751:T:C	1.80253e-29	-6.80511e-10	-1.32614	7.50909e-09	-6.80511e-10	-1.3306
248788870	chr1:248788870:A:G	4.60458e-29	-6.80511e-10	-0.388282	1.92889e-08	-6.80511e-10	-0.387184
248789024	chr1:248789024:T:C	4.7658e-30	-1.297	-1.35945	2.47697e-09	-1.08007	-1.35961
248789037	chr1:248789037:G:A	3.96465e-30	-2.4545	-0.386001	2.14708e-09	-2.39793	-0.184671
248789091	chr1:248789091:T:C	2.919e-29	-6.80511e-10	-0.844091	1.22852e-08	-6.80511e-10	-0.838314
248789189	chr1:248789189:A:T	3.68712e-29	-6.80511e-10	-0.610489	1.47456e-08	-6.80511e-10	-0.65577
248789321	chr1:248789321:T:G	3.26925e-29	-6.80511e-10	-0.730773	1.31317e-08	-6.80511e-10	-0.771681
248789451	chr1:248789451:C:T	1.85627e-29	-6.80511e-10	-1.29676	7.73565e-09	-6.80511e-10	-1.30087
248789497	chr1:248789497:G:A	1.80999e-29	-6.80511e-10	-1.32201	7.57969e-09	-6.80511e-10	-1.32124
248789761	chr1:248789761:G:A	3.9168e-29	-6.80511e-10	-0.550058	1.63984e-08	-6.80511e-10	-0.549526
248789815	chr1:248789815:G:C	1.05519e-29	-1.65621	-0.2054	2.83436e-09	-2.00032	-0.304575
248789844	chr1:248789844:C:T	4.42322e-29	-6.80511e-10	-0.428465	1.78184e-08	-6.80511e-10	-0.466479
248790126	chr1:248790126:T:C	3.50909e-29	-6.80511e-10	-0.659976	1.51347e-08	-6.80511e-10	-0.629725
248790174	chr1:248790174:A:T	1.51672e-30	-2.44291	-1.35845	6.4392e-10	-2.43633	-1.35057
248790248	chr1:248790248:G:A	2.12551e-29	-6.80511e-10	-1.16132	8.81423e-09	-6.80511e-10	-1.17035
248790271	chr1:248790271:C:T	6.75948e-30	-2.30697	-3.54985e-10	2.63227e-09	-2.37887	-3.54985e-10
248790579	chr1:248790579:T:G	2.87131e-29	-6.80511e-10	-0.860564	1.20244e-08	-6.80511e-10	-0.859772
248790682	chr1:248790682:A:T	2.84281e-29	-6.80511e-10	-0.870542	1.18828e-08	-6.80511e-10	-0.87162
248790721	chr1:248790721:G:A	5.52549e-29	-6.80511e-10	-0.205961	2.15796e-08	-6.80511e-10	-0.274966
248791226	chr1:248791226:A:G	2.88814e-29	-6.80511e-10	-0.85472	1.16357e-08	-6.80511e-10	-0.892634
248791490	chr1:248791490:C:A	1.74989e-29	-6.80511e-10	-1.35578	7.29611e-09	-6.80511e-10	-1.35937
248791514	chr1:248791514:T:C	1.74813e-29	-6.80511e-10	-1.35679	7.29397e-09	-6.80511e-10	-1.35966
248791793	chr1:248791793:A:G	3.60614e-29	-6.80511e-10	-0.632696	1.43681e-08	-6.80511e-10	-0.681701
248792162	chr1:248792162:C:G	3.26962e-29	-6.80511e-10	-0.73066	1.30785e-08	-6.80511e-10	-0.775743
248792183	chr1:248792183:A:G	2.78327e-29	-6.80511e-10	-0.891707	1.11902e-08	-6.80511e-10	-0.931675
248792220	chr1:248792220:C:T	3.05139e-29	-6.80511e-10	-0.799735	1.22688e-08	-6.80511e-10	-0.839652
248792371	chr1:248792371:A:G	2.88047e-29	-6.80511e-10	-0.857381	1.16068e-08	-6.80511e-10	-0.895123
248792509	chr1:248792509:G:T	3.92431e-29	-6.80511e-10	-0.548144	1.58849e-08	-6.80511e-10	-0.581342
248793109	chr1:248793109:A:G	2.9862e-29	-6.80511e-10	-0.821332	1.2e-08	-6.80511e-10	-0.861803
248793151	chr1:248793151:G:A	2.24487e-30	-2.19217	-1.2171	1.11451e-09	-2.04315	-1.19515
248793161	chr1:248793161:G:A	2.84903e-29	-6.80511e-10	-0.868356	1.14856e-08	-6.80511e-10	-0.905617
248793248	chr1:248793248:C:T	2.94742e-29	-6.80511e-10	-0.834402	1.18515e-08	-6.80511e-10	-0.874258
248793282	chr1:248793282:G:A	1.63596e-30	-2.37863	-1.34705	6.90197e-10	-2.37882	-1.33867
248793402	chr1:248793402:C:T	2.27927e-29	-6.80511e-10	-1.09148	9.68242e-09	-6.80511e-10	-1.0764
248793448	chr1:248793448:G:T	4.17508e-29	-6.80511e-10	-0.486201	1.68503e-08	-6.80511e-10	-0.522342
248793481	chr1:248793481:C:T	9.18366e-29	-6.80511e-10	0.302092	3.91167e-08	-6.80511e-10	0.319836
248793652	chr1:248793652:TTCAGTGACTTTGGTAA:T	7.01418e-30	-2.26999	-3.54985e-10	2.70565e-09	-2.35137	-3.54985e-10
248793656	chr1:248793656:G:A	2.96424e-29	-6.80511e-10	-0.828713	1.19255e-08	-6.80511e-10	-0.868035
248793679	chr1:248793679:A:G	2.96582e-29	-6.80511e-10	-0.828181	1.19229e-08	-6.80511e-10	-0.86825
248793713	chr1:248793713:G:A	2.96505e-29	-6.80511e-10	-0.82844	1.19199e-08	-6.80511e-10	-0.8685
248793761	chr1:248793761:G:C	2.96853e-29	-6.80511e-10	-0.827265	1.19333e-08	-6.80511e-10	-0.867379
248793914	chr1:248793914:G:C	7.79827e-30	-2.16402	-3.54985e-10	3.00272e-09	-2.24719	-3.54985e-10
248794032	chr1:248794032:C:T	2.55299e-29	-6.80511e-10	-0.978068	1.0325e-08	-6.80511e-10	-1.01215
248794260	chr1:248794260:G:A	1.54354e-30	-2.44602	-1.33781	6.58091e-10	-2.44525	-1.31987
248794402	chr1:248794402:C:T	2.79978e-28	-6.80511e-10	1.41679	1.4457e-07	-6.80511e-10	1.62705
248794443	chr1:248794443:C:A	2.27365e-29	-6.80511e-10	-1.09395	9.37385e-09	-6.80511e-10	-1.10879
248794455	chr1:248794455:G:A	2.68916e-28	-6.80511e-10	1.37648	1.39529e-07	-6.80511e-10	1.59156
248794659	chr1:248794659:G:A	2.82281e-29	-6.80511e-10	-0.8776	1.13851e-08	-6.80511e-10	-0.914409
248794764	chr1:248794764:G:A	2.16335e-29	-6.80511e-10	-1.14368	9.11446e-09	-6.80511e-10	-1.13685
248794796	chr1:248794796:A:G	2.93827e-29	-6.80511e-10	-0.837513	1.18186e-08	-6.80511e-10	-0.877035
248794859	chr1:248794859:T:C	2.83296e-29	-6.80511e-10	-0.874011	1.14079e-08	-6.80511e-10	-0.912404
248795304	chr1:248795304:A:C	2.9188e-29	-6.80511e-10	-0.844162	1.17404e-08	-6.80511e-10	-0.883675
248795498	chr1:248795498:T:C	4.23357e-29	-6.80511e-10	-0.472288	1.77505e-08	-6.80511e-10	-0.470299
248795772	chr1:248795772:G:T	5.41252e-30	-1.46927	-1.05993	2.93481e-09	-1.27266	-0.99741
248796248	chr1:248796248:T:C	1.99653e-29	-6.80511e-10	-1.22392	8.17819e-09	-6.80511e-10	-1.24524
248796622	chr1:248796622:C:T	4.92615e-29	-6.80511e-10	-0.320776	2.08635e-08	-6.80511e-10	-0.308713
248796718	chr1:248796718:T:C	3.47326e-29	-6.80511e-10	-0.670241	1.41258e-08	-6.80511e-10	-0.698711
248796723	chr1:248796723:A:G	6.73734e-30	-2.31025	-3.54985e-10	2.67013e-09	-2.36459	-3.54985e-10
248796733	chr1:248796733:A:T	2.58642e-29	-6.80511e-10	-0.96506	1.04503e-08	-6.80511e-10	-1.00008
248796764	chr1:248796764:C:T	2.63414e-29	-6.80511e-10	-0.946779	1.06401e-08	-6.80511e-10	-0.982082
248796911	chr1:248796911:C:A	2.6711e-29	-6.80511e-10	-0.932842	1.07831e-08	-6.80511e-10	-0.96873
248796947	chr1:248796947:CT:C	3.45072e-29	-6.80511e-10	-0.67675	1.39847e-08	-6.80511e-10	-0.708748
248796950	chr1:248796950:A:C	3.39493e-29	-6.80511e-10	-0.693051	1.37374e-08	-6.80511e-10	-0.726593
248797070	chr1:248797070:T:C	2.51962e-29	-6.80511e-10	-0.991227	1.01922e-08	-6.80511e-10	-1.02509
248797099	chr1:248797099:A:G	1.77049e-29	-6.80511e-10	-1.34408	7.43396e-09	-6.80511e-10	-1.34065
248797182	chr1:248797182:T:C	2.47097e-29	-6.80511e-10	-1.01072	1.00161e-08	-6.80511e-10	-1.04252
248797345	chr1:248797345:T:C	7.4192e-29	0.0887374	-3.54985e-10	1.11494e-08	-0.935323	-3.54985e-10
248797599	chr1:248797599:A:T	2.21131e-29	-6.80511e-10	-1.12175	9.01933e-09	-6.80511e-10	-1.14734
248797854	chr1:248797854:G:A	3.32077e-29	-6.80511e-10	-0.715137	1.38063e-08	-6.80511e-10	-0.721584
248797956	chr1:248797956:A:G	6.11943e-30	-2.06794	-0.338514	3.851e-09	-2.02184	0.0234625
248798007	chr1:248798007:A:T	2.61545e-29	-6.80511e-10	-0.953897	1.05679e-08	-6.80511e-10	-0.988895
248798305	chr1:248798305:T:G	3.20448e-29	-6.80511e-10	-0.750784	1.34747e-08	-6.80511e-10	-0.745902
248798371	chr1:248798371:A:G	2.50966e-29	-6.80511e-10	-0.995188	1.01587e-08	-6.80511e-10	-1.02838
248798449	chr1:248798449:T:C	6.72461e-30	-2.31214	-3.54985e-10	2.86269e-09	-2.29495	-3.54985e-10
248798786	chr1:248798786:A:G	1.88394e-29	-6.80511e-10	-1.28197	8.03166e-09	-6.80511e-10	-1.26332
248798810	chr1:248798810:C:T	2.10373e-29	-6.80511e-10	-1.17162	8.5685e-09	-6.80511e-10	-1.19862
248798874	chr1:248798874:A:G	1.85782e-29	-6.80511e-10	-1.29593	7.8809e-09	-6.80511e-10	-1.28227
248799530	chr1:248799530:T:C	2.86982e-29	-6.80511e-10	-0.861083	1.1566e-08	-6.80511e-10	-0.898643
248799625	chr1:248799625:G:A	1.62381e-30	-2.37731	-1.35583	6.77561e-10	-2.37692	-1.35905
248799762	chr1:248799762:A:G	2.46921e-28	-6.80511e-10	1.29115	1.27467e-07	-6.80511e-10	1.50115
248799775	chr1:248799775:A:C	5.95091e-30	-2.43437	-3.54985e-10	2.69398e-09	-2.35569	-3.54985e-10
248799929	chr1:248799929:T:C	1.69783e-30	-2.37223	-1.31633	7.24406e-10	-2.3777	-1.29141
248800084	chr1:248800084:G:C	1.77198e-29	-6.80511e-10	-1.34324	7.46512e-09	-6.80511e-10	-1.33647
248800358	chr1:248800358:C:T	1.77748e-29	-6.80511e-10	-1.34014	7.39781e-09	-6.80511e-10	-1.34553
248800394	chr1:248800394:C:T	4.51108e-29	-6.80511e-10	-0.408796	2.00726e-08	-6.80511e-10	-0.347357
248800479	chr1:248800479:T:C	7.3626e-30	-2.22151	-3.54985e-10	2.81504e-09	-2.31174	-3.54985e-10
248800631	chr1:248800631:C:T	2.75424e-29	-6.80511e-10	-0.902193	1.11881e-08	-6.80511e-10	-0.931861
248800792	chr1:248800792:T:C	2.74193e-29	-6.80511e-10	-0.90667	1.1138e-08	-6.80511e-10	-0.936352
248800959	chr1:248800959:T:C	2.95873e-29	-6.80511e-10	-0.830572	1.20034e-08	-6.80511e-10	-0.86152
248801153	chr1:248801153:G:A	5.80135e-29	-6.80511e-10	-0.157243	2.45898e-08	-6.80511e-10	-0.144383
248801284	chr1:248801284:G:A	1.79653e-29	-6.80511e-10	-1.32948	7.69143e-09	-6.80511e-10	-1.30661
248801432	chr1:248801432:C:T	2.6642e-29	-6.80511e-10	-0.935431	1.08392e-08	-6.80511e-10	-0.963539
248801433	chr1:248801433:G:A	3.18741e-30	-2.04656	-1.01215	1.54382e-09	-1.85951	-1.05294
248801735	chr1:248801735:T:C	4.5618e-29	-6.80511e-10	-0.397617	1.85239e-08	-6.80511e-10	-0.427649
248802377	chr1:248802377:G:C	1.75865e-29	-6.80511e-10	-1.35079	7.33269e-09	-6.80511e-10	-1.35437
248802433	chr1:248802433:T:C	2.95407e-29	-6.80511e-10	-0.832151	1.18678e-08	-6.80511e-10	-0.872885
248802797	chr1:248802797:T:C	2.62865e-29	-0.948864	-3.54985e-10	1.85237e-08	-0.42766	-3.54985e-10
248803752	chr1:248803752:TC:T	2.01649e-29	-6.80511e-10	-1.21397	8.71067e-09	-6.80511e-10	-1.18216
248803911	chr1:248803911:G:A	1.94836e-29	-6.80511e-10	-1.24835	8.65466e-09	-6.80511e-10	-1.18861
248804033	chr1:248804033:T:C	3.47836e-29	-6.80511e-10	-0.668772	1.32774e-08	-6.80511e-10	-0.760652
248804338	chr1:248804338:G:A	3.05968e-30	-1.74082	-1.35878	1.48346e-09	-1.59363	-1.3587
248804370	chr1:248804370:C:T	2.79099e-29	-6.80511e-10	-0.888938	1.24145e-08	-6.80511e-10	-0.82785
248804477	chr1:248804477:A:G	3.54528e-29	-6.80511e-10	-0.649715	1.39678e-08	-6.80511e-10	-0.709956
248804511	chr1:248804511:G:A	2.89573e-29	-6.80511e-10	-0.852095	1.16986e-08	-6.80511e-10	-0.887244
248805113	chr1:248805113:G:A	4.11697e-28	1.80237	-3.54985e-10	6.53822e-08	0.833537	-3.54985e-10
248805281	chr1:248805281:A:G	3.67158e-29	-6.80511e-10	-0.614712	1.57484e-08	-6.80511e-10	-0.589974
248805440	chr1:248805440:G:C	1.85556e-29	-6.80511e-10	-1.29714	7.697e-09	-6.80511e-10	-1.30588
248805477	chr1:248805477:G:A	1.85556e-29	-6.80511e-10	-1.29714	7.697e-09	-6.80511e-10	-1.30588
248805614	chr1:248805614:T:C	1.76575e-29	-6.80511e-10	-1.34676	7.50814e-09	-6.80511e-10	-1.33072
248805655	chr1:248805655:G:A	1.82886e-29	-6.80511e-10	-1.31164	7.59517e-09	-6.80511e-10	-1.3192
248805799	chr1:248805799:C:T	1.78681e-29	-6.80511e-10	-1.3349	7.55358e-09	-6.80511e-10	-1.32469
248805944	chr1:248805944:A:T	4.62351e-30	-2.0692	-0.617563	2.82537e-09	-2.03373	-0.274339
248806445	chr1:248806445:T:C	2.2107e-28	-6.80511e-10	1.18056	9.81052e-08	-6.80511e-10	1.23933
248806564	chr1:248806564:G:A	1.74487e-29	-6.80511e-10	-1.35865	7.29352e-09	-6.80511e-10	-1.35973
248807253	chr1:248807253:A:C	1.6658e-30	-2.37026	-1.33736	7.70771e-10	-2.25076	-1.35631
248807313	chr1:248807313:T:C	3.69486e-29	-6.80511e-10	-0.608392	1.56025e-08	-6.80511e-10	-0.599282
248807388	chr1:248807388:G:A	2.02595e-29	-6.80511e-10	-1.2093	8.39478e-09	-6.80511e-10	-1.2191
248807427	chr1:248807427:T:C	8.74177e-30	-2.04981	-3.54985e-10	3.27938e-09	-2.15906	-3.54985e-10
248807514	chr1:248807514:T:C	1.72697e-30	-2.42783	-1.24372	7.3345e-10	-2.40776	-1.24895
248808324	chr1:248808324:C:T	2.49051e-29	-6.80511e-10	-1.00285	1.01538e-08	-6.80511e-10	-1.02887
248808581	chr1:248808581:T:C	3.22087e-29	-6.80511e-10	-0.745681	1.25266e-08	-6.80511e-10	-0.818854
248808585	chr1:248808585:A:C	4.93995e-29	-6.80511e-10	-0.317979	2.09909e-08	-6.80511e-10	-0.302621
248809038	chr1:248809038:T:G	2.63803e-29	-6.80511e-10	-0.9453	1.0601e-08	-6.80511e-10	-0.98576
248809352	chr1:248809352:A:G	1.71944e-30	-2.36804	-1.30788	7.418e-10	-2.33259	-1.31279
248810959	chr1:248810959:C:T	4.93887e-29	-0.318196	-3.54985e-10	2.85914e-08	0.00639423	-3.54985e-10
248810964	chr1:248810964:T:C	3.69963e-30	-2.22921	-0.680471	2.23564e-09	-2.1922	-0.349985
248811664	chr1:248811664:G:A	1.79086e-29	-6.80511e-10	-1.33264	7.40869e-09	-6.80511e-10	-1.34406
248812215	chr1:248812215:G:A	1.95513e-29	-6.80511e-10	-1.24487	8.11673e-09	-6.80511e-10	-1.25279
248812866	chr1:248812866:C:T	2.84661e-30	-2.40292	-0.76887	1.1507e-09	-2.37405	-0.832293
248812870	chr1:248812870:G:A	2.42563e-29	-6.80511e-10	-1.02924	9.90503e-09	-6.80511e-10	-1.05367
248812877	chr1:248812877:G:A	1.94524e-29	-6.80511e-10	-1.24995	7.96905e-09	-6.80511e-10	-1.27115
248813215	chr1:248813215:T:C	1.68039e-30	-2.34505	-1.35385	7.14529e-10	-2.32425	-1.35859
248813315	chr1:248813315:G:T	2.29983e-29	-6.80511e-10	-1.0825	9.44751e-09	-6.80511e-10	-1.10096
248813383	chr1:248813383:G:A	2.29667e-29	-6.80511e-10	-1.08387	9.38967e-09	-6.80511e-10	-1.1071
248813585	chr1:248813585:G:A	2.58327e-29	-6.80511e-10	-0.966279	1.04471e-08	-6.80511e-10	-1.00039
248813854	chr1:248813854:G:A	2.82643e-29	-6.80511e-10	-0.876318	1.13689e-08	-6.80511e-10	-0.91583
248814289	chr1:248814289:C:T	5.63345e-29	-6.80511e-10	-0.186612	2.18334e-08	-6.80511e-10	-0.263274
248814441	chr1:248814441:C:T	1.3446e-29	-2.10648	0.487242	7.68111e-09	-2.09778	0.789836
248815138	chr1:248815138:G:A	3.1574e-29	-6.80511e-10	-0.765585	1.24048e-08	-6.80511e-10	-0.828633
248815525	chr1:248815525:A:T	2.78864e-29	-6.80511e-10	-0.889779	1.24081e-08	-6.80511e-10	-0.828362
248815720	chr1:248815720:C:T	2.99349e-29	-6.80511e-10	-0.818893	1.2244e-08	-6.80511e-10	-0.841675
248815859	chr1:248815859:T:C	2.18778e-29	-6.80511e-10	-1.13244	9.72044e-09	-6.80511e-10	-1.07248
248816191	chr1:248816191:G:A	4.9599e-29	-6.80511e-10	-0.313949	1.87806e-08	-6.80511e-10	-0.413886
248816240	chr1:248816240:A:G	1.78084e-29	-6.80511e-10	-1.33825	7.39559e-09	-6.80511e-10	-1.34583
248816264	chr1:248816264:A:G	1.77825e-29	-6.80511e-10	-1.3397	7.63319e-09	-6.80511e-10	-1.31421
248816275	chr1:248816275:A:G	7.17821e-30	-2.31182	0.0649501	4.00146e-09	-2.30631	0.346253
248816707	chr1:248816707:G:C	9.15048e-30	-2.42698	0.42287	5.70981e-09	-2.43947	0.834944
248817485	chr1:248817485:T:C	1.4655e-29	-2.35436	0.821227	9.81307e-09	-2.18961	1.12661
248818114	chr1:248818114:G:C	2.22487e-29	-6.80511e-10	-1.11564	9.13483e-09	-6.80511e-10	-1.13462
248818688	chr1:248818688:A:C	1.05975e-29	-2.36576	0.508456	6.86124e-09	-2.21081	0.789981
248818691	chr1:248818691:A:G	1.27921e-29	-1.66909	-3.54985e-10	4.85198e-09	-1.76733	-3.54985e-10
248818758	chr1:248818758:C:T	5.44308e-29	-6.80511e-10	-0.220988	2.02049e-08	-6.80511e-10	-0.340789
248818845	chr1:248818845:G:T	2.17986e-29	-6.80511e-10	-1.13607	8.92714e-09	-6.80511e-10	-1.15762
248819052	chr1:248819052:T:C	1.95105e-30	-2.33596	-1.21359	1.01672e-09	-2.13621	-1.19392
248819732	chr1:248819732:A:C	1.90133e-29	-6.80511e-10	-1.27278	7.82286e-09	-6.80511e-10	-1.28966
248819774	chr1:248819774:C:T	2.08781e-29	-6.80511e-10	-1.17922	8.59101e-09	-6.80511e-10	-1.196
248819833	chr1:248819833:A:C	2.30458e-29	-6.80511e-10	-1.08043	9.90642e-09	-6.80511e-10	-1.05353
248819855	chr1:248819855:G:A	4.43122e-28	-6.80511e-10	1.87593	2.18359e-07	-6.80511e-10	2.03943
248820444	chr1:248820444:A:G	3.94662e-30	-2.19795	-0.647107	2.1203e-09	-2.19486	-0.400296
248820590	chr1:248820590:G:A	2.0787e-28	-6.80511e-10	1.11899	1.07262e-07	-6.80511e-10	1.32856
248820647	chr1:248820647:C:T	4.75295e-30	-1.80399	-0.855164	4.30532e-09	-1.26989	-0.616968
248820682	chr1:248820682:A:C	2.38752e-29	-6.80511e-10	-1.04508	9.59028e-09	-6.80511e-10	-1.08596
248820810	chr1:248820810:G:T	3.63239e-30	-2.45361	-0.474421	1.3293e-09	-2.44964	-0.612417
248820854	chr1:248820854:A:G	2.17373e-29	-6.80511e-10	-1.13889	8.83776e-09	-6.80511e-10	-1.16768
248820870	chr1:248820870:A:G	1.9128e-29	-6.80511e-10	-1.26677	8.18222e-09	-6.80511e-10	-1.24475
248820972	chr1:248820972:T:C	2.97884e-30	-2.41443	-0.711953	1.37997e-09	-2.42572	-0.598934
248821088	chr1:248821088:C:T	1.75418e-29	-6.80511e-10	-1.35333	7.32066e-09	-6.80511e-10	-1.35601
248821699	chr1:248821699:G:A	2.21929e-29	-6.80511e-10	-1.11815	9.9332e-09	-6.80511e-10	-1.05083
248822108	chr1:248822108:G:A	3.58912e-28	-6.80511e-10	1.66516	2.03658e-07	-6.80511e-10	1.96973
248822433	chr1:248822433:C:T	5.90869e-30	-2.44149	-3.54985e-10	2.50844e-09	-2.42705	-3.54985e-10
248822510	chr1:248822510:T:C	3.96086e-30	-2.1846	-0.656862	2.83734e-09	-1.97486	-0.328985
248823054	chr1:248823054:G:A	2.14194e-29	-6.80511e-10	-1.15362	8.80851e-09	-6.80511e-10	-1.17099
248823142	chr1:248823142:G:A	5.04349e-29	-6.80511e-10	-0.297236	1.88596e-08	-6.80511e-10	-0.409689
248823383	chr1:248823383:A:ATGAAGAAACTGAGGCTCAGAAACG	2.0753e-29	-6.80511e-10	-1.18523	8.54635e-09	-6.80511e-10	-1.20121
248823454	chr1:248823454:G:A	1.74292e-29	-6.80511e-10	-1.35977	7.29675e-09	-6.80511e-10	-1.35928
248823521	chr1:248823521:T:C	4.08803e-28	-6.80511e-10	1.79531	2.32193e-07	-6.80511e-10	2.10086
248823611	chr1:248823611:C:T	6.96392e-30	-2.27718	-3.54985e-10	2.74537e-09	-2.3368	-3.54985e-10
248824308	chr1:248824308:A:G	1.74311e-29	-6.80511e-10	-1.35966	7.2951e-09	-6.80511e-10	-1.35951
248824309	chr1:248824309:A:T	1.74311e-29	-6.80511e-10	-1.35966	7.2951e-09	-6.80511e-10	-1.35951
248824332	chr1:248824332:TCTCA:T	2.13955e-29	-6.80511e-10	-1.15474	8.80925e-09	-6.80511e-10	-1.17091
248824533	chr1:248824533:C:T	2.23379e-29	-6.80511e-10	-1.11163	9.02463e-09	-6.80511e-10	-1.14676
248825816	chr1:248825816:GC:G	2.49789e-30	-2.22469	-1.07779	1.09448e-09	-2.16774	-1.08869
248826385	chr1:248826385:C:T	2.4603e-29	-6.80511e-10	-1.01505	1.0126e-08	-6.80511e-10	-1.0316
248826453	chr1:248826453:C:T	1.90402e-29	-6.80511e-10	-1.27136	7.90671e-09	-6.80511e-10	-1.279
248826595	chr1:248826595:G:A	1.89745e-29	-6.80511e-10	-1.27482	8.44677e-09	-6.80511e-10	-1.21293
248826839	chr1:248826839:A:C	2.06733e-29	-2.44602	1.25695	1.25119e-08	-2.36865	1.54862
248827033	chr1:248827033:T:C	8.41082e-30	-2.44985	0.361453	4.89496e-09	-2.38364	0.625134
248827186	chr1:248827186:G:T	2.19103e-30	-2.45411	-0.979432	1.00112e-09	-2.4533	-0.892288
248827387	chr1:248827387:C:T	2.06238e-30	-2.33772	-1.15633	8.91964e-10	-2.29211	-1.16893
248827413	chr1:248827413:G:C	1.79554e-29	-2.40275	1.07273	1.17904e-08	-2.2747	1.39528
248827566	chr1:248827566:AAAGAG:A	1.9206e-29	-6.80511e-10	-1.26269	7.92413e-09	-6.80511e-10	-1.2768
248827693	chr1:248827693:T:TCAGG	2.66073e-30	-2.37564	-0.863678	1.06259e-09	-2.45445	-0.831558
248827761	chr1:248827761:T:C	1.57079e-29	-2.41776	0.954001	9.7373e-09	-2.2986	1.22785
248827917	chr1:248827917:GA:G	3.06332e-28	-6.80511e-10	1.50675	1.71346e-07	-6.80511e-10	1.79697
248827933	chr1:248827933:A:G	1.93301e-29	-6.80511e-10	-1.25626	7.96874e-09	-6.80511e-10	-1.27119
248828214	chr1:248828214:A:G	3.76904e-29	-6.80511e-10	-0.588514	1.57942e-08	-6.80511e-10	-0.587071
248829103	chr1:248829103:G:T	1.73104e-29	-2.44939	1.08278	1.06055e-08	-2.38197	1.39664
248829524	chr1:248829524:A:G	5.89563e-29	-6.80511e-10	-0.141122	2.48756e-08	-6.80511e-10	-0.132825
248829580	chr1:248829580:C:T	3.92612e-30	-1.64399	-1.20628	1.08973e-09	-1.97599	-1.2848
248830183	chr1:248830183:G:A	2.00847e-29	-6.80511e-10	-1.21796	8.51697e-09	-6.80511e-10	-1.20465
248830278	chr1:248830278:G:A	1.72445e-29	-2.44477	1.07435	1.06917e-08	-2.36574	1.38849
248830379	chr1:248830379:C:T	2.85942e-29	-6.80511e-10	-0.864715	1.17862e-08	-6.80511e-10	-0.879785
248830507	chr1:248830507:A:G	2.27332e-29	-6.80511e-10	-1.09409	9.23136e-09	-6.80511e-10	-1.12411
248830708	chr1:248830708:A:C	1.60244e-29	-2.44481	1.001	9.15597e-09	-2.44628	1.31397
248830715	chr1:248830715:A:G	1.89849e-29	-6.80511e-10	-1.27427	7.84218e-09	-6.80511e-10	-1.2872
248830772	chr1:248830772:G:T	1.08168e-29	-2.45411	0.617299	6.28263e-09	-2.40636	0.89744
248831003	chr1:248831003:A:T	5.83677e-30	-2.45374	-3.54985e-10	4.02929e-09	-1.95312	-3.54985e-10
248831216	chr1:248831216:C:T	1.74439e-29	-6.80511e-10	-1.35893	7.29295e-09	-6.80511e-10	-1.3598
248831269	chr1:248831269:T:G	2.10128e-28	-6.80511e-10	1.1298	1.15778e-07	-6.80511e-10	1.40496
248831450	chr1:248831450:C:T	2.42197e-29	-1.03075	-3.54985e-10	1.37219e-08	-0.727716	-3.54985e-10
248831800	chr1:248831800:A:G	4.50561e-29	-6.80511e-10	-0.410011	1.73025e-08	-6.80511e-10	-0.495863
248831905	chr1:248831905:C:T	1.66158e-30	-2.40067	-1.30948	7.42843e-10	-2.33175	-1.31223
248832344	chr1:248832344:G:A	1.54597e-30	-2.42316	-1.35911	6.72552e-10	-2.38388	-1.35951
248832617	chr1:248832617:C:T	2.22583e-30	-2.06313	-1.35466	8.3103e-10	-2.17199	-1.35981
248832626	chr1:248832626:T:C	1.70114e-30	-2.35029	-1.33633	6.99973e-10	-2.44961	-1.25382
248833202	chr1:248833202:C:G	2.07137e-30	-2.3818	-1.10791	1.20146e-09	-2.27041	-0.89277
248833251	chr1:248833251:T:C	1.78641e-30	-2.4389	-1.19881	6.83981e-10	-2.44643	-1.28011
248833312	chr1:248833312:G:A	5.02927e-29	-6.80511e-10	-0.300058	2.63317e-08	-6.80511e-10	-0.0759391
248833349	chr1:248833349:C:T	5.91949e-30	-2.14322	-0.296452	1.89388e-09	-2.31938	-0.388702
248833443	chr1:248833443:G:A	2.6049e-29	-0.957939	-3.54985e-10	3.46561e-08	0.198761	-3.54985e-10
248833554	chr1:248833554:G:C	2.13786e-30	-2.40934	-1.04877	8.68176e-10	-2.38551	-1.10256
248833951	chr1:248833951:ATG:A	1.95371e-29	-6.80511e-10	-1.2456	8.08355e-09	-6.80511e-10	-1.25688
248834118	chr1:248834118:A:T	1.34322e-29	-0.978669	-0.641593	3.22828e-09	-1.37786	-0.796903
248834421	chr1:248834421:A:G	5.74192e-29	-6.80511e-10	-0.167539	2.42727e-08	-6.80511e-10	-0.157359
248834481	chr1:248834481:T:C	2.25725e-30	-2.4494	-0.954377	1.09888e-09	-2.33305	-0.91937
248834509	chr1:248834509:A:G	1.7525e-30	-2.30092	-1.35596	8.74537e-10	-2.12559	-1.35519
248834740	chr1:248834740:CT:C	3.15649e-28	-6.80511e-10	1.53671	1.54491e-07	-6.80511e-10	1.69342
248834748	chr1:248834748:G:T	2.24692e-29	-6.80511e-10	-1.10577	9.37478e-09	-6.80511e-10	-1.10869
248834831	chr1:248834831:G:A	2.02761e-29	-6.80511e-10	-1.20848	8.58686e-09	-6.80511e-10	-1.19648
248834864	chr1:248834864:A:C	2.80128e-29	-6.80511e-10	-0.885255	1.14062e-08	-6.80511e-10	-0.912558
248835150	chr1:248835150:C:T	1.9393e-29	-6.80511e-10	-1.25301	8.46219e-09	-6.80511e-10	-1.2111
248835157	chr1:248835157:C:T	5.6192e-29	-6.80511e-10	-0.189144	2.37099e-08	-6.80511e-10	-0.180818
248835952	chr1:248835952:A:G	1.95261e-29	-6.80511e-10	-1.24616	8.35699e-09	-6.80511e-10	-1.22361
248836403	chr1:248836403:T:C	1.96301e-29	-6.80511e-10	-1.24085	8.1252e-09	-6.80511e-10	-1.25174
248836499	chr1:248836499:T:C	2.69431e-29	-6.80511e-10	-0.92419	1.24164e-08	-6.80511e-10	-0.827698
248836530	chr1:248836530:ACTTT:A	2.17587e-29	-6.80511e-10	-1.13791	8.95529e-09	-6.80511e-10	-1.15447
248837694	chr1:248837694:T:A	1.02646e-29	-1.88922	-3.54985e-10	5.56581e-09	-1.63007	-3.54985e-10
248837958	chr1:248837958:G:A	2.6514e-29	-6.80511e-10	-0.940244	1.14389e-08	-6.80511e-10	-0.909697
248838356	chr1:248838356:G:A	2.30522e-28	-6.80511e-10	1.22243	1.07352e-07	-6.80511e-10	1.3294
248838394	chr1:248838394:C:T	2.076e-29	-6.80511e-10	-1.18489	8.60461e-09	-6.80511e-10	-1.19441
248838859	chr1:248838859:C:T	2.03396e-29	-6.80511e-10	-1.20535	8.24047e-09	-6.80511e-10	-1.23766
248838882	chr1:248838882:T:C	3.12838e-30	-1.82157	-1.25584	1.11048e-09	-2.01799	-1.22394
248839510	chr1:248839510:A:G	1.99897e-29	-6.80511e-10	-1.2227	8.2494e-09	-6.80511e-10	-1.23657
248839558	chr1:248839558:T:G	1.92873e-29	-6.80511e-10	-1.25847	8.0078e-09	-6.80511e-10	-1.2663
248839873	chr1:248839873:A:G	4.70886e-28	-6.80511e-10	1.9367	2.27971e-07	-6.80511e-10	2.08251
248839874	chr1:248839874:G:T	2.25417e-29	-6.80511e-10	-1.10255	9.04615e-09	-6.80511e-10	-1.14437
248840247	chr1:248840247:T:C	2.43718e-29	-6.80511e-10	-1.02449	1.00707e-08	-6.80511e-10	-1.03708
248840255	chr1:248840255:T:C	2.0254e-29	-6.80511e-10	-1.20957	8.3946e-09	-6.80511e-10	-1.21912
248840324	chr1:248840324:T:C	7.73351e-30	-2.17236	-3.54985e-10	2.91537e-09	-2.27671	-3.54985e-10
248840349	chr1:248840349:C:T	1.90838e-28	1.0335	-3.54985e-10	2.06624e-07	1.98419	-3.54985e-10
248840789	chr1:248840789:G:A	2.20257e-29	-6.80511e-10	-1.12571	9.02618e-09	-6.80511e-10	-1.14658
248841152	chr1:248841152:A:C	4.21966e-29	-6.80511e-10	-0.47558	1.62911e-08	-6.80511e-10	-0.556092
248841633	chr1:248841633:A:G	1.91229e-29	-6.80511e-10	-1.26703	7.94222e-09	-6.80511e-10	-1.27452
248841662	chr1:248841662:C:T	1.9253e-29	-6.80511e-10	-1.26025	7.99451e-09	-6.80511e-10	-1.26796
248841689	chr1:248841689:A:G	1.91538e-29	-6.80511e-10	-1.26542	7.81928e-09	-6.80511e-10	-1.29012
248842459	chr1:248842459:C:T	1.96878e-29	-6.80511e-10	-1.23792	8.16751e-09	-6.80511e-10	-1.24655
248842570	chr1:248842570:T:A	6.70022e-28	-6.80511e-10	2.28939	3.26201e-07	-6.80511e-10	2.4408
248843207	chr1:248843207:T:C	3.1723e-30	-2.06499	-0.998473	1.19082e-09	-2.2235	-0.948574
248843261	chr1:248843261:A:G	1.94032e-29	-6.80511e-10	-1.25248	8.03499e-09	-6.80511e-10	-1.26291
248844034	chr1:248844034:G:A	2.5492e-30	-2.42605	-0.856094	1.42779e-09	-2.44718	-0.543402
248844174	chr1:248844174:T:C	3.73696e-29	-6.80511e-10	-0.597062	1.59269e-08	-6.80511e-10	-0.578704
248844683	chr1:248844683:C:T	1.18869e-28	-6.80511e-10	0.560104	5.43392e-08	-6.80511e-10	0.648534
248845034	chr1:248845034:G:A	2.48821e-29	-1.11778	0.114012	1.0561e-08	-1.56147	0.571928
248845114	chr1:248845114:T:C	1.81257e-29	-6.80511e-10	-1.32059	7.57198e-09	-6.80511e-10	-1.32226
248845229	chr1:248845229:T:C	3.1787e-30	-2.0819	-0.979543	1.20698e-09	-2.23182	-0.926769
248845243	chr1:248845243:C:T	2.20336e-29	-6.80511e-10	-1.12535	9.83225e-09	-6.80511e-10	-1.06105
248845659	chr1:248845659:G:T	1.38938e-29	-1.58648	-3.54985e-10	4.81805e-09	-1.77434	-3.54985e-10
248845843	chr1:248845843:A:G	5.0665e-29	-6.80511e-10	-0.292682	2.03999e-08	-6.80511e-10	-0.331182
248846882	chr1:248846882:C:T	6.557e-28	-6.80511e-10	2.26778	3.19582e-07	-6.80511e-10	2.4203
248847208	chr1:248847208:AG:A	6.53618e-28	-6.80511e-10	2.2646	3.18546e-07	-6.80511e-10	2.41705
248847406	chr1:248847406:C:T	4.28505e-29	-6.80511e-10	-0.4602	1.82893e-08	-6.80511e-10	-0.440397
248847655	chr1:248847655:C:A	5.51828e-28	-6.80511e-10	2.09532	2.66922e-07	-6.80511e-10	2.24024
248847970	chr1:248847970:C:T	3.5192e-30	-2.20105	-0.758634	1.27539e-09	-2.35405	-0.749409
248848162	chr1:248848162:C:T	2.04598e-29	-6.80511e-10	-1.19945	8.2994e-09	-6.80511e-10	-1.23053
248849447	chr1:248849447:G:T	1.85844e-30	-2.37756	-1.22062	7.89561e-10	-2.37038	-1.21261
248850187	chr1:248850187:C:CA	3.0239e-30	-2.31685	-0.794521	1.14099e-09	-2.41894	-0.795882
248851223	chr1:248851223:G:A	2.52276e-29	-6.80511e-10	-0.989979	1.07972e-08	-6.80511e-10	-0.967428
248851300	chr1:248851300:T:G	5.63405e-28	-6.80511e-10	2.11608	2.71862e-07	-6.80511e-10	2.25858
248851429	chr1:248851429:G:A	3.47125e-29	-6.80511e-10	-0.670818	1.40973e-08	-6.80511e-10	-0.700733
248851522	chr1:248851522:CCT:C	2.10274e-29	-6.80511e-10	-1.17209	8.63937e-09	-6.80511e-10	-1.19038
248851876	chr1:248851876:A:G	3.48441e-29	-6.80511e-10	-0.667036	1.40646e-08	-6.80511e-10	-0.703049
248851949	chr1:248851949:G:T	5.00654e-29	-6.80511e-10	-0.304589	2.0431e-08	-6.80511e-10	-0.329658
248852087	chr1:248852087:A:G	7.95334e-29	-6.80511e-10	0.158259	5.17409e-08	-6.80511e-10	0.599535
248852093	chr1:248852093:A:C	2.38979e-29	-6.80511e-10	-1.04413	9.62289e-09	-6.80511e-10	-1.08257
248852129	chr1:248852129:A:C	3.70844e-29	-6.80511e-10	-0.604722	1.58513e-08	-6.80511e-10	-0.58346
248852937	chr1:248852937:T:C	5.03426e-28	-6.80511e-10	2.00352	2.42369e-07	-6.80511e-10	2.14375
248852965	chr1:248852965:T:G	2.05407e-29	-6.80511e-10	-1.19551	9.06692e-09	-6.80511e-10	-1.14208
248852997	chr1:248852997:C:G	4.98921e-29	-6.80511e-10	-0.308055	2.00137e-08	-6.80511e-10	-0.350294
248853691	chr1:248853691:C:T	2.81828e-29	-6.80511e-10	-0.879207	1.14271e-08	-6.80511e-10	-0.910727
248853964	chr1:248853964:G:A	3.57753e-29	-6.80511e-10	-0.64066	1.52416e-08	-6.80511e-10	-0.622682
248854163	chr1:248854163:C:T	3.66443e-29	-6.80511e-10	-0.61666	1.56632e-08	-6.80511e-10	-0.595399
248854927	chr1:248854927:C:T	1.3318e-29	-1.6288	-3.54985e-10	7.79975e-09	-1.29262	-3.54985e-10
248855261	chr1:248855261:G:A	2.19401e-29	-6.80511e-10	-1.1296	8.84335e-09	-6.80511e-10	-1.16705
248855287	chr1:248855287:T:C	7.70752e-30	-2.21809	0.0423676	4.65712e-09	-2.29228	0.483962
248855548	chr1:248855548:T:C	3.98134e-30	-2.04006	-0.796237	1.50695e-09	-2.20289	-0.733734
248856006	chr1:248856006:C:T	3.68184e-30	-2.10622	-0.808287	1.41035e-09	-2.25793	-0.744941
248856131	chr1:248856131:C:T	3.70703e-30	-2.08914	-0.818551	1.41295e-09	-2.24525	-0.755779
248857412	chr1:248857412:C:T	1.86298e-29	-6.80511e-10	-1.29316	7.69449e-09	-6.80511e-10	-1.30621
248857802	chr1:248857802:C:G	3.52386e-29	-0.655777	-3.54985e-10	2.5597e-08	-0.104238	-3.54985e-10
248857815	chr1:248857815:A:G	5.34523e-29	-6.80511e-10	-0.239129	2.25496e-08	-6.80511e-10	-0.230996
248858642	chr1:248858642:G:A	3.61515e-29	-6.80511e-10	-0.630201	1.54683e-08	-6.80511e-10	-0.607917
248858844	chr1:248858844:A:C	3.42436e-29	-6.80511e-10	-0.68442	1.46205e-08	-6.80511e-10	-0.664287
248859244	chr1:248859244:G:T	1.91539e-30	-2.39628	-1.17172	7.55068e-10	-2.4535	-1.17416
248859752	chr1:248859752:C:G	1.47375e-29	-1.52752	-3.54985e-10	5.84272e-09	-1.58152	-3.54985e-10
248860368	chr1:248860368:T:C	3.41503e-30	-2.10552	-0.884212	1.29815e-09	-2.25806	-0.827711
248860580	chr1:248860580:C:G	1.8035e-30	-2.44652	-1.18167	7.36087e-10	-2.42849	-1.22463
248860762	chr1:248860762:C:T	7.05952e-30	-2.26354	-3.54985e-10	3.01854e-09	-2.24194	-3.54985e-10
248861389	chr1:248861389:T:C	1.9523e-30	-2.3354	-1.21351	7.67502e-10	-2.37974	-1.23159
248861710	chr1:248861710:G:C	1.72661e-29	-0.013933	-1.35524	4.3645e-09	-0.546177	-1.32703
248862205	chr1:248862205:C:G	1.96967e-29	-6.80511e-10	-1.23747	8.10003e-09	-6.80511e-10	-1.25484
248862264	chr1:248862264:T:G	8.98708e-30	-2.02213	-3.54985e-10	4.76191e-09	-1.78606	-3.54985e-10
248862282	chr1:248862282:T:C	1.95398e-29	-6.80511e-10	-1.24547	8.02671e-09	-6.80511e-10	-1.26394
248862326	chr1:248862326:A:T	2.265e-29	-6.80511e-10	-1.09776	9.67809e-09	-6.80511e-10	-1.07685
248862871	chr1:248862871:G:A	2.13548e-29	-6.80511e-10	-1.15664	8.76786e-09	-6.80511e-10	-1.17562
248862884	chr1:248862884:G:A	3.26003e-29	-6.80511e-10	-0.733596	1.33034e-08	-6.80511e-10	-0.758694
248863444	chr1:248863444:G:A	5.49415e-29	-6.80511e-10	-0.211649	2.08402e-08	-6.80511e-10	-0.309829
248863561	chr1:248863561:G:C	1.78147e-29	-2.17424	0.836348	8.91418e-09	-2.27399	1.11492
248863724	chr1:248863724:C:A	8.50252e-28	-6.80511e-10	2.52761	4.26401e-07	-6.80511e-10	2.70867
248863779	chr1:248863779:G:T	1.75114e-29	-6.80511e-10	-1.35507	7.32513e-09	-6.80511e-10	-1.3554
248864040	chr1:248864040:A:C	5.46418e-29	-2.10482	1.8877	2.49224e-08	-2.25266	2.12171
248864125	chr1:248864125:T:G	4.44366e-29	-6.80511e-10	-0.423854	1.77927e-08	-6.80511e-10	-0.467927
248864425	chr1:248864425:T:C	2.13357e-29	-6.80511e-10	-1.15754	9.47769e-09	-6.80511e-10	-1.09777
248865397	chr1:248865397:A:G	3.32295e-29	-0.71448	-3.54985e-10	1.02137e-08	-1.02299	-3.54985e-10
248865787	chr1:248865787:CT:C	2.38583e-29	-6.80511e-10	-1.04579	9.82886e-09	-6.80511e-10	-1.06139
248865811	chr1:248865811:CAA:C	4.91286e-29	-6.80511e-10	-0.323477	1.96904e-08	-6.80511e-10	-0.366581
248865862	chr1:248865862:A:G	4.125e-28	-6.80511e-10	1.80432	1.99035e-07	-6.80511e-10	1.94677
248866473	chr1:248866473:C:T	2.39939e-29	-6.80511e-10	-1.04012	1.07879e-08	-6.80511e-10	-0.968283
248866702	chr1:248866702:T:C	2.53298e-29	-6.80511e-10	-0.985935	1.14476e-08	-6.80511e-10	-0.908933
248866854	chr1:248866854:G:A	2.15886e-29	-2.34848	1.20272	9.02856e-09	-2.43177	1.28545
248867286	chr1:248867286:T:C	1.9772e-29	-6.80511e-10	-1.23365	8.04473e-09	-6.80511e-10	-1.26169
248867339	chr1:248867339:A:C	2.66713e-29	-6.80511e-10	-0.934332	1.21139e-08	-6.80511e-10	-0.852359
248867618	chr1:248867618:C:T	2.6266e-29	-6.80511e-10	-0.949643	1.19129e-08	-6.80511e-10	-0.869087
248867775	chr1:248867775:C:T	1.99302e-29	-6.80511e-10	-1.22568	8.75622e-09	-6.80511e-10	-1.17695
248867856	chr1:248867856:T:C	2.58225e-29	-6.80511e-10	-0.966672	1.1693e-08	-6.80511e-10	-0.887722
248868198	chr1:248868198:G:A	2.65346e-29	-6.80511e-10	-0.939467	1.20463e-08	-6.80511e-10	-0.857957
248868390	chr1:248868390:C:T	1.75431e-29	-1.35326	-3.54985e-10	7.19111e-09	-1.37387	-3.54985e-10
248868510	chr1:248868510:T:C	1.76209e-29	-6.80511e-10	-1.34883	7.29947e-09	-6.80511e-10	-1.35891
248868672	chr1:248868672:G:A	3.0058e-29	-6.80511e-10	-0.81479	1.37708e-08	-6.80511e-10	-0.72416
248868696	chr1:248868696:C:T	1.96596e-29	-6.80511e-10	-1.23935	8.61444e-09	-6.80511e-10	-1.19327
248868957	chr1:248868957:A:G	2.69305e-29	-6.80511e-10	-0.924658	1.22456e-08	-6.80511e-10	-0.841549
248869022	chr1:248869022:T:C	2.64858e-29	-6.80511e-10	-0.941308	1.2022e-08	-6.80511e-10	-0.859975
248869256	chr1:248869256:A:T	2.18928e-29	-6.80511e-10	-1.13176	8.99196e-09	-6.80511e-10	-1.15038
248869281	chr1:248869281:G:A	2.68027e-29	-6.80511e-10	-0.929416	1.21677e-08	-6.80511e-10	-0.847929
248869317	chr1:248869317:G:A	2.69199e-29	-6.80511e-10	-0.925051	1.22365e-08	-6.80511e-10	-0.842287
248869327	chr1:248869327:A:G	2.21068e-29	-6.80511e-10	-1.12203	9.40945e-09	-6.80511e-10	-1.105
248869331	chr1:248869331:G:A	8.36104e-29	-6.80511e-10	0.20825	5.3674e-08	-6.80511e-10	0.636215
248869471	chr1:248869471:A:C	1.7445e-29	-6.80511e-10	-1.35887	7.30233e-09	-6.80511e-10	-1.35852
248869484	chr1:248869484:G:A	8.07095e-30	-2.27314	0.143492	5.05649e-09	-2.33754	0.611497
248869563	chr1:248869563:A:G	2.70685e-29	-6.80511e-10	-0.919549	1.23113e-08	-6.80511e-10	-0.836195
248869581	chr1:248869581:C:G	2.6192e-29	-6.80511e-10	-0.952464	1.18767e-08	-6.80511e-10	-0.872136
248869663	chr1:248869663:G:A	3.79849e-30	-2.42793	-0.455384	1.97477e-09	-2.41988	-0.246379
248869690	chr1:248869690:C:T	2.69944e-29	-6.80511e-10	-0.922287	1.22746e-08	-6.80511e-10	-0.839183
248869788	chr1:248869788:C:G	4.70017e-29	-6.80511e-10	-0.367734	2.01475e-08	-6.80511e-10	-0.343634
248869904	chr1:248869904:G:A	4.64973e-29	-6.80511e-10	-0.378524	1.9608e-08	-6.80511e-10	-0.370776
248870141	chr1:248870141:A:G	2.05201e-30	-2.35405	-1.14505	8.00246e-10	-2.43674	-1.13281
248870363	chr1:248870363:A:G	5.77205e-29	-6.80511e-10	-0.162306	2.30986e-08	-6.80511e-10	-0.20694
248870676	chr1:248870676:T:C	2.3507e-30	-2.30472	-1.05849	9.34962e-10	-2.29384	-1.12012
248870776	chr1:248870776:T:C	5.0783e-28	-6.80511e-10	2.01223	2.02568e-07	-6.80511e-10	1.96436
248870861	chr1:248870861:A:G	1.50124e-30	-2.45208	-1.35955	6.27336e-10	-2.45435	-1.35864
248871457	chr1:248871457:G:C	6.88063e-30	-2.28921	-3.54985e-10	2.69405e-09	-2.35567	-3.54985e-10
248871923	chr1:248871923:C:T	1.97502e-29	-6.80511e-10	-1.23475	8.48659e-09	-6.80511e-10	-1.20822
248872042	chr1:248872042:C:T	2.239e-30	-2.39847	-1.01342	8.6225e-10	-2.45449	-1.04043
248872330	chr1:248872330:G:A	2.53173e-30	-2.40081	-0.888211	1.22677e-09	-2.39789	-0.744437
248872394	chr1:248872394:T:C	2.17434e-29	-6.80511e-10	-1.13861	8.37298e-09	-6.80511e-10	-1.2217
248872433	chr1:248872433:C:A	2.17077e-29	-6.80511e-10	-1.14025	9.63806e-09	-6.80511e-10	-1.08099
248873508	chr1:248873508:G:A	2.39173e-29	-6.80511e-10	-1.04332	1.04495e-08	-6.80511e-10	-1.00016
248874245	chr1:248874245:T:C	4.67688e-28	-6.80511e-10	1.92988	1.88223e-07	-6.80511e-10	1.89091
248874331	chr1:248874331:T:C	5.83835e-30	-2.45347	-3.54985e-10	2.44977e-09	-2.45072	-3.54985e-10
248874367	chr1:248874367:T:C	3.83537e-29	-6.80511e-10	-0.571067	1.78147e-08	-6.80511e-10	-0.466689
248874568	chr1:248874568:T:A	3.6721e-29	-6.80511e-10	-0.61457	1.71066e-08	-6.80511e-10	-0.507248
248874697	chr1:248874697:A:G	3.70205e-29	-6.80511e-10	-0.606447	1.72559e-08	-6.80511e-10	-0.498559
248874846	chr1:248874846:T:C	3.70185e-29	-6.80511e-10	-0.606502	1.7255e-08	-6.80511e-10	-0.49861
248875063	chr1:248875063:T:C	3.62326e-29	-6.80511e-10	-0.627959	1.68541e-08	-6.80511e-10	-0.522119
248875152	chr1:248875152:T:C	1.53234e-30	-2.44817	-1.34295	6.51476e-10	-2.45166	-1.32357
248875255	chr1:248875255:C:G	3.0507e-29	-6.80511e-10	-0.799964	1.29e-08	-6.80511e-10	-0.789484
248875282	chr1:248875282:C:T	2.49979e-29	-6.80511e-10	-0.999127	1.05951e-08	-6.80511e-10	-0.986324
248875318	chr1:248875318:A:G	1.92282e-29	-6.80511e-10	-1.26154	7.89716e-09	-6.80511e-10	-1.28021
248875360	chr1:248875360:G:C	4.08539e-29	-6.80511e-10	-0.507917	1.91639e-08	-6.80511e-10	-0.393682
248875640	chr1:248875640:G:A	3.38911e-29	-6.80511e-10	-0.694765	1.54336e-08	-6.80511e-10	-0.610168
248875687	chr1:248875687:T:C	3.88992e-29	-6.80511e-10	-0.556946	1.82099e-08	-6.80511e-10	-0.444745
248875761	chr1:248875761:G:A	3.97117e-29	-6.80511e-10	-0.536272	1.86185e-08	-6.80511e-10	-0.422554
248875774	chr1:248875774:A:G	2.72184e-29	-6.80511e-10	-0.914024	1.19536e-08	-6.80511e-10	-0.865682
248876030	chr1:248876030:C:T	3.14412e-29	-6.80511e-10	-0.769798	1.43087e-08	-6.80511e-10	-0.685844
248876121	chr1:248876121:G:A	2.80069e-30	-2.18551	-1.00255	9.55851e-10	-2.36616	-1.02571
248876212	chr1:248876212:T:C	3.99974e-29	-6.80511e-10	-0.529104	1.87543e-08	-6.80511e-10	-0.415291
248876215	chr1:248876215:C:T	3.11178e-29	-6.80511e-10	-0.780138	1.4126e-08	-6.80511e-10	-0.698693
248876332	chr1:248876332:T:C	3.02302e-29	-6.80511e-10	-0.809077	1.36829e-08	-6.80511e-10	-0.730569
248876362	chr1:248876362:C:T	4.07164e-29	-6.80511e-10	-0.511287	1.90644e-08	-6.80511e-10	-0.398889
248876377	chr1:248876377:T:C	3.93308e-29	-6.80511e-10	-0.54591	1.83975e-08	-6.80511e-10	-0.434498
248876385	chr1:248876385:A:G	3.95423e-29	-6.80511e-10	-0.540547	1.8503e-08	-6.80511e-10	-0.428781
248876402	chr1:248876402:T:C	3.95057e-29	-6.80511e-10	-0.541473	1.84822e-08	-6.80511e-10	-0.429904
248876417	chr1:248876417:C:T	3.917e-29	-6.80511e-10	-0.550007	1.83173e-08	-6.80511e-10	-0.438866
248876423	chr1:248876423:T:C	3.89993e-29	-6.80511e-10	-0.554375	1.82322e-08	-6.80511e-10	-0.443524
248876440	chr1:248876440:T:C	3.89578e-29	-6.80511e-10	-0.55544	1.82115e-08	-6.80511e-10	-0.44466
248876466	chr1:248876466:T:G	3.87239e-29	-6.80511e-10	-0.561461	1.81001e-08	-6.80511e-10	-0.450796
248876681	chr1:248876681:G:T	3.02944e-29	-6.80511e-10	-0.806956	1.22277e-08	-6.80511e-10	-0.843011
248877090	chr1:248877090:T:C	3.98888e-29	-6.80511e-10	-0.531823	1.8664e-08	-6.80511e-10	-0.420115
248877188	chr1:248877188:G:A	3.82232e-29	-6.80511e-10	-0.574476	1.78342e-08	-6.80511e-10	-0.465597
248877342	chr1:248877342:A:G	7.6372e-30	-2.18489	-3.54985e-10	2.89713e-09	-2.28299	-3.54985e-10
248877500	chr1:248877500:TC:T	1.81206e-29	-6.80511e-10	-1.32087	7.47502e-09	-6.80511e-10	-1.33515
248877680	chr1:248877680:C:T	4.38924e-29	0.907082	-1.34326	1.87132e-08	0.922767	-1.34025
248877747	chr1:248877747:T:C	1.80285e-29	-6.80511e-10	-1.32596	7.52497e-09	-6.80511e-10	-1.32849
248877988	chr1:248877988:G:T	3.10875e-28	1.59624	-0.0747676	1.44432e-07	1.2937	0.332391
248878001	chr1:248878001:G:A	2.57086e-29	-6.80511e-10	-0.971094	1.16603e-08	-6.80511e-10	-0.890527
248878539	chr1:248878539:G:T	2.35467e-29	-6.80511e-10	-1.05893	9.58641e-09	-6.80511e-10	-1.08637
248878983	chr1:248878983:G:A	1.84352e-29	-6.80511e-10	-1.30366	7.75363e-09	-6.80511e-10	-1.29855
248879022	chr1:248879022:A:G	1.7547e-29	-6.80511e-10	-1.35304	7.45897e-09	-6.80511e-10	-1.3373
248879051	chr1:248879051:C:T	1.84493e-29	-6.80511e-10	-1.30289	7.91416e-09	-6.80511e-10	-1.27806
248879155	chr1:248879155:T:C	6.68322e-30	-2.31832	-3.54985e-10	3.06159e-09	-2.22778	-3.54985e-10
248879881	chr1:248879881:A:G	3.16268e-29	-6.80511e-10	-0.763912	1.44335e-08	-6.80511e-10	-0.677163
248879935	chr1:248879935:T:C	1.11369e-29	-1.80766	-3.54985e-10	4.71181e-09	-1.79664	-3.54985e-10
248880154	chr1:248880154:C:A	2.3769e-29	-6.80511e-10	-1.04954	9.77053e-09	-6.80511e-10	-1.06734
248880161	chr1:248880161:G:C	4.63463e-29	-6.80511e-10	-0.381776	1.77711e-08	-6.80511e-10	-0.469137
248880164	chr1:248880164:A:C	2.29089e-29	-6.80511e-10	-1.08639	1.01236e-08	-6.80511e-10	-1.03184
248880209	chr1:248880209:GACCCTCAAAGCT:G	2.41641e-29	-6.80511e-10	-1.03305	9.68082e-09	-6.80511e-10	-1.07657
248880229	chr1:248880229:C:T	5.81159e-28	2.14711	-3.54985e-10	1.03276e-07	1.2907	-3.54985e-10
248880451	chr1:248880451:A:C	1.66097e-30	-2.35087	-1.35964	6.33551e-10	-2.44675	-1.35638
248880841	chr1:248880841:T:C	1.31071e-28	1.67461	-1.01679	1.42461e-07	2.57775	-0.965396
248881038	chr1:248881038:A:G	3.09388e-30	-1.85305	-1.23544	1.48834e-09	-1.87551	-1.07355
248881098	chr1:248881098:A:C	6.7569e-30	-2.30735	-3.54985e-10	2.68136e-09	-2.36039	-3.54985e-10
248881128	chr1:248881128:G:A	2.32073e-29	-6.80511e-10	-1.07345	9.99789e-09	-6.80511e-10	-1.04434
248881348	chr1:248881348:C:T	2.59263e-29	-6.80511e-10	-0.96266	1.16025e-08	-6.80511e-10	-0.895491
248881465	chr1:248881465:T:C	1.84053e-29	-6.80511e-10	-1.30528	7.75166e-09	-6.80511e-10	-1.29881
248881480	chr1:248881480:C:T	1.81348e-29	-6.80511e-10	-1.32008	7.62719e-09	-6.80511e-10	-1.31499
248881557	chr1:248881557:A:G	2.17441e-29	-6.80511e-10	-1.13857	9.56539e-09	-6.80511e-10	-1.08856
248882194	chr1:248882194:G:C	2.42978e-29	-6.80511e-10	-1.02753	1.0493e-08	-6.80511e-10	-0.996002
248882222	chr1:248882222:T:C	1.76463e-29	-6.80511e-10	-1.34739	7.30954e-09	-6.80511e-10	-1.35753
248882226	chr1:248882226:T:G	2.58243e-29	-6.80511e-10	-0.966605	1.00194e-08	-6.80511e-10	-1.04219
248882289	chr1:248882289:T:G	2.34623e-30	-2.15813	-1.20698	9.61623e-10	-2.13478	-1.25107
248882418	chr1:248882418:C:T	2.55828e-30	-2.09101	-1.18758	1.24024e-09	-2.09819	-1.03322
248882804	chr1:248882804:C:T	3.69819e-29	-6.80511e-10	-0.607489	1.62721e-08	-6.80511e-10	-0.557262
248883153	chr1:248883153:C:T	2.85513e-29	-6.80511e-10	-0.866217	1.2861e-08	-6.80511e-10	-0.792513
248883391	chr1:248883391:G:A	6.33924e-30	-2.37116	-3.54985e-10	2.71155e-09	-2.34919	-3.54985e-10
248883400	chr1:248883400:G:A	2.8849e-29	-6.80511e-10	-0.855843	1.1416e-08	-6.80511e-10	-0.911701
248883416	chr1:248883416:C:G	1.813e-29	-6.80511e-10	-1.32035	7.54545e-09	-6.80511e-10	-1.32577
248883670	chr1:248883670:T:C	2.31896e-30	-2.03375	-1.34305	9.6896e-10	-2.07457	-1.30368
248883788	chr1:248883788:T:G	1.7496e-29	-6.80511e-10	-1.35595	7.35328e-09	-6.80511e-10	-1.35157
248884588	chr1:248884588:G:A	1.96892e-29	-6.80511e-10	-1.23785	8.05908e-09	-6.80511e-10	-1.25991
248885078	chr1:248885078:T:C	1.78315e-30	-2.44176	-1.19778	7.60039e-10	-2.45312	-1.16798
248885109	chr1:248885109:T:G	3.24164e-29	-6.80511e-10	-0.739255	1.27778e-08	-6.80511e-10	-0.799
248885262	chr1:248885262:G:A	1.83671e-29	-6.80511e-10	-1.30736	7.79349e-09	-6.80511e-10	-1.29342
248885327	chr1:248885327:G:C	1.74911e-29	-6.80511e-10	-1.35623	7.29278e-09	-6.80511e-10	-1.35983
248885737	chr1:248885737:C:T	1.74775e-29	-6.80511e-10	-1.35701	7.29669e-09	-6.80511e-10	-1.35929
248885762	chr1:248885762:C:T	2.84011e-29	-6.80511e-10	-0.87149	1.16262e-08	-6.80511e-10	-0.893451
248886015	chr1:248886015:G:A	1.9558e-29	-6.80511e-10	-1.24453	8.09601e-09	-6.80511e-10	-1.25534
248886390	chr1:248886390:G:A	8.32638e-30	-2.09849	-3.54985e-10	4.46751e-09	-1.84988	-3.54985e-10
248886677	chr1:248886677:G:C	1.74297e-29	-6.80511e-10	-1.35974	7.30204e-09	-6.80511e-10	-1.35856
248887348	chr1:248887348:T:C	5.9393e-30	-2.43633	-3.54985e-10	2.44114e-09	-2.45425	-3.54985e-10
248887859	chr1:248887859:A:G	1.68728e-30	-2.34984	-1.34496	7.04454e-10	-2.37431	-1.32274
248888163	chr1:248888163:G:T	1.04916e-29	-1.86734	-3.54985e-10	3.81963e-09	-2.00656	-3.54985e-10
248888164	chr1:248888164:A:G	8.55104e-30	-2.07187	-3.54985e-10	3.1822e-09	-2.18914	-3.54985e-10
248888220	chr1:248888220:T:A	2.63169e-29	-6.80511e-10	-0.947706	1.17664e-08	-6.80511e-10	-0.881468
248888609	chr1:248888609:T:C	2.49203e-29	-6.80511e-10	-1.00224	1.11684e-08	-6.80511e-10	-0.933624
248888782	chr1:248888782:T:C	3.92702e-29	-6.80511e-10	-0.547453	1.83032e-08	-6.80511e-10	-0.439639
248889007	chr1:248889007:A:G	2.57338e-30	-2.22728	-1.04542	1.36499e-09	-2.20137	-0.834193
248889146	chr1:248889146:A:G	3.56581e-29	-6.80511e-10	-0.643943	1.63657e-08	-6.80511e-10	-0.551527
248889183	chr1:248889183:G:A	1.78896e-29	-6.80511e-10	-1.3337	7.60224e-09	-6.80511e-10	-1.31827
248889206	chr1:248889206:G:A	2.54391e-29	-6.80511e-10	-0.981629	1.13572e-08	-6.80511e-10	-0.916857
248889420	chr1:248889420:T:C	2.55649e-29	-6.80511e-10	-0.976698	1.14e-08	-6.80511e-10	-0.913096
248889461	chr1:248889461:T:A	2.66483e-29	-6.80511e-10	-0.935192	1.1922e-08	-6.80511e-10	-0.868328
248889852	chr1:248889852:G:A	2.46757e-29	-6.80511e-10	-1.0121	1.09632e-08	-6.80511e-10	-0.952165
248890076	chr1:248890076:C:T	3.71969e-30	-2.43945	-0.46483	1.64729e-09	-2.45383	-0.393755
248890188	chr1:248890188:C:A	3.43112e-30	-2.05589	-0.929137	1.88614e-09	-2.03674	-0.67544
248890211	chr1:248890211:T:C	2.70382e-29	-6.80511e-10	-0.920666	1.2108e-08	-6.80511e-10	-0.852846
248890268	chr1:248890268:C:T	3.77467e-29	-6.80511e-10	-0.58702	1.59323e-08	-6.80511e-10	-0.578366
248890683	chr1:248890683:T:C	2.72539e-29	-6.80511e-10	-0.912723	1.21801e-08	-6.80511e-10	-0.84691
248890801	chr1:248890801:A:G	2.13376e-29	-6.80511e-10	-1.15745	9.05696e-09	-6.80511e-10	-1.14318
248890881	chr1:248890881:C:T	3.03181e-29	-6.80511e-10	-0.806175	1.27189e-08	-6.80511e-10	-0.80362
248890902	chr1:248890902:G:T	5.46127e-29	-6.80511e-10	-0.217652	2.37435e-08	-6.80511e-10	-0.179403
248890947	chr1:248890947:G:C	3.51774e-29	-6.80511e-10	-0.657515	1.56754e-08	-6.80511e-10	-0.594622
248890956	chr1:248890956:C:G	2.08863e-29	-6.80511e-10	-1.17882	8.95005e-09	-6.80511e-10	-1.15505
248891064	chr1:248891064:A:G	2.6614e-29	-6.80511e-10	-0.936483	1.19154e-08	-6.80511e-10	-0.86888
248891115	chr1:248891115:A:G	2.74594e-29	-6.80511e-10	-0.905208	1.23125e-08	-6.80511e-10	-0.836097
248891466	chr1:248891466:A:G	1.67367e-30	-2.39077	-1.31213	6.77839e-10	-2.43257	-1.30299
248891632	chr1:248891632:C:G	2.09258e-29	-6.80511e-10	-1.17694	8.38149e-09	-6.80511e-10	-1.22069
248891681	chr1:248891681:T:C	1.75621e-30	-2.45454	-1.20022	7.73602e-10	-2.44418	-1.15923
248891721	chr1:248891721:A:C	3.47539e-28	-6.80511e-10	1.63296	1.35563e-07	-6.80511e-10	1.56273
248891737	chr1:248891737:T:C	3.40257e-28	-6.80511e-10	1.61178	1.33125e-07	-6.80511e-10	1.54458
248891742	chr1:248891742:T:C	1.76364e-29	-6.80511e-10	-1.34795	7.29835e-09	-6.80511e-10	-1.35906
248891777	chr1:248891777:T:C	2.34578e-30	-2.43916	-0.926139	9.20654e-10	-2.44182	-0.987564
248892122	chr1:248892122:T:A	1.75193e-29	-6.80511e-10	-1.35462	7.30581e-09	-6.80511e-10	-1.35804
248892482	chr1:248892482:C:T	2.85737e-29	-6.80511e-10	-0.865431	1.15803e-08	-6.80511e-10	-0.897411
248892962	chr1:248892962:A:G	1.79647e-29	-1.32951	-3.54985e-10	6.69973e-09	-1.44464	-3.54985e-10
248893484	chr1:248893484:G:A	1.82418e-29	-6.80511e-10	-1.3142	7.58425e-09	-6.80511e-10	-1.32064
248893687	chr1:248893687:G:T	1.83287e-29	-6.80511e-10	-1.30945	7.53004e-09	-6.80511e-10	-1.32781
248894122	chr1:248894122:T:G	5.90585e-30	-2.44197	-3.54985e-10	2.44368e-09	-2.45321	-3.54985e-10
248894395	chr1:248894395:A:C	1.92821e-29	-6.80511e-10	-1.25874	8.06877e-09	-6.80511e-10	-1.25871
248894428	chr1:248894428:G:A	2.52608e-29	-6.80511e-10	-0.988664	1.02809e-08	-6.80511e-10	-1.01642
248894986	chr1:248894986:T:G	2.64061e-30	-2.07909	-1.16782	1.35023e-09	-2.05635	-0.990084
248895015	chr1:248895015:G:T	2.84535e-29	-6.80511e-10	-0.869646	1.15419e-08	-6.80511e-10	-0.900728
248895982	chr1:248895982:G:A	1.80913e-29	-6.80511e-10	-1.32248	7.45381e-09	-6.80511e-10	-1.33799
248896246	chr1:248896246:C:G	2.27056e-30	-2.21321	-1.18468	7.911e-10	-2.36681	-1.21424
248896787	chr1:248896787:G:A	2.76136e-29	-6.80511e-10	-0.899611	1.12042e-08	-6.80511e-10	-0.930425
248896929	chr1:248896929:C:G	4.28695e-29	-6.80511e-10	-0.459757	1.79219e-08	-6.80511e-10	-0.460691
248896930	chr1:248896930:C:T	4.28695e-29	-6.80511e-10	-0.459757	1.79219e-08	-6.80511e-10	-0.460691
248896933	chr1:248896933:T:C	9.89092e-30	-1.9263	-3.54985e-10	3.54753e-09	-2.08046	-3.54985e-10
248897291	chr1:248897291:G:A	1.83495e-29	-6.80511e-10	-1.30832	7.76197e-09	-6.80511e-10	-1.29748
248897495	chr1:248897495:C:T	2.23915e-29	-6.80511e-10	-1.10924	9.05114e-09	-6.80511e-10	-1.14382
248897507	chr1:248897507:G:A	3.00675e-29	0.414142	-1.22862	5.86652e-09	-0.270464	-1.30699
248897533	chr1:248897533:T:C	3.03317e-30	-2.22968	-0.878635	1.81852e-09	-2.20591	-0.542773
248897642	chr1:248897642:T:C	1.95626e-29	-6.80511e-10	-1.2443	8.38686e-09	-6.80511e-10	-1.22005
248897794	chr1:248897794:A:G	7.72299e-30	-2.17372	-3.54985e-10	5.52767e-09	-1.63695	-3.54985e-10
248897833	chr1:248897833:C:T	2.3134e-30	-2.28621	-1.09299	9.97584e-10	-2.32789	-1.02124
248897924	chr1:248897924:C:T	1.50101e-30	-2.45419	-1.35759	6.33261e-10	-2.44474	-1.35884
248898024	chr1:248898024:GC:G	1.82008e-29	-6.80511e-10	-1.31645	7.86083e-09	-6.80511e-10	-1.28482
248898118	chr1:248898118:T:C	3.73853e-30	-2.33372	-0.565504	2.23107e-09	-2.2436	-0.300633
248898149	chr1:248898149:C:T	1.73865e-30	-2.31722	-1.34759	7.92875e-10	-2.2306	-1.34821
248898317	chr1:248898317:C:G	2.40332e-29	-6.80511e-10	-1.03848	1.01179e-08	-6.80511e-10	-1.03241
248898803	chr1:248898803:C:CA	2.18072e-29	-6.80511e-10	-1.13568	9.356e-09	-6.80511e-10	-1.1107
248898822	chr1:248898822:TAG:T	6.96131e-30	-2.27755	-3.54985e-10	2.82807e-09	-2.30712	-3.54985e-10
248899353	chr1:248899353:TA:T	2.62885e-29	-6.80511e-10	-0.948789	1.06904e-08	-6.80511e-10	-0.97737
248899380	chr1:248899380:A:T	1.84379e-29	-6.80511e-10	-1.30351	7.57065e-09	-6.80511e-10	-1.32243
248899465	chr1:248899465:G:A	2.5502e-29	-6.80511e-10	-0.979164	1.10937e-08	-6.80511e-10	-0.940339
248899490	chr1:248899490:A:T	8.45586e-30	-2.08306	-3.54985e-10	3.4509e-09	-2.10808	-3.54985e-10
248899685	chr1:248899685:C:T	1.70113e-30	-2.41607	-1.27056	7.25013e-10	-2.44261	-1.22566
248899769	chr1:248899769:C:G	2.50123e-29	-6.80511e-10	-0.998552	1.08732e-08	-6.80511e-10	-0.960408
248899771	chr1:248899771:G:A	2.62376e-29	-6.80511e-10	-0.950726	1.07321e-08	-6.80511e-10	-0.97347
248900706	chr1:248900706:A:G	3.94149e-30	-1.50962	-1.33674	2.12927e-09	-1.30303	-1.2879
248901003	chr1:248901003:A:G	3.80722e-29	-6.80511e-10	-0.578433	1.61819e-08	-6.80511e-10	-0.562819
248901009	chr1:248901009:A:G	1.76124e-29	-6.80511e-10	-1.34931	7.4145e-09	-6.80511e-10	-1.34328
248901845	chr1:248901845:A:C	4.57386e-29	-6.80511e-10	-0.394977	1.95002e-08	-6.80511e-10	-0.376288
248902068	chr1:248902068:T:A	2.58951e-29	-6.80511e-10	-0.963864	1.43847e-08	-6.80511e-10	-0.680548
248902217	chr1:248902217:T:C	1.52848e-30	-2.44628	-1.34736	6.48135e-10	-2.42083	-1.35954
248902344	chr1:248902344:A:T	1.79816e-29	-6.80511e-10	-1.32857	7.49253e-09	-6.80511e-10	-1.33281
248902957	chr1:248902957:G:GCA	1.86051e-30	-2.41629	-1.18078	8.10836e-10	-2.44184	-1.11456
248902996	chr1:248902996:C:T	5.88655e-30	-2.44525	-3.54985e-10	2.48759e-09	-2.4354	-3.54985e-10
248903335	chr1:248903335:G:A	2.38729e-29	-6.80511e-10	-1.04517	9.84986e-09	-6.80511e-10	-1.05926
248903368	chr1:248903368:T:G	1.93861e-29	-6.80511e-10	-1.25336	8.34308e-09	-6.80511e-10	-1.22528
248903427	chr1:248903427:G:A	3.89327e-29	-6.80511e-10	-0.556084	1.81221e-08	-6.80511e-10	-0.449578
248903879	chr1:248903879:C:G	1.76681e-29	-6.80511e-10	-1.34616	7.47788e-09	-6.80511e-10	-1.33476
248903965	chr1:248903965:G:A	2.05182e-29	-6.80511e-10	-1.1966	1.0398e-08	-6.80511e-10	-1.0051
248903994	chr1:248903994:T:G	1.74799e-29	-6.80511e-10	-1.35686	7.39768e-09	-6.80511e-10	-1.34555
248904293	chr1:248904293:C:T	2.89656e-29	-6.80511e-10	-0.851808	1.30852e-08	-6.80511e-10	-0.77523
248904326	chr1:248904326:A:G	5.54523e-29	-6.80511e-10	-0.202396	2.08923e-08	-6.80511e-10	-0.307333
248904493	chr1:248904493:T:C	2.96143e-29	-6.80511e-10	-0.82966	1.21194e-08	-6.80511e-10	-0.851905
248905384	chr1:248905384:C:T	2.36872e-29	-6.80511e-10	-1.05298	9.61772e-09	-6.80511e-10	-1.08311
248906066	chr1:248906066:GC:G	2.42114e-29	-6.80511e-10	-1.03109	9.92647e-09	-6.80511e-10	-1.05151
248906312	chr1:248906312:G:C	3.24082e-29	-6.80511e-10	-0.739506	1.40019e-08	-6.80511e-10	-0.707519
248906405	chr1:248906405:T:G	2.59727e-29	-6.80511e-10	-0.960871	1.17654e-08	-6.80511e-10	-0.881548
248906412	chr1:248906412:G:C	2.66277e-29	-6.80511e-10	-0.935967	1.08862e-08	-6.80511e-10	-0.959217
248906719	chr1:248906719:A:G	1.9527e-30	-2.3779	-1.17081	8.86012e-10	-2.38372	-1.08402
248906819	chr1:248906819:G:A	1.81302e-29	-6.80511e-10	-1.32034	7.76927e-09	-6.80511e-10	-1.29654
248906903	chr1:248906903:T:C	2.17003e-29	-6.80511e-10	-1.14059	9.42786e-09	-6.80511e-10	-1.10304
248907281	chr1:248907281:A:G	3.62226e-29	-0.628236	-3.54985e-10	1.24769e-08	-0.822831	-3.54985e-10
248907868	chr1:248907868:T:C	9.31538e-30	-2.4538	0.467543	5.19085e-09	-2.4428	0.742988
248907914	chr1:248907914:G:A	2.03352e-29	-6.80511e-10	-1.20557	8.80128e-09	-6.80511e-10	-1.17182
248908250	chr1:248908250:A:G	4.58997e-29	-6.80511e-10	-0.391459	2.09162e-08	-6.80511e-10	-0.306191
248908473	chr1:248908473:T:TA	1.32249e-29	-2.03173	0.39591	5.14377e-09	-2.10631	0.397382
248908507	chr1:248908507:T:G	1.74281e-29	-6.80511e-10	-1.35983	7.30492e-09	-6.80511e-10	-1.35816
248908556	chr1:248908556:A:G	4.26947e-29	-6.80511e-10	-0.463843	1.75962e-08	-6.80511e-10	-0.47903
248908571	chr1:248908571:C:G	2.12842e-29	-6.80511e-10	-1.15995	9.12788e-09	-6.80511e-10	-1.13538
248908589	chr1:248908589:T:A	2.11995e-29	-6.80511e-10	-1.16394	9.04819e-09	-6.80511e-10	-1.14415
248908917	chr1:248908917:A:T	2.45984e-29	-6.80511e-10	-1.01524	1.11463e-08	-6.80511e-10	-0.935606
248908964	chr1:248908964:G:A	2.57792e-28	-6.80511e-10	1.33423	1.00927e-07	-6.80511e-10	1.26768
248909035	chr1:248909035:C:T	2.81358e-29	-6.80511e-10	-0.880875	1.15e-08	-6.80511e-10	-0.904362
248909050	chr1:248909050:A:C	1.74628e-29	-6.80511e-10	-1.35785	7.32584e-09	-6.80511e-10	-1.3553
248909065	chr1:248909065:G:A	1.87414e-29	-6.80511e-10	-1.28718	7.75248e-09	-6.80511e-10	-1.2987
248909250	chr1:248909250:A:G	1.84883e-29	-6.80511e-10	-1.30078	7.89582e-09	-6.80511e-10	-1.28038
248909331	chr1:248909331:T:G	2.24351e-29	-6.80511e-10	-1.10729	9.69752e-09	-6.80511e-10	-1.07484
248909542	chr1:248909542:A:C	2.09525e-29	-6.80511e-10	-1.17566	9.08182e-09	-6.80511e-10	-1.14044
248909678	chr1:248909678:G:C	1.14446e-29	-1.7804	-3.54985e-10	4.38276e-09	-1.86903	-3.54985e-10
248910458	chr1:248910458:T:C	1.76011e-29	-6.80511e-10	-1.34996	7.33505e-09	-6.80511e-10	-1.35405
248910591	chr1:248910591:G:T	1.98716e-29	-6.80511e-10	-1.22863	8.56674e-09	-6.80511e-10	-1.19882
248910813	chr1:248910813:C:G	2.04285e-30	-2.18215	-1.32142	7.62591e-10	-2.28217	-1.33557
248911185	chr1:248911185:T:C	2.44021e-29	-6.80511e-10	-1.02325	1.01538e-08	-6.80511e-10	-1.02887
248911190	chr1:248911190:T:C	2.39606e-29	-6.80511e-10	-1.04151	1.00199e-08	-6.80511e-10	-1.04214
248911223	chr1:248911223:T:C	1.96404e-30	-2.24183	-1.30109	7.96293e-10	-2.26461	-1.30989
248911402	chr1:248911402:C:T	5.87198e-30	-2.44773	-3.54985e-10	2.44174e-09	-2.454	-3.54985e-10
248911624	chr1:248911624:G:A	2.71766e-29	-6.80511e-10	-0.91556	1.13767e-08	-6.80511e-10	-0.915144
248911920	chr1:248911920:G:A	2.28729e-30	-2.39774	-0.992812	9.5649e-10	-2.42898	-0.962215
248912440	chr1:248912440:A:G	2.03433e-29	-6.80511e-10	-1.20517	8.96263e-09	-6.80511e-10	-1.15365
248912535	chr1:248912535:A:G	1.77008e-29	-6.80511e-10	-1.34431	7.49742e-09	-6.80511e-10	-1.33215
248912708	chr1:248912708:C:T	1.98591e-30	-2.44971	-1.08213	9.02712e-10	-2.45287	-0.996191
248912864	chr1:248912864:T:C	2.18352e-30	-2.45164	-0.985339	1.00825e-09	-2.45131	-0.887188
248913708	chr1:248913708:G:A	1.9573e-30	-2.44835	-1.098	8.84822e-10	-2.45344	-1.01565
248913799	chr1:248913799:C:T	2.15072e-29	-6.80511e-10	-1.14953	9.07236e-09	-6.80511e-10	-1.14148
248913902	chr1:248913902:T:G	1.76425e-29	-6.80511e-10	-1.34761	7.33441e-09	-6.80511e-10	-1.35413
248913954	chr1:248913954:C:A	3.59495e-29	-6.80511e-10	-0.635804	1.51535e-08	-6.80511e-10	-0.628479
248914190	chr1:248914190:G:C	1.7006e-30	-2.44661	-1.24032	7.8002e-10	-2.41271	-1.18244
248914252	chr1:248914252:C:A	4.85085e-29	-6.80511e-10	-0.336181	2.1541e-08	-6.80511e-10	-0.276752
248914573	chr1:248914573:C:T	1.54343e-30	-2.44592	-1.33799	6.97876e-10	-2.38288	-1.32355
248914820	chr1:248914820:C:T	2.3145e-29	-6.80511e-10	-1.07614	9.40645e-09	-6.80511e-10	-1.10532
248914885	chr1:248914885:G:A	3.46645e-30	-1.81505	-1.15973	1.67883e-09	-1.78849	-1.04013
248914930	chr1:248914930:T:C	2.15406e-29	-6.80511e-10	-1.14798	8.75352e-09	-6.80511e-10	-1.17726
248914941	chr1:248914941:A:G	4.92329e-29	-0.321357	-3.54985e-10	1.27427e-08	-0.801752	-3.54985e-10
248914974	chr1:248914974:G:T	2.93683e-28	1.46458	-3.54985e-10	2.00093e-07	1.95207	-3.54985e-10
248915453	chr1:248915453:G:C	1.39224e-28	-6.80511e-10	0.718169	6.04445e-08	-6.80511e-10	0.755013
248915977	chr1:248915977:T:C	2.53311e-29	-6.80511e-10	-0.985884	1.08931e-08	-6.80511e-10	-0.95858
248916508	chr1:248916508:G:A	2.44677e-30	-1.9724	-1.35075	1.11863e-09	-1.92576	-1.30885
248916725	chr1:248916725:C:T	1.79752e-29	-6.80511e-10	-1.32893	7.46606e-09	-6.80511e-10	-1.33635
248916897	chr1:248916897:G:A	2.9562e-30	-2.26584	-0.86818	1.17694e-09	-2.29127	-0.892522
248917151	chr1:248917151:T:C	1.74122e-30	-2.30377	-1.35956	6.78923e-10	-2.37591	-1.35805
248918526	chr1:248918526:T:C	6.57739e-30	-2.33428	-3.54985e-10	2.58899e-09	-2.39545	-3.54985e-10
248918527	chr1:248918527:G:A	1.85771e-29	-6.80511e-10	-1.29599	7.94787e-09	-6.80511e-10	-1.27381
248918561	chr1:248918561:A:G	1.79187e-29	-6.80511e-10	-1.33207	7.45968e-09	-6.80511e-10	-1.3372
248918679	chr1:248918679:A:G	6.42821e-30	-2.35722	-3.54985e-10	2.54579e-09	-2.41227	-3.54985e-10
248918885	chr1:248918885:T:C	1.68558e-29	-1.39322	-3.54985e-10	5.44821e-09	-1.65143	-3.54985e-10
248919335	chr1:248919335:T:G	2.84812e-29	-6.80511e-10	-0.868675	1.19439e-08	-6.80511e-10	-0.866488
248919395	chr1:248919395:C:A	9.02014e-30	-2.01846	-3.54985e-10	4.80691e-09	-1.77666	-3.54985e-10
248919607	chr1:248919607:G:T	3.27466e-29	-6.80511e-10	-0.729121	1.50505e-08	-6.80511e-10	-0.635301
248919659	chr1:248919659:C:T	1.76497e-29	-6.80511e-10	-1.3472	7.44598e-09	-6.80511e-10	-1.33904
248919738	chr1:248919738:C:T	1.82656e-29	-6.80511e-10	-1.3129	7.5125e-09	-6.80511e-10	-1.33014
248919883	chr1:248919883:T:G	1.49781e-29	-1.51133	-3.54985e-10	4.76186e-09	-1.78607	-3.54985e-10
248921034	chr1:248921034:A:G	1.95828e-29	-6.80511e-10	-1.24327	8.41673e-09	-6.80511e-10	-1.21649
248921545	chr1:248921545:G:A	1.7646e-29	-6.80511e-10	-1.34741	7.35724e-09	-6.80511e-10	-1.35103
248921731	chr1:248921731:G:A	1.81416e-29	-6.80511e-10	-1.31971	7.4994e-09	-6.80511e-10	-1.33189
248921751	chr1:248921751:T:C	2.68373e-29	-6.80511e-10	-0.928127	1.07775e-08	-6.80511e-10	-0.969252
248922216	chr1:248922216:T:C	2.92436e-30	-2.24073	-0.90411	1.39437e-09	-2.26219	-0.75208
248922486	chr1:248922486:A:G	2.27449e-29	-6.80511e-10	-1.09358	8.83227e-09	-6.80511e-10	-1.1683
248922612	chr1:248922612:T:C	1.39552e-28	-6.80511e-10	0.72052	6.14323e-08	-6.80511e-10	0.771223
248922756	chr1:248922756:C:T	2.53058e-29	-6.80511e-10	-0.986884	1.09419e-08	-6.80511e-10	-0.954116
248922799	chr1:248922799:G:A	1.7434e-29	-6.80511e-10	-1.3595	7.29474e-09	-6.80511e-10	-1.35956
248922876	chr1:248922876:T:C	2.62128e-29	-6.80511e-10	-0.951669	1.13501e-08	-6.80511e-10	-0.917484
248922993	chr1:248922993:CCT:C	1.77884e-29	-6.80511e-10	-1.33937	7.40884e-09	-6.80511e-10	-1.34404
248923436	chr1:248923436:T:G	2.53697e-29	-6.80511e-10	-0.984361	1.09706e-08	-6.80511e-10	-0.951494
248923621	chr1:248923621:T:C	2.75798e-30	-2.28828	-0.915143	1.27094e-09	-2.31507	-0.791879
248924017	chr1:248924017:G:A	3.08281e-29	-6.80511e-10	-0.78949	1.30944e-08	-6.80511e-10	-0.774524
248924082	chr1:248924082:G:A	1.82005e-30	-2.26838	-1.35068	6.97635e-10	-2.34941	-1.35736
248924256	chr1:248924256:A:C	1.74694e-29	-6.80511e-10	-1.35747	7.29419e-09	-6.80511e-10	-1.35963
248924318	chr1:248924318:C:T	2.1477e-29	-6.80511e-10	-1.15094	8.73843e-09	-6.80511e-10	-1.17898
248924368	chr1:248924368:A:AT	2.26914e-29	-6.80511e-10	-1.09593	9.91168e-09	-6.80511e-10	-1.053
248924644	chr1:248924644:A:G	1.36164e-28	-6.80511e-10	0.695945	5.99231e-08	-6.80511e-10	0.74635
248924815	chr1:248924815:C:T	2.32652e-29	-6.80511e-10	-1.07096	1.01716e-08	-6.80511e-10	-1.02711
248924850	chr1:248924850:CTG:C	3.20675e-29	-6.80511e-10	-0.750075	1.20619e-08	-6.80511e-10	-0.856658
248925376	chr1:248925376:T:G	2.66219e-29	-6.80511e-10	-0.936185	1.07589e-08	-6.80511e-10	-0.970983
248925377	chr1:248925377:T:C	2.65206e-29	-6.80511e-10	-0.939998	1.07191e-08	-6.80511e-10	-0.974685
248925392	chr1:248925392:T:C	2.31877e-29	-6.80511e-10	-1.0743	9.43225e-09	-6.80511e-10	-1.10258
248925422	chr1:248925422:T:G	6.07119e-30	-2.41436	-3.54985e-10	2.4891e-09	-2.43479	-3.54985e-10
248925659	chr1:248925659:G:T	3.57808e-29	-6.80511e-10	-0.640508	1.41812e-08	-6.80511e-10	-0.694795
248925673	chr1:248925673:C:T	2.26069e-28	-6.80511e-10	1.20292	9.65887e-08	-6.80511e-10	1.22375
248926058	chr1:248926058:C:G	2.22666e-29	-6.80511e-10	-1.11483	9.31831e-09	-6.80511e-10	-1.11473
248926203	chr1:248926203:C:T	2.15327e-29	-6.80511e-10	-1.14835	8.75993e-09	-6.80511e-10	-1.17653
248926303	chr1:248926303:T:C	2.34153e-28	-6.80511e-10	1.23806	9.79075e-08	-6.80511e-10	1.23731
248926326	chr1:248926326:A:G	2.18192e-29	-2.2289	1.09377	1.64704e-08	-2.17695	1.6318
248926826	chr1:248926826:A:G	1.81104e-29	-6.80511e-10	-1.32143	7.7224e-09	-6.80511e-10	-1.30259
248927563	chr1:248927563:A:G	2.26609e-29	-6.80511e-10	-1.09728	9.16968e-09	-6.80511e-10	-1.13081
248927602	chr1:248927602:G:A	1.86514e-28	-6.80511e-10	1.01059	8.10684e-08	-6.80511e-10	1.04858
248927637	chr1:248927637:A:G	3.80957e-29	-6.80511e-10	-0.577816	1.7665e-08	-6.80511e-10	-0.475126
248927831	chr1:248927831:G:T	1.80062e-29	-6.80511e-10	-1.3272	7.47727e-09	-6.80511e-10	-1.33485
248927864	chr1:248927864:G:T	2.1422e-28	-6.80511e-10	1.14909	9.34091e-08	-6.80511e-10	1.19028
248927878	chr1:248927878:G:C	2.18854e-29	-6.80511e-10	-1.1321	8.64544e-09	-6.80511e-10	-1.18968
248928126	chr1:248928126:C:A	1.75074e-30	-2.30574	-1.35214	6.89994e-10	-2.358	-1.35979
248928251	chr1:248928251:T:C	1.80976e-29	-6.80511e-10	-1.32214	7.50586e-09	-6.80511e-10	-1.33103
248928328	chr1:248928328:A:G	6.66411e-30	-2.32118	-3.54985e-10	2.71912e-09	-2.3464	-3.54985e-10
248928486	chr1:248928486:A:G	1.85089e-29	-6.80511e-10	-1.29967	7.95829e-09	-6.80511e-10	-1.2725
248929183	chr1:248929183:C:T	2.52204e-29	-6.80511e-10	-0.990267	1.05499e-08	-6.80511e-10	-0.990597
248930006	chr1:248930006:G:C	1.88748e-29	-6.80511e-10	-1.28009	8.14119e-09	-6.80511e-10	-1.24978
248930066	chr1:248930066:G:A	2.59033e-29	-6.80511e-10	-0.963548	1.1149e-08	-6.80511e-10	-0.935366
248930200	chr1:248930200:TG:T	4.0001e-29	-6.80511e-10	-0.529014	1.78623e-08	-6.80511e-10	-0.464022
248930348	chr1:248930348:TACTC:T	6.91347e-29	-6.80511e-10	0.0181385	3.16e-08	-6.80511e-10	0.106443
248930384	chr1:248930384:A:G	6.45336e-30	-2.35332	-3.54985e-10	2.56384e-09	-2.4052	-3.54985e-10
248930661	chr1:248930661:G:A	1.17305e-28	-6.80511e-10	0.54686	5.12897e-08	-6.80511e-10	0.590777
248930740	chr1:248930740:A:G	1.76869e-29	-6.80511e-10	-1.3451	7.50524e-09	-6.80511e-10	-1.33111
248930826	chr1:248930826:A:G	4.7384e-29	-6.80511e-10	-0.359634	1.81945e-08	-6.80511e-10	-0.445591
248930931	chr1:248930931:G:A	5.0239e-29	-6.80511e-10	-0.301128	2.2362e-08	-6.80511e-10	-0.239349
248931126	chr1:248931126:A:C	2.71008e-29	-6.80511e-10	-0.918354	1.08329e-08	-6.80511e-10	-0.964128
248932116	chr1:248932116:T:C	1.75674e-29	-6.80511e-10	-1.35187	7.39638e-09	-6.80511e-10	-1.34572
248932374	chr1:248932374:C:G	2.41466e-28	-6.80511e-10	1.26881	1.0554e-07	-6.80511e-10	1.31237
248932441	chr1:248932441:T:C	1.7519e-29	-6.80511e-10	-1.35463	7.29989e-09	-6.80511e-10	-1.35885
248934236	chr1:248934236:G:T	2.4059e-29	-6.80511e-10	-1.03741	1.00783e-08	-6.80511e-10	-1.03632
248934257	chr1:248934257:A:C	2.28817e-30	-2.04106	-1.34911	8.70231e-10	-2.12652	-1.35919
248934304	chr1:248934304:G:C	1.75563e-29	-6.80511e-10	-1.35251	7.32086e-09	-6.80511e-10	-1.35598
248935156	chr1:248935156:TC:T	1.07059e-28	-6.80511e-10	0.455461	4.70099e-08	-6.80511e-10	0.503646
248935500	chr1:248935500:A:T	2.2199e-28	-6.80511e-10	1.18471	9.80018e-08	-6.80511e-10	1.23827
248936080	chr1:248936080:C:G	1.75482e-29	-6.80511e-10	-1.35297	7.39212e-09	-6.80511e-10	-1.3463
248936648	chr1:248936648:G:A	1.85906e-28	-6.80511e-10	1.00732	8.23845e-08	-6.80511e-10	1.06469
248936836	chr1:248936836:GC:G	2.13047e-29	-6.80511e-10	-1.15899	1.06159e-08	-6.80511e-10	-0.984359
248937023	chr1:248937023:ATGT:A	1.86679e-28	-6.80511e-10	1.01147	8.3491e-08	-6.80511e-10	1.07803
248937246	chr1:248937246:A:G	9.95274e-29	-6.80511e-10	0.382515	4.36295e-08	-6.80511e-10	0.429022
248937430	chr1:248937430:A:T	1.74469e-29	-6.80511e-10	-1.35876	7.30359e-09	-6.80511e-10	-1.35835
```
