## Supplementary material for "Characterization of shared and ancestry-specific signals driving complex traits using multi-ancestry fine-mapping": susiex_nc2.cs80.summary

```
# chr1:247056466-248956422
CS_ID	CS_LENGTH	CS_PURITY	MAX_PIP_SNP	BP	REF_ALLELE	ALT_ALLELE	REF_FRQ	BETA	SE	-LOG10P	MAX_PIP	POST-HOC_PROB_POP1	POST-HOC_PROB_POP2
1	2	0.996193	chr1:247556467:G:A	247556467	A,A	G,G	1,1	inf,inf	inf,inf	30.3243,1.8515	0.772304	1	0.798616
2	1	1	chr1:247874908:G:A	247874908	A,A	G,G	1,1	inf,inf	inf,inf	10.4514,1.12773	0.896052	0.999748	0.504123
```
