## Supplementary material for "Characterization of shared and ancestry-specific signals driving complex traits using multi-ancestry fine-mapping": susiex_nc3.cs80.snp

```
BP	SNP	PIP(CS1)	LogBF(CS1,Pop1)	LogBF(CS1,Pop2)	PIP(CS2)	LogBF(CS2,Pop1)	LogBF(CS2,Pop2)
247056596	chr1:247056596:C:T	6.27601e-33	-6.80511e-10	-1.2709	1.99752e-07	-6.80511e-10	-1.2632
247056613	chr1:247056613:A:G	5.67144e-33	-0.056375	-1.31581	7.93932e-08	-0.903034	-1.28283
247056629	chr1:247056629:C:T	1.06756e-32	-6.80511e-10	-0.739671	3.33674e-07	-6.80511e-10	-0.750115
247056659	chr1:247056659:T:C	2.64469e-33	-1.88109	-0.253989	9.08772e-08	-1.77042	-0.280356
247056870	chr1:247056870:A:G	5.08389e-33	-0.135835	-1.34572	7.18361e-08	-0.945923	-1.33997
247056874	chr1:247056874:G:C	6.13109e-34	-2.39545	-1.20139	1.81894e-08	-2.4212	-1.23824
247056981	chr1:247056981:C:T	4.50645e-33	-0.244629	-1.35749	6.07467e-08	-1.09417	-1.3594
247057036	chr1:247057036:G:C	1.95849e-33	-2.43546	-3.54985e-10	6.06849e-08	-2.45458	-3.54985e-10
247057169	chr1:247057169:C:T	5.81285e-33	-6.80511e-10	-1.34756	1.82965e-07	-6.80511e-10	-1.35099
247057395	chr1:247057395:T:C	5.89678e-33	-6.80511e-10	-1.33322	1.82508e-07	-6.80511e-10	-1.35349
247057617	chr1:247057617:T:A	1.16379e-32	-6.80511e-10	-0.653365	3.56101e-07	-6.80511e-10	-0.685066
247057804	chr1:247057804:T:C	6.62406e-33	-6.80511e-10	-1.21692	2.25688e-07	-6.80511e-10	-1.14113
247057915	chr1:247057915:C:T	5.78138e-33	-6.80511e-10	-1.35299	1.81976e-07	-6.80511e-10	-1.35641
247058084	chr1:247058084:A:C	2.08991e-33	-2.37051	-3.54985e-10	6.73003e-08	-2.35112	-3.54985e-10
247058190	chr1:247058190:C:A	6.35245e-33	-6.80511e-10	-1.25879	1.91813e-07	-6.80511e-10	-1.30376
247058630	chr1:247058630:C:A	4.04776e-33	-1.70947	-3.54985e-10	1.89395e-07	-1.31645	-3.54985e-10
247059223	chr1:247059223:T:C	8.50599e-33	0.297443	-1.2643	1.1414e-07	-0.606569	-1.21628
247059268	chr1:247059268:T:C	7.81839e-33	0.150132	-1.20128	1.10144e-07	-0.731853	-1.12664
247059746	chr1:247059746:ACTGT:A	5.24751e-33	-1.44988	-3.54985e-10	1.50454e-07	-1.54663	-3.54985e-10
247060010	chr1:247060010:G:A	2.41992e-33	-2.2239	-3.54985e-10	7.31146e-08	-2.26825	-3.54985e-10
247060173	chr1:247060173:T:C	7.91224e-33	-6.80511e-10	-1.03922	2.68047e-07	-6.80511e-10	-0.969119
247060175	chr1:247060175:C:T	5.00189e-34	-2.44687	-1.35353	1.61314e-08	-2.43554	-1.34397
247060428	chr1:247060428:A:T	2.10312e-33	-1.08209	-1.28213	3.14271e-08	-1.79869	-1.31391
247060579	chr1:247060579:C:T	8.55863e-34	-1.96467	-1.2986	2.61363e-08	-2.03867	-1.25829
247060630	chr1:247060630:C:T	6.26495e-33	-6.80511e-10	-1.27266	1.91698e-07	-6.80511e-10	-1.30436
247060982	chr1:247060982:A:G	2.21248e-33	-1.02554	-1.28798	3.26545e-08	-1.75581	-1.31849
247061435	chr1:247061435:TG:T	6.28331e-33	-6.80511e-10	-1.26973	1.92148e-07	-6.80511e-10	-1.30202
247061540	chr1:247061540:T:C	6.19139e-33	-6.80511e-10	-1.28447	1.89914e-07	-6.80511e-10	-1.31371
247061649	chr1:247061649:G:A	7.72328e-33	0.180713	-1.2441	1.06135e-07	-0.702689	-1.19288
247061667	chr1:247061667:C:T	1.96811e-33	-2.43056	-3.54985e-10	6.0683e-08	-2.45462	-3.54985e-10
247061732	chr1:247061732:T:C	9.89916e-33	0.274097	-1.08928	1.32872e-07	-0.617485	-1.05341
247062002	chr1:247062002:A:G	1.03203e-32	-6.80511e-10	-0.773514	3.1562e-07	-6.80511e-10	-0.80574
247062030	chr1:247062030:C:T	5.9547e-33	-0.0839721	-1.23948	7.52949e-08	-1.04778	-1.19109
247062055	chr1:247062055:C:T	5.01046e-34	-2.44582	-1.35287	1.61713e-08	-2.4346	-1.34245
247062347	chr1:247062347:G:T	5.58761e-33	-0.176435	-1.21064	7.32172e-08	-1.06199	-1.20486
247062424	chr1:247062424:T:C	2.01219e-33	-2.40841	-3.54985e-10	7.07765e-08	-2.30075	-3.54985e-10
247062780	chr1:247062780:G:A	2.45267e-33	-2.21045	-3.54985e-10	7.28649e-08	-2.27167	-3.54985e-10
247062940	chr1:247062940:AC:A	4.18338e-33	-1.67651	-3.54985e-10	1.30023e-07	-1.69257	-3.54985e-10
247063042	chr1:247063042:G:A	4.15426e-33	-1.91584	0.232339	1.42192e-07	-1.80176	0.198658
247063411	chr1:247063411:G:A	6.18166e-33	-6.80511e-10	-1.28604	1.89851e-07	-6.80511e-10	-1.31404
247063451	chr1:247063451:T:C	6.76059e-34	-2.43076	-1.06835	2.33997e-08	-2.41173	-0.995831
247063546	chr1:247063546:G:A	2.06909e-33	-2.38052	-3.54985e-10	6.61682e-08	-2.36808	-3.54985e-10
247063568	chr1:247063568:G:A	9.63837e-33	0.346835	-1.18872	1.33868e-07	-0.508935	-1.15449
247063662	chr1:247063662:A:G	6.23931e-33	-6.80511e-10	-1.27676	1.91062e-07	-6.80511e-10	-1.30768
247063684	chr1:247063684:T:G	1.22323e-32	0.471618	-1.07517	1.59204e-07	-0.453158	-1.03694
247063692	chr1:247063692:C:T	2.10031e-33	-1.25842	-1.10712	3.18164e-08	-1.91737	-1.18293
247063883	chr1:247063883:G:A	1.31634e-32	0.55071	-1.0809	1.6709e-07	-0.40043	-1.04132
247064152	chr1:247064152:C:T	6.24041e-33	-6.80511e-10	-1.27658	1.91611e-07	-6.80511e-10	-1.30481
247064173	chr1:247064173:T:C	1.63875e-32	-6.80511e-10	-0.311111	5.09323e-07	-6.80511e-10	-0.327197
247064237	chr1:247064237:A:G	2.16974e-33	-1.02489	-1.30813	3.21185e-08	-1.75314	-1.33771
247064323	chr1:247064323:T:C	1.93352e-33	-2.44829	-3.54985e-10	6.35662e-08	-2.4082	-3.54985e-10
247064416	chr1:247064416:A:G	1.30875e-32	-6.80511e-10	-0.535977	4.34203e-07	-6.80511e-10	-0.486767
247064432	chr1:247064432:G:C	2.34502e-33	-2.25534	-3.54985e-10	7.53213e-08	-2.23852	-3.54985e-10
247064499	chr1:247064499:G:A	2.78086e-32	-6.80511e-10	0.217715	9.0941e-07	-6.80511e-10	0.252516
247064652	chr1:247064652:C:T	6.41072e-33	-6.80511e-10	-1.24966	2.02922e-07	-6.80511e-10	-1.24746
247064690	chr1:247064690:A:C	7.20651e-33	-6.80511e-10	-1.13265	2.29469e-07	-6.80511e-10	-1.12451
247064998	chr1:247064998:G:A	6.10937e-33	-6.80511e-10	-1.29781	1.9726e-07	-6.80511e-10	-1.27576
247065119	chr1:247065119:G:A	1.02627e-32	-6.80511e-10	-0.779115	3.21211e-07	-6.80511e-10	-0.788183
247065193	chr1:247065193:G:A	2.00822e-33	-2.41038	-3.54985e-10	7.19326e-08	-2.28455	-3.54985e-10
247065202	chr1:247065202:T:C	5.22474e-34	-2.44155	-1.31526	1.70447e-08	-2.43032	-1.29412
247065420	chr1:247065420:C:T	1.29245e-33	-2.38787	-0.463216	4.8228e-08	-2.26117	-0.423171
247065443	chr1:247065443:T:C	7.49555e-33	-6.80511e-10	-1.09332	2.11617e-07	-6.80511e-10	-1.2055
247065587	chr1:247065587:G:A	5.74741e-33	-6.80511e-10	-1.35888	1.81518e-07	-6.80511e-10	-1.35892
247065768	chr1:247065768:G:T	1.96812e-32	-6.80511e-10	-0.12797	6.7266e-07	-6.80511e-10	-0.0490402
247066209	chr1:247066209:C:T	2.32489e-33	-1.90368	-0.360279	8.61189e-08	-1.801	-0.30355
247066644	chr1:247066644:G:T	4.57901e-33	-1.85547	0.269319	1.57243e-07	-1.73833	0.235844
247066664	chr1:247066664:G:A	4.64489e-33	-1.85603	0.284162	1.59485e-07	-1.73886	0.250535
247066921	chr1:247066921:A:T	2.14477e-33	-1.03527	-1.30933	3.15661e-08	-1.76685	-1.34134
247067201	chr1:247067201:C:T	4.01928e-33	-0.49023	-1.2263	4.86932e-08	-1.41753	-1.25721
247067202	chr1:247067202:A:G	3.36971e-33	-0.667141	-1.22567	4.19423e-08	-1.54658	-1.27741
247067265	chr1:247067265:A:G	3.57563e-33	-0.59416	-1.23933	4.35716e-08	-1.49941	-1.28646
247067306	chr1:247067306:G:A	1.03671e-32	-6.80511e-10	-0.76899	3.19384e-07	-6.80511e-10	-0.793885
247067350	chr1:247067350:C:T	3.92432e-33	-0.527494	-1.21295	4.80443e-08	-1.44312	-1.24504
247067582	chr1:247067582:C:T	3.4143e-33	-0.576003	-1.30366	4.37726e-08	-1.47065	-1.31062
247067609	chr1:247067609:G:A	5.94442e-33	-6.80511e-10	-1.32518	1.8409e-07	-6.80511e-10	-1.34486
247067633	chr1:247067633:G:A	3.35884e-33	-0.689303	-1.20673	4.20119e-08	-1.56137	-1.26096
247067658	chr1:247067658:C:T	9.39428e-34	-2.04546	-1.12465	2.80441e-08	-2.08133	-1.14517
247067715	chr1:247067715:G:A	4.72967e-33	-0.478661	-1.07511	6.46896e-08	-1.28744	-1.10324
247068044	chr1:247068044:C:T	2.01046e-33	-2.40927	-3.54985e-10	7.0534e-08	-2.30419	-3.54985e-10
247068049	chr1:247068049:C:T	3.64067e-33	-0.937945	-0.87752	4.59448e-08	-1.74663	-0.986212
247068284	chr1:247068284:CCAG:C	8.5892e-33	-6.80511e-10	-0.957126	2.4665e-07	-6.80511e-10	-1.05231
247069549	chr1:247069549:G:A	1.2984e-32	-0.543915	-3.54985e-10	1.65488e-07	-1.45138	-3.54985e-10
247069572	chr1:247069572:T:C	2.22718e-32	-6.80511e-10	-0.00430891	7.12659e-07	-6.80511e-10	0.00872331
247069854	chr1:247069854:A:G	3.55164e-33	-0.634683	-1.20554	4.32562e-08	-1.52761	-1.26553
247069941	chr1:247069941:G:A	5.8615e-33	-6.80511e-10	-1.33923	1.85083e-07	-6.80511e-10	-1.33948
247069983	chr1:247069983:C:T	2.03182e-33	-1.1023	-1.2964	3.06013e-08	-1.8101	-1.32914
247070160	chr1:247070160:A:G	5.86182e-33	-6.80511e-10	-1.33917	1.85091e-07	-6.80511e-10	-1.33943
247070171	chr1:247070171:C:T	1.79011e-32	-6.80511e-10	-0.222768	5.31477e-07	-6.80511e-10	-0.28462
247070396	chr1:247070396:G:A	5.79056e-33	-1.92604	0.574641	1.98367e-07	-1.81229	0.542131
247070466	chr1:247070466:G:A	5.74873e-33	-6.80511e-10	-1.35865	1.81502e-07	-6.80511e-10	-1.35901
247070555	chr1:247070555:T:C	1.37517e-33	-2.12227	-0.66678	4.05424e-08	-2.15943	-0.698504
247070743	chr1:247070743:G:A	3.04613e-33	-0.909614	-1.08415	3.83506e-08	-1.79547	-1.11804
247070955	chr1:247070955:A:T	7.9712e-33	-6.80511e-10	-1.0318	2.22342e-07	-6.80511e-10	-1.15606
247071142	chr1:247071142:A:G	5.80517e-33	-6.80511e-10	-1.34888	1.81657e-07	-6.80511e-10	-1.35816
247071250	chr1:247071250:G:C	6.41149e-33	-6.80511e-10	-1.24954	1.99415e-07	-6.80511e-10	-1.26489
247071279	chr1:247071279:A:T	3.48274e-33	-0.67128	-1.18853	4.31771e-08	-1.54943	-1.24554
247071452	chr1:247071452:A:G	2.01591e-33	-2.40656	-3.54985e-10	8.68612e-08	-2.09597	-3.54985e-10
247071559	chr1:247071559:G:A	2.11392e-33	-1.02223	-1.33685	3.13738e-08	-1.75677	-1.35754
247071781	chr1:247071781:C:T	3.57736e-33	-0.639172	-1.19383	4.4018e-08	-1.52587	-1.24981
247072014	chr1:247072014:C:T	5.31546e-34	-2.42854	-1.31106	1.75019e-08	-2.4092	-1.28877
247072103	chr1:247072103:C:T	5.3041e-33	-1.85293	0.413775	1.83556e-07	-1.73026	0.382504
247072159	chr1:247072159:T:C	1.35394e-33	-2.13951	-0.665104	3.99818e-08	-2.17419	-0.697662
247072202	chr1:247072202:G:A	5.86335e-33	-6.80511e-10	-1.33891	1.85212e-07	-6.80511e-10	-1.33878
247072374	chr1:247072374:CAA:C	3.57669e-33	-0.623756	-1.20944	4.50297e-08	-1.51138	-1.24158
247072506	chr1:247072506:C:T	8.62011e-34	-1.92242	-1.33369	3.20867e-08	-1.78119	-1.31065
247072542	chr1:247072542:T:C	6.22762e-33	-0.187478	-1.09116	8.20371e-08	-1.06663	-1.08648
247072556	chr1:247072556:G:A	5.88247e-33	-6.80511e-10	-1.33565	1.85816e-07	-6.80511e-10	-1.33552
247072694	chr1:247072694:G:A	5.86217e-33	-6.80511e-10	-1.33911	1.82527e-07	-6.80511e-10	-1.35338
247072736	chr1:247072736:G:A	5.86071e-33	-6.80511e-10	-1.33936	1.82538e-07	-6.80511e-10	-1.35332
247072879	chr1:247072879:C:T	3.82661e-33	-0.803772	-0.961879	4.86663e-08	-1.65712	-1.01817
247073096	chr1:247073096:G:A	3.47833e-33	-0.633575	-1.22751	4.3883e-08	-1.52124	-1.25751
247073166	chr1:247073166:C:T	5.80894e-33	-6.80511e-10	-1.34823	1.82622e-07	-6.80511e-10	-1.35286
247073173	chr1:247073173:T:C	5.88727e-33	-6.80511e-10	-1.33484	1.8597e-07	-6.80511e-10	-1.3347
247073230	chr1:247073230:T:C	5.90246e-33	-6.80511e-10	-1.33226	1.86451e-07	-6.80511e-10	-1.33211
247073261	chr1:247073261:T:C	4.28254e-33	-0.429019	-1.22407	5.12965e-08	-1.3684	-1.25426
247073646	chr1:247073646:T:C	5.77382e-33	-6.80511e-10	-1.3543	1.82349e-07	-6.80511e-10	-1.35436
247074230	chr1:247074230:T:C	6.34387e-33	-6.80511e-10	-1.26014	1.97473e-07	-6.80511e-10	-1.27468
247074809	chr1:247074809:ACCT:A	1.30919e-33	-2.18603	-0.652192	3.87033e-08	-2.21916	-0.685191
247074845	chr1:247074845:C:T	3.92411e-33	-0.387559	-1.35293	4.74627e-08	-1.34224	-1.35809
247074898	chr1:247074898:A:G	7.94553e-33	-6.80511e-10	-1.03502	2.21778e-07	-6.80511e-10	-1.1586
247075143	chr1:247075143:A:T	5.80083e-33	-6.80511e-10	-1.34963	1.83199e-07	-6.80511e-10	-1.34971
247075513	chr1:247075513:T:C	7.40146e-33	0.162971	-1.26892	8.78714e-08	-0.857436	-1.22697
247075613	chr1:247075613:A:G	7.75382e-33	-6.80511e-10	-1.05945	2.16161e-07	-6.80511e-10	-1.18426
247075630	chr1:247075630:T:C	6.97045e-33	-6.80511e-10	-1.16595	2.0877e-07	-6.80511e-10	-1.21905
247075768	chr1:247075768:T:C	2.57562e-33	-0.924362	-1.23718	3.54508e-08	-1.69868	-1.29346
247075937	chr1:247075937:G:A	5.16977e-33	-1.4648	-3.54985e-10	9.71441e-08	-1.98408	-3.54985e-10
247076160	chr1:247076160:C:T	6.74447e-33	-6.80511e-10	-1.19891	2.03066e-07	-6.80511e-10	-1.24675
247076254	chr1:247076254:T:C	8.33405e-34	-1.94651	-1.34336	3.08707e-08	-1.80628	-1.3242
247076280	chr1:247076280:G:A	5.75918e-33	-6.80511e-10	-1.35684	1.81526e-07	-6.80511e-10	-1.35888
247076731	chr1:247076731:G:A	4.87146e-33	-0.168334	-1.3559	5.69903e-08	-1.16348	-1.35392
247076775	chr1:247076775:C:T	7.94722e-33	-6.80511e-10	-1.03481	2.21815e-07	-6.80511e-10	-1.15844
247076914	chr1:247076914:G:A	6.79668e-33	-6.80511e-10	-1.1912	2.04376e-07	-6.80511e-10	-1.24032
247077400	chr1:247077400:G:A	1.21417e-33	-2.15732	-0.756242	3.59804e-08	-2.19055	-0.786756
247077436	chr1:247077436:C:G	8.2479e-33	-6.80511e-10	-0.997672	2.28427e-07	-6.80511e-10	-1.12906
247077561	chr1:247077561:T:C	1.35439e-32	0.553975	-1.05567	1.80611e-07	-0.389221	-0.974712
247077562	chr1:247077562:G:A	7.73029e-33	-6.80511e-10	-1.06248	2.15709e-07	-6.80511e-10	-1.18635
247077583	chr1:247077583:G:A	2.02578e-33	-2.40167	-3.54985e-10	7.1681e-08	-2.28805	-3.54985e-10
247077627	chr1:247077627:A:G	5.98478e-33	-6.80511e-10	-1.31841	1.89522e-07	-6.80511e-10	-1.31578
247077857	chr1:247077857:C:A	6.23874e-33	0.0763794	-1.35323	6.72233e-08	-0.993886	-1.35837
247078021	chr1:247078021:T:C	2.13399e-32	0.992483	-1.03954	2.67227e-07	-0.0152106	-0.956969
247078284	chr1:247078284:A:C	6.10721e-33	-6.80511e-10	-1.29816	1.96117e-07	-6.80511e-10	-1.28157
247078334	chr1:247078334:C:T	5.30255e-32	1.50951	-0.646373	5.81572e-07	0.38412	-0.578665
247078362	chr1:247078362:A:G	6.71916e-33	-6.80511e-10	-1.20267	2.02345e-07	-6.80511e-10	-1.25031
247078366	chr1:247078366:A:G	2.01967e-33	-1.1923	-1.21239	3.21475e-08	-1.80146	-1.28848
247078440	chr1:247078440:C:G	6.86765e-33	-6.80511e-10	-1.18081	2.13387e-07	-6.80511e-10	-1.19717
247078548	chr1:247078548:G:C	1.55707e-33	-2.45011	-0.21471	4.54776e-08	-2.42884	-0.314218
247078730	chr1:247078730:C:T	1.25004e-33	-2.33517	-0.549287	4.04743e-08	-2.32541	-0.534202
247078960	chr1:247078960:C:G	5.98197e-33	-6.80511e-10	-1.31888	1.8943e-07	-6.80511e-10	-1.31626
247079001	chr1:247079001:C:T	7.83845e-33	-6.80511e-10	-1.04859	2.21335e-07	-6.80511e-10	-1.1606
247079009	chr1:247079009:G:A	8.15326e-33	-6.80511e-10	-1.00921	2.285e-07	-6.80511e-10	-1.12874
247079209	chr1:247079209:C:A	2.39377e-32	-6.80511e-10	0.0678219	7.19707e-07	-6.80511e-10	0.018565
247079534	chr1:247079534:G:A	4.65172e-33	-0.496668	-1.07373	5.29945e-08	-1.44818	-1.14191
247079823	chr1:247079823:A:C	6.94314e-34	-2.45025	-1.02221	2.24124e-08	-2.4156	-1.03506
247080044	chr1:247080044:G:T	5.82788e-33	-6.80511e-10	-1.34498	1.86139e-07	-6.80511e-10	-1.33379
247080107	chr1:247080107:C:G	2.35426e-33	-1.00744	-1.24397	3.57028e-08	-1.70401	-1.28105
247080446	chr1:247080446:C:T	2.18947e-33	-2.32397	-3.54985e-10	8.28373e-08	-2.1434	-3.54985e-10
247080860	chr1:247080860:T:G	7.68288e-33	-6.80511e-10	-1.06864	2.37983e-07	-6.80511e-10	-1.08808
247080978	chr1:247080978:T:C	6.16472e-34	-2.40005	-1.19132	1.8223e-08	-2.41872	-1.23888
247081017	chr1:247081017:C:A	9.34132e-34	-2.42516	-0.750609	2.91725e-08	-2.36097	-0.826085
247081019	chr1:247081019:G:A	1.12287e-33	-2.44285	-0.548892	3.69822e-08	-2.39716	-0.552679
247081160	chr1:247081160:G:A	1.78632e-33	-2.30617	-0.221308	6.40734e-08	-2.18442	-0.21583
247081360	chr1:247081360:T:A	2.03479e-33	-2.39724	-3.54985e-10	6.886e-08	-2.3282	-3.54985e-10
247081386	chr1:247081386:G:A	1.76016e-33	-2.19197	-0.350252	6.51489e-08	-2.03782	-0.34579
247081425	chr1:247081425:AT:A	5.98615e-33	-6.80511e-10	-1.31818	1.89143e-07	-6.80511e-10	-1.31778
247081639	chr1:247081639:T:A	1.66142e-33	-2.23415	-0.365805	6.07809e-08	-2.09192	-0.36108
247081830	chr1:247081830:G:A	1.61003e-33	-2.2164	-0.414978	5.91506e-08	-2.06949	-0.410705
247082227	chr1:247082227:A:G	1.34332e-33	-2.18022	-0.632271	4.24755e-08	-2.10123	-0.710122
247082411	chr1:247082411:A:C	8.63662e-34	-2.40416	-0.850048	2.8551e-08	-2.34197	-0.866616
247082466	chr1:247082466:C:T	2.11224e-33	-2.35988	-3.54985e-10	7.00214e-08	-2.31148	-3.54985e-10
247082629	chr1:247082629:A:C	1.6432e-33	-2.21678	-0.394209	6.03948e-08	-2.06999	-0.389389
247082699	chr1:247082699:C:A	1.63385e-33	-2.21394	-0.402754	6.00658e-08	-2.06637	-0.398469
247082711	chr1:247082711:G:T	2.73793e-32	-6.80511e-10	0.202157	8.18599e-07	-6.80511e-10	0.147315
247082912	chr1:247082912:T:C	1.26871e-32	-6.80511e-10	-0.567048	4.50248e-07	-6.80511e-10	-0.45048
247082958	chr1:247082958:A:AT	2.10075e-33	-2.36534	-3.54985e-10	6.95495e-08	-2.31824	-3.54985e-10
247083172	chr1:247083172:G:C	1.08668e-32	-6.80511e-10	-0.72192	3.42346e-07	-6.80511e-10	-0.724458
247083189	chr1:247083189:G:A	1.6191e-33	-2.2342	-0.391563	5.9195e-08	-2.0922	-0.387238
247083531	chr1:247083531:G:T	2.71052e-33	-1.88371	-0.226783	9.58729e-08	-1.75397	-0.243288
247083591	chr1:247083591:T:TA	1.64551e-33	-2.23019	-0.379391	6.02259e-08	-2.08714	-0.375033
247083724	chr1:247083724:C:T	6.69988e-33	-6.80511e-10	-1.20554	1.93754e-07	-6.80511e-10	-1.29369
247083732	chr1:247083732:C:G	1.24579e-33	-2.40339	-0.484471	4.11298e-08	-2.33717	-0.506378
247083764	chr1:247083764:A:C	1.61873e-33	-2.23231	-0.393677	5.92094e-08	-2.08984	-0.389356
247083820	chr1:247083820:G:A	1.61612e-33	-2.2266	-0.401004	5.9203e-08	-2.08262	-0.396684
247083876	chr1:247083876:C:T	1.14859e-33	-2.18123	-0.787867	3.66569e-08	-2.10199	-0.856686
247084098	chr1:247084098:A:G	1.3186e-33	-2.25293	-0.578133	4.81834e-08	-2.1145	-0.570766
247084211	chr1:247084211:C:T	1.57155e-33	-2.22208	-0.433491	5.74724e-08	-2.08046	-0.428517
247084276	chr1:247084276:A:C	5.81419e-33	-6.80511e-10	-1.34733	1.84858e-07	-6.80511e-10	-1.34069
247084389	chr1:247084389:C:T	1.59164e-33	-2.19718	-0.445682	5.93219e-08	-2.03511	-0.442188
247084527	chr1:247084527:G:T	1.55657e-33	-2.21939	-0.445757	5.71632e-08	-2.07303	-0.441342
247084616	chr1:247084616:T:A	6.16719e-33	-6.80511e-10	-1.28839	1.97433e-07	-6.80511e-10	-1.27488
247084919	chr1:247084919:C:G	6.04437e-33	-6.80511e-10	-1.3085	1.90957e-07	-6.80511e-10	-1.30823
247084947	chr1:247084947:T:C	1.32967e-33	-2.41875	-0.403954	4.3524e-08	-2.35976	-0.427203
247085061	chr1:247085061:G:T	1.4952e-33	-2.22895	-0.476428	5.46863e-08	-2.08536	-0.473304
247085246	chr1:247085246:C:T	1.10151e-32	-6.80511e-10	-0.708362	3.47183e-07	-6.80511e-10	-0.710427
247085302	chr1:247085302:C:G	2.11355e-33	-2.35926	-3.54985e-10	7.00608e-08	-2.31092	-3.54985e-10
247085358	chr1:247085358:C:T	6.58799e-33	-6.80511e-10	-1.22238	1.91773e-07	-6.80511e-10	-1.30397
247085463	chr1:247085463:T:C	1.01867e-33	-2.24854	-0.840593	2.66705e-08	-2.39266	-0.884059
247085626	chr1:247085626:G:A	2.1407e-33	-2.3465	-3.54985e-10	7.10743e-08	-2.29655	-3.54985e-10
247085654	chr1:247085654:A:C	2.80954e-33	-2.2931	0.218495	7.3366e-08	-2.41533	0.150513
247085753	chr1:247085753:TCCACACAGGAGGG:T	5.78221e-34	-2.3416	-1.31383	1.71046e-08	-2.40569	-1.31524
247085760	chr1:247085760:AGGAGG:A	1.57957e-33	-2.41695	-0.233528	4.50598e-08	-2.4515	-0.300788
247085780	chr1:247085780:ACACAGG:A	1.3211e-33	-2.43241	-0.396764	3.87508e-08	-2.44846	-0.454672
247086001	chr1:247086001:A:G	1.22703e-33	-2.35183	-0.551204	3.34775e-08	-2.44609	-0.603315
247086043	chr1:247086043:A:G	6.51879e-34	-2.36282	-1.17271	2.35717e-08	-2.24003	-1.1602
247086088	chr1:247086088:A:G	1.01098e-33	-1.78601	-1.3107	2.39193e-08	-2.09673	-1.28886
247086275	chr1:247086275:CTG:C	6.16854e-33	-6.80511e-10	-1.28817	1.94754e-07	-6.80511e-10	-1.28854
247086291	chr1:247086291:C:T	7.48599e-33	-6.80511e-10	-1.0946	2.27027e-07	-6.80511e-10	-1.13521
247086487	chr1:247086487:G:C	1.19748e-33	-2.4093	-0.518112	3.4258e-08	-2.45447	-0.571889
247086522	chr1:247086522:A:G	1.25948e-33	-2.38286	-0.494068	3.51003e-08	-2.45302	-0.549048
247086650	chr1:247086650:G:A	1.01191e-32	-6.80511e-10	-0.793203	3.40216e-07	-6.80511e-10	-0.730701
247086793	chr1:247086793:T:C	2.82855e-33	-2.06787	-3.54985e-10	7.8537e-08	-2.19671	-3.54985e-10
247086798	chr1:247086798:A:G	6.50402e-34	-2.25896	-1.27883	1.68147e-08	-2.40611	-1.33192
247086961	chr1:247086961:C:T	7.95696e-33	-6.80511e-10	-1.03358	2.51734e-07	-6.80511e-10	-1.03191
247086963	chr1:247086963:A:G	1.25675e-33	-2.41271	-0.466394	3.60005e-08	-2.45423	-0.52252
247087062	chr1:247087062:C:T	1.6567e-33	-2.35607	-0.24673	6.31287e-08	-2.30744	-0.107669
247087310	chr1:247087310:GC:G	1.19251e-33	-2.39528	-0.536294	3.36641e-08	-2.45435	-0.589501
247087332	chr1:247087332:T:G	1.208e-33	-2.39769	-0.520981	3.41465e-08	-2.45449	-0.575127
247087624	chr1:247087624:C:G	1.58091e-32	-6.80511e-10	-0.347044	4.83004e-07	-6.80511e-10	-0.380254
247087626	chr1:247087626:A:G	2.42829e-33	-1.62893	-0.591517	8.80934e-08	-1.47953	-0.602355
247087833	chr1:247087833:C:T	5.90554e-34	-2.30804	-1.32629	1.60222e-08	-2.43019	-1.35612
247087898	chr1:247087898:G:T	8.20259e-33	-6.80511e-10	-1.00318	2.59532e-07	-6.80511e-10	-1.0014
247087934	chr1:247087934:C:T	7.65231e-33	-6.80511e-10	-1.07262	2.78735e-07	-6.80511e-10	-0.930018
247088021	chr1:247088021:C:A	7.58378e-33	-6.80511e-10	-1.08162	2.3807e-07	-6.80511e-10	-1.08772
247088095	chr1:247088095:A:G	1.74532e-32	-6.80511e-10	-0.248107	5.67779e-07	-6.80511e-10	-0.218547
247088120	chr1:247088120:T:C	9.72603e-34	-1.821	-1.31441	2.56666e-08	-2.00267	-1.31242
247088151	chr1:247088151:A:G	1.70098e-33	-1.35125	-1.22518	4.47507e-08	-1.54953	-1.20965
247088180	chr1:247088180:A:G	7.24156e-34	-2.20305	-1.22733	2.08813e-08	-2.36265	-1.15878
247088433	chr1:247088433:G:A	2.55941e-33	-1.77814	-0.389713	9.0699e-08	-1.64717	-0.405564
247088467	chr1:247088467:G:A	2.04771e-33	-2.39091	-3.54985e-10	6.47939e-08	-2.38907	-3.54985e-10
247088898	chr1:247088898:A:G	9.17551e-34	-2.45424	-0.739442	2.77332e-08	-2.34998	-0.887673
247088992	chr1:247088992:TC:T	1.48041e-33	-2.27594	-0.439378	4.83279e-08	-2.20011	-0.482162
247089114	chr1:247089114:T:C	7.98332e-33	-6.80511e-10	-1.03028	2.27067e-07	-6.80511e-10	-1.13504
247089198	chr1:247089198:G:C	1.65663e-32	-6.80511e-10	-0.300261	5.06437e-07	-6.80511e-10	-0.33288
247089381	chr1:247089381:T:C	3.07168e-33	-2.44889	0.46348	8.714e-08	-2.34326	0.250497
247089382	chr1:247089382:G:A	7.09587e-33	-6.80511e-10	-1.14812	2.32047e-07	-6.80511e-10	-1.11334
247089420	chr1:247089420:G:T	5.74197e-33	-6.80511e-10	-1.35983	1.81383e-07	-6.80511e-10	-1.35967
247089441	chr1:247089441:A:G	7.93286e-33	-6.80511e-10	-1.03662	2.25903e-07	-6.80511e-10	-1.14018
247089523	chr1:247089523:C:T	5.80395e-33	-6.80511e-10	-1.34909	1.83308e-07	-6.80511e-10	-1.34911
247089534	chr1:247089534:C:T	1.00168e-32	-2.35927	1.5559	3.14184e-07	-2.17026	1.35996
247089545	chr1:247089545:A:G	6.97353e-33	-6.80511e-10	-1.16551	2.20909e-07	-6.80511e-10	-1.16253
247089772	chr1:247089772:G:A	3.70272e-33	-2.39009	0.591528	1.28885e-07	-2.22517	0.523809
247089831	chr1:247089831:G:A	8.96442e-33	-6.80511e-10	-0.914368	2.82766e-07	-6.80511e-10	-0.91566
247089890	chr1:247089890:C:T	6.57806e-33	-2.17439	0.950501	2.24373e-07	-1.92881	0.781843
247089972	chr1:247089972:C:T	2.08622e-33	-2.37228	-3.54985e-10	6.88409e-08	-2.32848	-3.54985e-10
247090123	chr1:247090123:TC:T	5.80395e-33	-6.80511e-10	-1.34909	1.83308e-07	-6.80511e-10	-1.34911
247090153	chr1:247090153:C:T	3.01742e-33	-2.00323	-3.54985e-10	8.28481e-08	-2.14327	-3.54985e-10
247090173	chr1:247090173:C:T	1.00625e-32	-2.34228	1.54347	3.1304e-07	-2.16456	1.35061
247090183	chr1:247090183:A:G	1.00616e-32	-2.33989	1.54098	3.13477e-07	-2.16076	1.3482
247090191	chr1:247090191:T:C	9.33884e-33	-2.33546	1.46201	2.92615e-07	-2.154	1.27258
247090209	chr1:247090209:C:A	7.89618e-33	-6.80511e-10	-1.04125	2.2506e-07	-6.80511e-10	-1.14391
247090264	chr1:247090264:A:G	7.69754e-33	-2.33298	1.26625	2.38416e-07	-2.15081	1.06455
247090281	chr1:247090281:G:A	9.84763e-33	-2.30959	1.48919	3.12182e-07	-2.11359	1.29689
247090383	chr1:247090383:C:T	1.02484e-32	-2.31837	1.53786	3.23659e-07	-2.12705	1.34647
247090560	chr1:247090560:C:G	1.25909e-32	-6.80511e-10	-0.574658	3.9835e-07	-6.80511e-10	-0.572949
247090597	chr1:247090597:C:T	8.37496e-33	-2.31133	1.32894	2.68334e-07	-2.11685	1.1488
247090601	chr1:247090601:T:C	7.93283e-33	-2.31304	1.27641	2.54111e-07	-2.11937	1.09686
247090811	chr1:247090811:C:T	1.22097e-32	-6.80511e-10	-0.605397	4.24976e-07	-6.80511e-10	-0.508247
247091725	chr1:247091725:G:T	5.76405e-33	-6.80511e-10	-1.35599	1.83262e-07	-6.80511e-10	-1.34936
247092640	chr1:247092640:T:C	7.25953e-33	-2.38048	1.25516	2.46547e-07	-2.22887	1.17615
247092732	chr1:247092732:T:C	1.98326e-33	-2.42289	-3.54985e-10	6.25457e-08	-2.42438	-3.54985e-10
247092937	chr1:247092937:C:T	9.74727e-34	-2.31796	-0.815274	3.55186e-08	-2.26741	-0.722814
247093132	chr1:247093132:T:C	7.44189e-33	-6.80511e-10	-1.10051	2.33696e-07	-6.80511e-10	-1.10626
247093166	chr1:247093166:T:A	1.25889e-32	-6.80511e-10	-0.574815	4.4046e-07	-6.80511e-10	-0.472461
247093507	chr1:247093507:G:A	1.92656e-33	-2.45189	-3.54985e-10	6.24003e-08	-2.42671	-3.54985e-10
247093790	chr1:247093790:A:T	6.78952e-34	-2.44184	-1.053	2.29478e-08	-2.3972	-1.02986
247093841	chr1:247093841:G:A	9.43524e-34	-2.13146	-1.03431	2.71466e-08	-2.2756	-0.983426
247093870	chr1:247093870:T:C	1.23229e-32	-6.80511e-10	-0.596169	4.17432e-07	-6.80511e-10	-0.526159
247093931	chr1:247093931:ACGT:A	7.06663e-33	-6.80511e-10	-1.15225	2.21923e-07	-6.80511e-10	-1.15795
247094025	chr1:247094025:A:T	3.83996e-33	-2.3854	0.62323	1.15233e-07	-2.25434	0.441016
247094302	chr1:247094302:G:A	6.13475e-33	-6.80511e-10	-1.29366	1.94152e-07	-6.80511e-10	-1.29164
247094338	chr1:247094338:T:C	5.69589e-34	-2.44998	-1.22049	1.83134e-08	-2.44955	-1.2031
247094379	chr1:247094379:C:T	7.41864e-33	-6.80511e-10	-1.10364	2.35149e-07	-6.80511e-10	-1.10006
247094589	chr1:247094589:C:G	6.53814e-34	-2.28386	-1.2487	2.21229e-08	-2.21368	-1.24999
247094691	chr1:247094691:C:T	7.14424e-33	-6.80511e-10	-1.14132	2.17599e-07	-6.80511e-10	-1.17763
247095856	chr1:247095856:G:A	7.11311e-33	-6.80511e-10	-1.14569	2.41452e-07	-6.80511e-10	-1.07361
247096051	chr1:247096051:A:C	9.94022e-33	-6.80511e-10	-0.811042	3.13609e-07	-6.80511e-10	-0.812133
247096131	chr1:247096131:G:GC	2.95104e-33	-2.18714	0.161665	7.02814e-08	-2.3667	0.0589304
247096269	chr1:247096269:A:G	5.70796e-34	-2.40954	-1.25882	1.63081e-08	-2.45462	-1.314
247096382	chr1:247096382:G:A	5.61266e-34	-2.4543	-1.23089	1.70384e-08	-2.40836	-1.31645
247096396	chr1:247096396:A:G	2.0981e-33	-2.3666	-3.54985e-10	6.93249e-08	-2.32148	-3.54985e-10
247096397	chr1:247096397:G:A	7.25419e-34	-2.26641	-1.16222	2.55395e-08	-2.11933	-1.20073
247096403	chr1:247096403:G:C	8.02424e-33	-6.80511e-10	-1.02516	2.52915e-07	-6.80511e-10	-1.02722
247096472	chr1:247096472:G:A	1.05166e-32	-6.80511e-10	-0.754678	3.61333e-07	-6.80511e-10	-0.670479
247096556	chr1:247096556:A:T	5.81485e-34	-2.41496	-1.23484	1.65876e-08	-2.45461	-1.29702
247096593	chr1:247096593:G:A	6.49375e-34	-2.21013	-1.32925	1.83934e-08	-2.31592	-1.33237
247096823	chr1:247096823:T:A	1.02297e-32	-6.80511e-10	-0.782333	3.25513e-07	-6.80511e-10	-0.774878
247096870	chr1:247096870:G:C	1.85245e-33	-2.17594	-0.315183	4.43005e-08	-2.35826	-0.41103
247096895	chr1:247096895:A:AGG	2.09079e-33	-2.37009	-3.54985e-10	6.9028e-08	-2.32577	-3.54985e-10
247097060	chr1:247097060:A:T	3.19734e-33	-1.77262	-0.172696	1.15266e-07	-1.64427	-0.168759
247097072	chr1:247097072:G:C	5.758e-33	-6.80511e-10	-1.35704	1.81877e-07	-6.80511e-10	-1.35695
247097079	chr1:247097079:T:C	2.51917e-33	-2.1837	-3.54985e-10	6.07066e-08	-2.45423	-3.54985e-10
247097232	chr1:247097232:T:A	3.00708e-33	-1.84723	-0.159428	1.03248e-07	-1.69608	-0.227071
247097408	chr1:247097408:G:A	1.20769e-32	-6.80511e-10	-0.616333	3.98812e-07	-6.80511e-10	-0.571789
247097619	chr1:247097619:A:G	1.08143e-32	-6.80511e-10	-0.726766	3.41173e-07	-6.80511e-10	-0.727889
247097678	chr1:247097678:G:T	8.18523e-33	-6.80511e-10	-1.0053	2.70212e-07	-6.80511e-10	-0.961074
247097914	chr1:247097914:C:T	5.93651e-33	-6.80511e-10	-1.32651	1.88156e-07	-6.80511e-10	-1.32301
247098035	chr1:247098035:A:T	1.01116e-32	-6.80511e-10	-0.793947	3.20357e-07	-6.80511e-10	-0.790845
247098289	chr1:247098289:T:C	6.04259e-33	-6.80511e-10	-1.3088	1.90648e-07	-6.80511e-10	-1.30985
247098312	chr1:247098312:G:A	8.28614e-34	-1.98181	-1.31382	2.07479e-08	-2.23209	-1.29575
247098360	chr1:247098360:A:G	1.65182e-32	-6.80511e-10	-0.303171	4.94669e-07	-6.80511e-10	-0.35639
247098702	chr1:247098702:C:T	5.84065e-33	-6.80511e-10	-1.34279	1.86506e-07	-6.80511e-10	-1.33182
247098938	chr1:247098938:G:A	6.22329e-33	-6.80511e-10	-1.27933	1.96157e-07	-6.80511e-10	-1.28136
247099323	chr1:247099323:G:A	6.72838e-34	-2.40019	-1.1037	2.12561e-08	-2.39501	-1.10862
247099416	chr1:247099416:C:CA	1.38696e-33	-2.22674	-0.553775	3.76678e-08	-2.37073	-0.560745
247099593	chr1:247099593:G:A	1.0931e-32	-6.80511e-10	-0.716025	3.44954e-07	-6.80511e-10	-0.71687
247099640	chr1:247099640:C:T	4.36784e-33	-1.63336	-3.54985e-10	1.11263e-07	-1.84839	-3.54985e-10
247099641	chr1:247099641:G:A	5.29138e-34	-2.39745	-1.34668	1.68593e-08	-2.3884	-1.34698
247099675	chr1:247099675:T:C	4.76048e-33	-1.54728	-3.54985e-10	1.10061e-07	-1.85925	-3.54985e-10
247099742	chr1:247099742:T:C	5.67466e-34	-2.32607	-1.34814	1.8538e-08	-2.30649	-1.33397
247099853	chr1:247099853:T:C	4.9324e-34	-2.45457	-1.35982	1.57767e-08	-2.44313	-1.35862
247100009	chr1:247100009:G:C	8.11373e-33	-6.80511e-10	-1.01407	2.50681e-07	-6.80511e-10	-1.0361
247100078	chr1:247100078:G:A	1.02869e-32	-6.80511e-10	-0.776757	3.24639e-07	-6.80511e-10	-0.777566
247100131	chr1:247100131:T:C	9.65159e-34	-2.44911	-0.693982	2.90229e-08	-2.45251	-0.739682
247100281	chr1:247100281:G:A	6.15239e-33	-6.80511e-10	-1.29079	1.95208e-07	-6.80511e-10	-1.28621
247100289	chr1:247100289:TTA:T	6.14901e-33	-6.80511e-10	-1.29134	1.95097e-07	-6.80511e-10	-1.28678
247100295	chr1:247100295:T:C	1.09207e-32	-6.80511e-10	-0.716971	3.44646e-07	-6.80511e-10	-0.717762
247100337	chr1:247100337:C:G	1.56007e-32	-6.80511e-10	-0.360318	4.70809e-07	-6.80511e-10	-0.405827
247100391	chr1:247100391:C:T	5.74225e-33	-6.80511e-10	-1.35978	1.8141e-07	-6.80511e-10	-1.35952
247100671	chr1:247100671:T:C	2.30489e-33	-2.2726	-3.54985e-10	8.85897e-08	-2.07626	-3.54985e-10
247101560	chr1:247101560:C:G	1.0746e-33	-2.4541	-0.581578	3.22849e-08	-2.45464	-0.631038
247101695	chr1:247101695:C:G	6.13256e-33	-6.80511e-10	-1.29402	1.93376e-07	-6.80511e-10	-1.29565
247101800	chr1:247101800:C:A	6.34933e-33	-6.80511e-10	-1.25928	1.87224e-07	-6.80511e-10	-1.32798
247101992	chr1:247101992:G:A	1.15416e-32	-6.80511e-10	-0.661673	3.33228e-07	-6.80511e-10	-0.751454
247102916	chr1:247102916:T:C	7.4927e-33	-6.80511e-10	-1.0937	2.36398e-07	-6.80511e-10	-1.09476
247102921	chr1:247102921:CAT:C	4.93912e-34	-2.45406	-1.35897	1.58167e-08	-2.44356	-1.35565
247103106	chr1:247103106:A:G	1.09397e-32	-6.80511e-10	-0.715237	3.4528e-07	-6.80511e-10	-0.715924
247103298	chr1:247103298:G:C	1.08925e-32	-6.80511e-10	-0.719553	3.43742e-07	-6.80511e-10	-0.72039
247103354	chr1:247103354:C:G	7.07854e-34	-2.43723	-1.01592	2.48467e-08	-2.41204	-0.935509
247103362	chr1:247103362:G:A	5.198e-34	-2.45165	-1.31029	1.6116e-08	-2.45463	-1.32584
247103369	chr1:247103369:C:T	1.98946e-32	-6.80511e-10	-0.117183	6.0143e-07	-6.80511e-10	-0.160969
247103570	chr1:247103570:G:A	6.50685e-34	-2.33534	-1.20202	2.14707e-08	-2.33252	-1.16107
247103575	chr1:247103575:A:G	7.97484e-34	-2.33668	-0.997248	2.71254e-08	-2.32387	-0.935936
247103670	chr1:247103670:T:C	5.92445e-33	-6.80511e-10	-1.32854	1.8685e-07	-6.80511e-10	-1.32997
247103956	chr1:247103956:G:A	1.05129e-32	-6.80511e-10	-0.755033	3.3088e-07	-6.80511e-10	-0.758525
247103967	chr1:247103967:C:T	1.64072e-32	-0.30991	-3.54985e-10	4.6807e-07	-0.411663	-3.54985e-10
247103972	chr1:247103972:C:A	9.63399e-34	-2.41894	-0.725983	3.29231e-08	-2.44791	-0.61819
247104186	chr1:247104186:A:G	7.15553e-33	-6.80511e-10	-1.13975	2.25159e-07	-6.80511e-10	-1.14347
247104229	chr1:247104229:G:A	7.76818e-33	-6.80511e-10	-1.05759	2.46291e-07	-6.80511e-10	-1.05377
247104307	chr1:247104307:A:G	1.99111e-32	-6.80511e-10	-0.116352	6.17123e-07	-6.80511e-10	-0.135212
247104384	chr1:247104384:G:A	4.69297e-33	-1.56157	-3.54985e-10	1.187e-07	-1.78368	-3.54985e-10
247104959	chr1:247104959:A:G	8.75432e-33	-6.80511e-10	-0.938084	2.69797e-07	-6.80511e-10	-0.962611
247105000	chr1:247105000:T:C	8.47696e-34	-2.4511	-0.821767	2.9765e-08	-2.45178	-0.71517
247105412	chr1:247105412:A:G	1.57118e-32	-6.80511e-10	-0.353217	5.21913e-07	-6.80511e-10	-0.302778
247105538	chr1:247105538:G:A	9.63219e-33	-6.80511e-10	-0.842521	3.12138e-07	-6.80511e-10	-0.816835
247105875	chr1:247105875:G:A	6.29519e-33	-6.80511e-10	-1.26785	1.98134e-07	-6.80511e-10	-1.27134
247105913	chr1:247105913:G:A	6.36827e-33	-6.80511e-10	-1.2563	1.98428e-07	-6.80511e-10	-1.26986
247105925	chr1:247105925:A:G	8.76494e-34	-1.97233	-1.26713	2.411e-08	-2.14763	-1.23002
247106039	chr1:247106039:G:A	2.55209e-33	-2.17072	-3.54985e-10	6.07687e-08	-2.45321	-3.54985e-10
247106080	chr1:247106080:A:G	9.78564e-34	-1.8612	-1.2681	2.63427e-08	-2.05882	-1.23026
247106163	chr1:247106163:G:A	6.28731e-33	-6.80511e-10	-1.2691	1.97891e-07	-6.80511e-10	-1.27257
247106232	chr1:247106232:A:C	1.23831e-32	-6.80511e-10	-0.591302	3.79041e-07	-6.80511e-10	-0.622635
247106518	chr1:247106518:G:A	3.22294e-32	-6.80511e-10	0.365247	9.68327e-07	-6.80511e-10	0.31529
247107481	chr1:247107481:C:T	1.2802e-32	-6.80511e-10	-0.558031	4.23185e-07	-6.80511e-10	-0.51247
247107612	chr1:247107612:A:G	5.45629e-34	-2.45299	-1.26046	1.71568e-08	-2.4223	-1.29558
247107627	chr1:247107627:C:A	7.38897e-33	-6.80511e-10	-1.10764	2.56036e-07	-6.80511e-10	-1.01496
247108020	chr1:247108020:C:T	1.17488e-32	-6.80511e-10	-0.643878	3.55319e-07	-6.80511e-10	-0.687263
247108170	chr1:247108170:C:A	5.81032e-33	-6.80511e-10	-1.348	1.85305e-07	-6.80511e-10	-1.33828
247108389	chr1:247108389:G:A	6.28731e-33	-6.80511e-10	-1.2691	1.97891e-07	-6.80511e-10	-1.27257
247108391	chr1:247108391:C:T	1.31437e-33	-1.49225	-1.34203	2.35484e-08	-2.04305	-1.35817
247108394	chr1:247108394:G:A	5.83552e-33	-6.80511e-10	-1.34367	1.8465e-07	-6.80511e-10	-1.34182
247108438	chr1:247108438:A:AG	5.73639e-34	-2.4228	-1.24058	1.83599e-08	-2.4408	-1.20931
247108478	chr1:247108478:T:TCGTCAGA	1.91808e-32	-6.80511e-10	-0.153722	5.95928e-07	-6.80511e-10	-0.170159
247108616	chr1:247108616:G:A	5.66407e-34	-2.36318	-1.31289	1.79753e-08	-2.32635	-1.34493
247108996	chr1:247108996:C:T	6.13215e-34	-2.26139	-1.33529	1.94018e-08	-2.26	-1.33491
247109110	chr1:247109110:G:T	1.9596e-33	-2.30492	-0.129971	5.55557e-08	-2.41607	-0.126825
247109208	chr1:247109208:A:G	6.29196e-33	-6.80511e-10	-1.26836	1.98034e-07	-6.80511e-10	-1.27184
247110378	chr1:247110378:A:C	6.31813e-33	-6.80511e-10	-1.26421	1.969e-07	-6.80511e-10	-1.27758
247110435	chr1:247110435:T:C	6.04175e-34	-2.37541	-1.23612	1.96398e-08	-2.35801	-1.22471
247110502	chr1:247110502:T:G	9.12983e-34	-2.13509	-1.06358	2.2729e-08	-2.33257	-1.10407
247110546	chr1:247110546:C:T	2.56439e-33	-2.32566	0.159748	7.99458e-08	-2.1969	0.0179723
247110600	chr1:247110600:T:C	1.9148e-32	-6.80511e-10	-0.155433	5.9507e-07	-6.80511e-10	-0.171601
247110714	chr1:247110714:A:G	2.16635e-33	-2.30162	-0.0329675	6.71649e-08	-2.35986	0.00672888
247110913	chr1:247110913:G:T	8.97063e-34	-2.28637	-0.929891	2.45525e-08	-2.40986	-0.949602
247111182	chr1:247111182:C:G	7.41237e-34	-2.34988	-1.05718	2.54393e-08	-2.34227	-0.981717
247111537	chr1:247111537:T:G	1.1977e-32	-6.80511e-10	-0.624647	3.948e-07	-6.80511e-10	-0.581902
247111597	chr1:247111597:A:G	4.98432e-34	-2.45139	-1.35253	1.61883e-08	-2.43864	-1.33735
247111916	chr1:247111916:C:G	7.59893e-34	-2.19778	-1.18443	2.01902e-08	-2.35632	-1.19876
247112370	chr1:247112370:G:A	5.78035e-33	-6.80511e-10	-1.35317	1.81694e-07	-6.80511e-10	-1.35796
247112737	chr1:247112737:T:C	1.98544e-33	-2.24457	-0.177224	4.84344e-08	-2.34276	-0.337305
247113028	chr1:247113028:C:G	3.25329e-33	-1.67838	-0.249586	1.15167e-07	-1.67375	-0.140146
247113092	chr1:247113092:A:G	5.0744e-34	-2.43174	-1.35427	1.67465e-08	-2.39733	-1.34476
247113103	chr1:247113103:C:T	5.82932e-33	-6.80511e-10	-1.34473	1.83763e-07	-6.80511e-10	-1.34663
247113187	chr1:247113187:C:T	1.96807e-33	-2.43058	-3.54985e-10	6.27279e-08	-2.42147	-3.54985e-10
247113221	chr1:247113221:C:T	9.96167e-33	-6.80511e-10	-0.808886	3.0243e-07	-6.80511e-10	-0.84843
247113551	chr1:247113551:G:C	6.4543e-33	-6.80511e-10	-1.24288	2.03708e-07	-6.80511e-10	-1.24359
247113729	chr1:247113729:G:A	3.30543e-33	-1.91206	-3.54985e-10	8.28522e-08	-2.14322	-3.54985e-10
247113931	chr1:247113931:A:G	5.86882e-33	-2.33529	0.997312	1.85733e-07	-2.4478	1.11183
247114426	chr1:247114426:A:G	5.52512e-33	-2.40583	1.0075	1.86365e-07	-2.45283	1.12025
247114515	chr1:247114515:G:A	1.48036e-32	-6.80511e-10	-0.412759	5.33757e-07	-6.80511e-10	-0.280339
247114823	chr1:247114823:A:T	3.16635e-33	-2.42856	0.473512	9.92173e-08	-2.44839	0.485423
247114926	chr1:247114926:T:A	1.0167e-33	-1.92183	-1.16924	3.08355e-08	-1.91282	-1.21879
247115143	chr1:247115143:G:A	5.93114e-34	-2.45398	-1.17602	2.00816e-08	-2.37701	-1.18347
247115289	chr1:247115289:G:A	3.99011e-33	-2.27761	0.5538	1.12142e-07	-2.42694	0.58642
247115348	chr1:247115348:G:A	1.68911e-32	-6.80511e-10	-0.280845	5.60159e-07	-6.80511e-10	-0.23206
247115600	chr1:247115600:C:T	3.37675e-33	-1.89072	-3.54985e-10	8.4214e-08	-2.12692	-3.54985e-10
247115623	chr1:247115623:G:T	4.12554e-32	-6.80511e-10	0.61215	1.37761e-06	-6.80511e-10	0.667823
247115699	chr1:247115699:C:T	1.92429e-33	-2.45307	-3.54985e-10	6.78395e-08	-2.34314	-3.54985e-10
247115846	chr1:247115846:G:A	9.60459e-32	-6.80511e-10	1.45719	2.91793e-06	-6.80511e-10	1.41835
247119103	chr1:247119103:T:C	1.39471e-32	-6.80511e-10	-0.472363	4.5803e-07	-6.80511e-10	-0.433344
247119148	chr1:247119148:G:T	3.15972e-32	-6.80511e-10	0.345438	1.06113e-06	-6.80511e-10	0.406808
247119149	chr1:247119149:G:T	7.32582e-33	-6.80511e-10	-1.11623	2.26436e-07	-6.80511e-10	-1.13782
247119173	chr1:247119173:C:T	3.89393e-33	-1.74821	-3.54985e-10	1.19995e-07	-1.77283	-3.54985e-10
247119225	chr1:247119225:G:A	3.43841e-33	-1.87262	-3.54985e-10	8.57871e-08	-2.10841	-3.54985e-10
247119227	chr1:247119227:G:A	6.39836e-33	-6.80511e-10	-1.25159	2.00939e-07	-6.80511e-10	-1.25728
247119738	chr1:247119738:A:G	3.10824e-32	-6.80511e-10	0.329009	1.04193e-06	-6.80511e-10	0.38855
247119739	chr1:247119739:C:A	7.48108e-33	-6.80511e-10	-1.09525	2.33123e-07	-6.80511e-10	-1.10871
247119894	chr1:247119894:G:C	6.23116e-34	-2.30614	-1.27452	2.45962e-08	-2.12675	-1.23094
247119953	chr1:247119953:GC:G	1.20146e-33	-1.96851	-0.955591	3.21183e-08	-2.16749	-0.923363
247120017	chr1:247120017:C:T	1.38844e-32	-6.80511e-10	-0.476866	4.98753e-07	-6.80511e-10	-0.34817
247120018	chr1:247120018:A:G	7.98686e-34	-2.42443	-0.90799	2.33804e-08	-2.44959	-0.958796
247120194	chr1:247120194:A:G	5.89359e-33	-6.80511e-10	-1.33377	1.90443e-07	-6.80511e-10	-1.31093
247120738	chr1:247120738:C:T	3.06469e-32	-6.80511e-10	0.3149	1.02719e-06	-6.80511e-10	0.374305
247120782	chr1:247120782:C:T	5.80094e-33	-6.80511e-10	-1.34961	1.83453e-07	-6.80511e-10	-1.34832
247120947	chr1:247120947:A:G	2.93258e-33	-2.03175	-3.54985e-10	6.37326e-08	-2.40558	-3.54985e-10
247120966	chr1:247120966:T:C	1.53514e-33	-2.42711	-0.251894	4.25825e-08	-2.45084	-0.357992
247120987	chr1:247120987:G:A	3.00665e-33	-2.0068	-3.54985e-10	7.71097e-08	-2.21505	-3.54985e-10
247121266	chr1:247121266:G:GT	6.40487e-34	-2.22939	-1.32377	2.45145e-08	-2.01169	-1.34933
247121272	chr1:247121272:TCATATAGAACC:T	6.3185e-34	-2.24336	-1.32337	2.40325e-08	-2.03176	-1.34911
247121719	chr1:247121719:A:G	5.91342e-34	-2.33224	-1.30075	1.90881e-08	-2.27056	-1.34065
247121726	chr1:247121726:AG:A	3.72685e-33	-1.79207	-3.54985e-10	9.15016e-08	-2.04392	-3.54985e-10
247121738	chr1:247121738:C:G	1.41098e-33	-1.67745	-1.0859	3.46617e-08	-1.85848	-1.15617
247121922	chr1:247121922:A:G	1.43697e-33	-2.40935	-0.335747	3.91696e-08	-2.45441	-0.437973
247121937	chr1:247121937:T:C	2.07774e-32	-6.80511e-10	-0.0737651	6.16855e-07	-6.80511e-10	-0.135645
247121984	chr1:247121984:C:T	1.20122e-32	-6.80511e-10	-0.621706	4.26469e-07	-6.80511e-10	-0.504739
247122563	chr1:247122563:T:C	7.67748e-33	-6.80511e-10	-1.06934	2.35347e-07	-6.80511e-10	-1.09922
247122933	chr1:247122933:C:T	6.53523e-33	-6.80511e-10	-1.23042	2.00585e-07	-6.80511e-10	-1.25904
247123116	chr1:247123116:CATAAG:C	2.67603e-32	-6.80511e-10	0.179287	7.89322e-07	-6.80511e-10	0.110894
247123343	chr1:247123343:T:C	1.68123e-33	-2.42281	-0.1653	4.72408e-08	-2.44667	-0.258355
247123474	chr1:247123474:C:T	3.28273e-32	-6.80511e-10	0.38363	1.00039e-06	-6.80511e-10	0.347864
247123946	chr1:247123946:T:C	2.64017e-32	-6.80511e-10	0.165796	8.1523e-07	-6.80511e-10	0.143191
247123967	chr1:247123967:T:C	8.79629e-34	-2.44539	-0.790498	2.65224e-08	-2.45464	-0.827651
247124312	chr1:247124312:TCCTG:T	4.47262e-32	-6.80511e-10	0.692929	1.49785e-06	-6.80511e-10	0.751507
247124331	chr1:247124331:G:A	5.06999e-34	-2.42781	-1.35907	1.57104e-08	-2.44731	-1.35865
247124798	chr1:247124798:T:G	4.8942e-32	-6.80511e-10	0.783005	1.6254e-06	-6.80511e-10	0.833226
247124863	chr1:247124863:T:C	2.41275e-32	-6.80511e-10	0.075722	7.12947e-07	-6.80511e-10	0.00912729
247124886	chr1:247124886:C:T	2.05794e-33	-2.38592	-3.54985e-10	6.44368e-08	-2.3946	-3.54985e-10
247124949	chr1:247124949:C:T	1.01247e-33	-1.78251	-1.31273	3.16609e-08	-1.7735	-1.33169
247124954	chr1:247124954:T:C	5.92743e-33	-6.80511e-10	-1.32804	1.88236e-07	-6.80511e-10	-1.32258
247125019	chr1:247125019:C:T	5.05149e-34	-2.44327	-1.34726	1.57407e-08	-2.45395	-1.35008
247125246	chr1:247125246:T:C	2.66477e-32	-6.80511e-10	0.175072	7.85491e-07	-6.80511e-10	0.106029
247125357	chr1:247125357:G:A	7.95404e-33	-6.80511e-10	-1.03395	2.49075e-07	-6.80511e-10	-1.04252
247125581	chr1:247125581:G:A	1.13197e-32	-6.80511e-10	-0.681087	3.56909e-07	-6.80511e-10	-0.6828
247125617	chr1:247125617:A:G	6.33254e-32	-6.80511e-10	1.04066	2.08254e-06	-6.80511e-10	1.08107
247125764	chr1:247125764:T:C	5.05472e-34	-2.43151	-1.35838	1.56939e-08	-2.44911	-1.35789
247126035	chr1:247126035:G:A	3.01301e-33	-2.00469	-3.54985e-10	7.85223e-08	-2.1969	-3.54985e-10
247126128	chr1:247126128:C:T	5.34939e-34	-2.45013	-1.28311	1.66615e-08	-2.4539	-1.29328
247126143	chr1:247126143:C:T	8.94249e-33	-6.80511e-10	-0.916818	2.77432e-07	-6.80511e-10	-0.934705
247126179	chr1:247126179:A:T	9.59289e-33	-6.80511e-10	-0.84661	2.97289e-07	-6.80511e-10	-0.865576
247126422	chr1:247126422:G:A	4.72782e-33	-1.55417	-3.54985e-10	1.21133e-07	-1.76339	-3.54985e-10
247127706	chr1:247127706:C:T	7.71861e-32	-6.80511e-10	1.23859	2.46502e-06	-6.80511e-10	1.24968
247127952	chr1:247127952:T:TA	1.06149e-32	-6.80511e-10	-0.745376	3.24671e-07	-6.80511e-10	-0.777468
247128179	chr1:247128179:C:A	6.60046e-33	-6.80511e-10	-1.22049	2.06474e-07	-6.80511e-10	-1.23011
247128843	chr1:247128843:T:G	8.7903e-34	-1.8777	-1.35887	3.17171e-08	-1.74372	-1.35971
247129984	chr1:247129984:TACTTCCCCGAGC:T	6.30165e-33	-6.80511e-10	-1.26682	1.99408e-07	-6.80511e-10	-1.26492
247130255	chr1:247130255:T:A	6.63581e-33	-6.80511e-10	-1.21515	2.10628e-07	-6.80511e-10	-1.21019
247130454	chr1:247130454:G:A	8.54348e-33	-6.80511e-10	-0.962463	2.6006e-07	-6.80511e-10	-0.999366
247130467	chr1:247130467:C:A	2.59502e-33	-2.15404	-3.54985e-10	9.13799e-08	-2.04525	-3.54985e-10
247130692	chr1:247130692:G:A	5.96544e-33	-6.80511e-10	-1.32165	1.88593e-07	-6.80511e-10	-1.32069
247130816	chr1:247130816:G:A	9.17314e-34	-1.96895	-1.22499	2.41314e-08	-2.13344	-1.24333
247130921	chr1:247130921:G:A	5.84014e-33	-6.80511e-10	-1.34288	1.85381e-07	-6.80511e-10	-1.33786
247131099	chr1:247131099:A:C	8.70786e-33	-6.80511e-10	-0.943405	3.18833e-07	-6.80511e-10	-0.795611
247131194	chr1:247131194:G:A	6.0946e-33	-6.80511e-10	-1.30023	1.91557e-07	-6.80511e-10	-1.30509
247131311	chr1:247131311:G:A	1.63153e-32	-6.80511e-10	-0.315526	5.61782e-07	-6.80511e-10	-0.229166
247131552	chr1:247131552:G:A	5.29392e-34	-2.39156	-1.3521	1.63636e-08	-2.40876	-1.35646
247131876	chr1:247131876:T:C	8.48391e-34	-2.03206	-1.23998	2.26174e-08	-2.18451	-1.25705
247132338	chr1:247132338:C:G	8.53318e-33	-6.80511e-10	-0.96367	2.61286e-07	-6.80511e-10	-0.994664
247132383	chr1:247132383:C:T	7.28074e-34	-2.30775	-1.11723	2.17735e-08	-2.3688	-1.11078
247132476	chr1:247132476:C:G	8.65976e-34	-2.04224	-1.20929	2.30836e-08	-2.19253	-1.22863
247132490	chr1:247132490:C:A	6.31637e-33	-6.80511e-10	-1.26449	1.98942e-07	-6.80511e-10	-1.26727
247132843	chr1:247132843:CCTT:C	2.52804e-33	-2.18019	-3.54985e-10	7.00232e-08	-2.31145	-3.54985e-10
247133385	chr1:247133385:G:A	6.17554e-34	-2.32709	-1.26253	1.85378e-08	-2.38538	-1.25509
247133461	chr1:247133461:A:G	5.88248e-33	-6.80511e-10	-1.33565	1.86891e-07	-6.80511e-10	-1.32975
247133716	chr1:247133716:C:T	6.576e-34	-2.39303	-1.13376	2.17985e-08	-2.39061	-1.08782
247133746	chr1:247133746:C:T	1.00008e-32	-6.80511e-10	-0.80497	3.2422e-07	-6.80511e-10	-0.778859
247133937	chr1:247133937:G:A	7.33961e-34	-2.28989	-1.12704	2.18586e-08	-2.35496	-1.12073
247134200	chr1:247134200:T:C	8.02123e-34	-2.36362	-0.964507	2.64897e-08	-2.36033	-0.923199
247134372	chr1:247134372:A:T	7.44171e-34	-2.29101	-1.11211	2.21692e-08	-2.35597	-1.10561
247134705	chr1:247134705:T:C	9.11844e-33	-6.80511e-10	-0.897333	2.99527e-07	-6.80511e-10	-0.858077
247135458	chr1:247135458:C:T	5.89811e-33	-6.80511e-10	-1.333	1.89876e-07	-6.80511e-10	-1.31391
247135673	chr1:247135673:G:A	6.7477e-34	-2.33429	-1.16673	2.2092e-08	-2.3408	-1.12426
247136313	chr1:247136313:A:C	5.86547e-33	-6.80511e-10	-1.33855	1.85901e-07	-6.80511e-10	-1.33506
247136754	chr1:247136754:T:C	6.40931e-34	-2.38957	-1.16289	2.11808e-08	-2.38726	-1.11993
247136866	chr1:247136866:G:C	6.40209e-34	-2.31318	-1.24041	1.91186e-08	-2.3737	-1.23592
247136906	chr1:247136906:C:T	6.65481e-34	-2.38539	-1.12949	2.20583e-08	-2.38303	-1.08356
247137366	chr1:247137366:A:G	6.32453e-34	-2.34148	-1.2243	2.08608e-08	-2.33642	-1.18599
247137411	chr1:247137411:A:G	1.25826e-33	-1.90624	-0.971654	3.80765e-08	-1.87864	-1.04204
247137458	chr1:247137458:A:G	5.54618e-34	-2.42365	-1.27345	1.85606e-08	-2.40919	-1.23005
247137560	chr1:247137560:A:G	6.31844e-34	-2.38979	-1.17695	2.09312e-08	-2.38519	-1.13385
247138165	chr1:247138165:T:C	5.39174e-34	-2.44331	-1.28204	1.77153e-08	-2.42966	-1.25619
247138360	chr1:247138360:C:A	9.36603e-33	-6.80511e-10	-0.870543	2.87412e-07	-6.80511e-10	-0.899362
247138526	chr1:247138526:G:A	2.66014e-33	-2.12925	-3.54985e-10	7.28038e-08	-2.27251	-3.54985e-10
247138642	chr1:247138642:C:T	2.633e-33	-2.13951	-3.54985e-10	7.22457e-08	-2.28021	-3.54985e-10
247138691	chr1:247138691:G:C	2.56651e-33	-2.16508	-3.54985e-10	7.08391e-08	-2.29987	-3.54985e-10
247138700	chr1:247138700:T:C	3.30726e-33	-1.91151	-3.54985e-10	1.00131e-07	-1.9538	-3.54985e-10
247139066	chr1:247139066:C:T	3.91526e-33	-1.74275	-3.54985e-10	9.5442e-08	-2.00176	-3.54985e-10
247139144	chr1:247139144:C:T	5.682e-34	-2.44277	-1.23014	1.88337e-08	-2.42736	-1.19727
247139193	chr1:247139193:C:A	6.28483e-34	-2.28275	-1.28933	1.86319e-08	-2.35149	-1.28391
247139411	chr1:247139411:C:T	8.47382e-33	-6.80511e-10	-0.97065	2.58057e-07	-6.80511e-10	-1.0071
247139465	chr1:247139465:G:A	2.60669e-33	-2.14955	-3.54985e-10	7.16858e-08	-2.28799	-3.54985e-10
247139476	chr1:247139476:A:G	2.45968e-33	-2.2076	-3.54985e-10	9.8812e-08	-1.96706	-3.54985e-10
247139663	chr1:247139663:TC:T	5.87498e-33	-6.80511e-10	-1.33693	1.85341e-07	-6.80511e-10	-1.33808
247139714	chr1:247139714:G:A	5.8823e-34	-2.30762	-1.33065	1.75472e-08	-2.37396	-1.32143
247139961	chr1:247139961:G:A	5.771e-34	-2.41565	-1.24172	1.91358e-08	-2.39858	-1.21014
247140197	chr1:247140197:T:A	6.10777e-33	-6.80511e-10	-1.29807	1.92801e-07	-6.80511e-10	-1.29862
247140979	chr1:247140979:C:A	7.3323e-33	-6.80511e-10	-1.11534	2.26823e-07	-6.80511e-10	-1.13611
247141385	chr1:247141385:C:A	5.34576e-34	-2.40126	-1.33265	1.64922e-08	-2.41662	-1.34077
247141407	chr1:247141407:T:G	6.06038e-33	-6.80511e-10	-1.30586	1.90508e-07	-6.80511e-10	-1.31059
247141878	chr1:247141878:T:C	7.18076e-34	-2.24538	-1.19343	2.12011e-08	-2.32114	-1.18509
247142112	chr1:247142112:T:C	6.41243e-34	-2.26288	-1.2891	1.89222e-08	-2.33632	-1.28363
247142571	chr1:247142571:C:T	9.01598e-34	-2.42851	-0.782706	2.8341e-08	-2.406	-0.809974
247142691	chr1:247142691:C:T	5.28996e-34	-2.40139	-1.34302	1.63359e-08	-2.41675	-1.35016
247142900	chr1:247142900:A:G	1.70434e-32	-6.80511e-10	-0.271867	5.86488e-07	-6.80511e-10	-0.186128
247142948	chr1:247142948:GTGTT:G	4.99976e-34	-2.44547	-1.35536	1.81341e-08	-2.30399	-1.35849
247143057	chr1:247143057:T:C	5.26153e-31	-6.80511e-10	3.15796	1.65544e-05	-6.80511e-10	3.15413
247143429	chr1:247143429:A:G	6.34131e-33	-6.80511e-10	-1.26055	2.05314e-07	-6.80511e-10	-1.23574
247143531	chr1:247143531:A:G	5.67015e-34	-2.38927	-1.28573	1.74982e-08	-2.36263	-1.33555
247143615	chr1:247143615:T:C	6.16788e-34	-2.24303	-1.34783	1.97817e-08	-2.2176	-1.35792
247143759	chr1:247143759:G:A	5.15994e-34	-2.41972	-1.34957	1.66854e-08	-2.39467	-1.35107
247144051	chr1:247144051:C:T	6.06495e-34	-2.25345	-1.35424	1.95293e-08	-2.2286	-1.35976
247144074	chr1:247144074:TC:T	9.55896e-33	-6.80511e-10	-0.850152	3.55321e-07	-6.80511e-10	-0.687258
247144431	chr1:247144431:T:G	6.9597e-34	-2.2868	-1.18328	2.07644e-08	-2.35235	-1.17469
247144851	chr1:247144851:A:G	2.04845e-32	-6.80511e-10	-0.0879606	6.74519e-07	-6.80511e-10	-0.0462803
247145025	chr1:247145025:C:T	7.62048e-33	-6.80511e-10	-1.07679	2.3496e-07	-6.80511e-10	-1.10086
247145389	chr1:247145389:T:C	6.15228e-34	-2.2444	-1.349	1.98826e-08	-2.21232	-1.35811
247145402	chr1:247145402:C:T	5.47755e-34	-2.39429	-1.31527	1.68532e-08	-2.4104	-1.32533
247145555	chr1:247145555:T:C	2.01797e-33	-2.40554	-3.54985e-10	6.16883e-08	-2.43819	-3.54985e-10
247145650	chr1:247145650:C:T	5.19589e-34	-2.43019	-1.33216	1.61265e-08	-2.43923	-1.34059
247145729	chr1:247145729:A:G	5.3129e-34	-2.45331	-1.28677	1.87269e-08	-2.36761	-1.26271
247145744	chr1:247145744:T:G	5.75489e-33	-6.80511e-10	-1.35758	1.82036e-07	-6.80511e-10	-1.35608
247145902	chr1:247145902:C:T	6.06005e-34	-2.32768	-1.28082	1.81342e-08	-2.38822	-1.27426
247146112	chr1:247146112:C:T	1.96257e-33	-2.43338	-3.54985e-10	6.44055e-08	-2.39508	-3.54985e-10
247146385	chr1:247146385:G:A	6.4201e-34	-2.27085	-1.27993	1.89945e-08	-2.3428	-1.27333
247146551	chr1:247146551:A:G	2.28793e-33	-2.27998	-3.54985e-10	7.13477e-08	-2.29271	-3.54985e-10
247146666	chr1:247146666:T:C	8.64098e-33	-6.80511e-10	-0.951115	2.64447e-07	-6.80511e-10	-0.982639
247146673	chr1:247146673:TA:T	8.58443e-33	-6.80511e-10	-0.957681	2.62784e-07	-6.80511e-10	-0.988947
247147505	chr1:247147505:G:A	5.72935e-34	-2.32275	-1.34186	1.82926e-08	-2.30467	-1.34912
247147663	chr1:247147663:C:G	5.42848e-34	-2.36049	-1.35806	1.67602e-08	-2.38154	-1.35973
247147747	chr1:247147747:T:A	6.07509e-33	-6.80511e-10	-1.30343	1.93233e-07	-6.80511e-10	-1.29639
247147968	chr1:247147968:A:C	5.74239e-33	-6.80511e-10	-1.35976	1.81353e-07	-6.80511e-10	-1.35983
247148146	chr1:247148146:G:A	5.07573e-34	-2.42606	-1.35968	1.86169e-08	-2.28152	-1.35469
247148556	chr1:247148556:T:C	5.26776e-34	-2.39115	-1.35746	1.63252e-08	-2.40817	-1.3594
247148627	chr1:247148627:T:C	5.25886e-34	-2.39141	-1.3589	1.6317e-08	-2.40823	-1.35984
247148953	chr1:247148953:G:C	5.95731e-33	-6.80511e-10	-1.32301	1.87407e-07	-6.80511e-10	-1.327
247149173	chr1:247149173:T:C	5.36635e-34	-2.37253	-1.35754	1.65845e-08	-2.39238	-1.35943
247149453	chr1:247149453:T:C	5.26168e-34	-2.3926	-1.35717	1.63033e-08	-2.40965	-1.35927
247149657	chr1:247149657:T:C	6.01178e-33	-6.80511e-10	-1.31391	1.89067e-07	-6.80511e-10	-1.31818
247149756	chr1:247149756:G:A	2.58292e-33	-2.15871	-3.54985e-10	7.11641e-08	-2.29529	-3.54985e-10
247150089	chr1:247150089:A:G	8.32653e-33	-6.80511e-10	-0.988185	2.64689e-07	-6.80511e-10	-0.981725
247150160	chr1:247150160:C:T	5.36621e-34	-2.3761	-1.35399	1.65714e-08	-2.39514	-1.35746
247150193	chr1:247150193:T:C	6.08029e-33	-6.80511e-10	-1.30258	1.93414e-07	-6.80511e-10	-1.29544
247150278	chr1:247150278:C:T	6.20599e-34	-2.28522	-1.29948	1.85033e-08	-2.35753	-1.2848
247150286	chr1:247150286:T:C	2.26859e-33	-2.28847	-3.54985e-10	7.33079e-08	-2.26561	-3.54985e-10
247150389	chr1:247150389:A:G	5.78291e-33	-6.80511e-10	-1.35272	1.83616e-07	-6.80511e-10	-1.34743
247150402	chr1:247150402:A:G	9.39363e-33	-6.80511e-10	-0.867599	2.87183e-07	-6.80511e-10	-0.900159
247150680	chr1:247150680:T:C	5.94359e-33	-6.80511e-10	-1.32532	1.87032e-07	-6.80511e-10	-1.329
247150771	chr1:247150771:TATGA:T	6.10102e-33	-6.80511e-10	-1.29918	1.94107e-07	-6.80511e-10	-1.29187
247150887	chr1:247150887:TAAC:T	8.20671e-34	-1.94739	-1.35788	2.29957e-08	-2.06577	-1.3592
247151034	chr1:247151034:G:A	8.62613e-33	-6.80511e-10	-0.952836	2.64012e-07	-6.80511e-10	-0.984286
247151226	chr1:247151226:TC:T	3.60422e-33	-1.82552	-3.54985e-10	1.15103e-07	-1.81446	-3.54985e-10
247151244	chr1:247151244:T:C	3.51139e-33	-1.85162	-3.54985e-10	1.12216e-07	-1.83986	-3.54985e-10
247151255	chr1:247151255:G:A	5.78007e-34	-2.30462	-1.35118	1.77973e-08	-2.32603	-1.3552
247151261	chr1:247151261:T:C	2.96419e-33	-2.02103	-3.54985e-10	9.45856e-08	-2.01077	-3.54985e-10
247151410	chr1:247151410:C:T	5.74402e-33	-6.80511e-10	-1.35947	1.81759e-07	-6.80511e-10	-1.3576
247151835	chr1:247151835:CAACATGCAG:C	5.08472e-34	-2.43512	-1.34886	1.6372e-08	-2.41434	-1.35037
247152144	chr1:247152144:T:C	5.74872e-33	-6.80511e-10	-1.35865	1.81458e-07	-6.80511e-10	-1.35926
247152305	chr1:247152305:CA:C	5.47175e-34	-2.44038	-1.27023	1.76758e-08	-2.41407	-1.27401
247152447	chr1:247152447:T:C	1.65649e-32	-6.80511e-10	-0.300343	5.4666e-07	-6.80511e-10	-0.256452
247152709	chr1:247152709:T:C	5.99712e-33	-6.80511e-10	-1.31635	1.90474e-07	-6.80511e-10	-1.31076
247152918	chr1:247152918:G:A	6.29012e-34	-2.21528	-1.35596	2.74099e-08	-1.89082	-1.35855
247152968	chr1:247152968:C:T	8.4452e-34	-1.93623	-1.34038	2.30856e-08	-2.09931	-1.32176
247153077	chr1:247153077:A:G	6.35469e-33	-6.80511e-10	-1.25844	1.97751e-07	-6.80511e-10	-1.27327
247153330	chr1:247153330:T:C	5.1152e-34	-2.4513	-1.3267	1.77313e-08	-2.37467	-1.31027
247153489	chr1:247153489:G:A	8.56773e-33	-6.80511e-10	-0.959629	2.62899e-07	-6.80511e-10	-0.988512
247153796	chr1:247153796:CAGGATTATATCTT:C	6.65333e-34	-2.34594	-1.16916	2.03728e-08	-2.4083	-1.13779
247154188	chr1:247154188:T:C	6.49378e-34	-2.39834	-1.14104	1.98717e-08	-2.41671	-1.15427
247154331	chr1:247154331:C:G	2.2419e-33	-1.61813	-0.682174	7.80607e-08	-1.59789	-0.604899
247154642	chr1:247154642:G:GACTT	6.25364e-34	-2.41546	-1.1616	1.928e-08	-2.43049	-1.17072
247154882	chr1:247154882:T:C	9.03934e-33	-6.80511e-10	-0.906045	2.80021e-07	-6.80511e-10	-0.925415
247154935	chr1:247154935:TCAA:T	4.95971e-34	-2.45069	-1.35818	1.56049e-08	-2.45406	-1.35863
247155185	chr1:247155185:C:T	5.98632e-33	-6.80511e-10	-1.31815	1.89097e-07	-6.80511e-10	-1.31802
247155252	chr1:247155252:AAT:A	9.31734e-33	-6.80511e-10	-0.875754	2.8379e-07	-6.80511e-10	-0.912046
247155360	chr1:247155360:A:T	7.55765e-34	-2.09108	-1.29658	2.79785e-08	-1.90497	-1.32387
247155384	chr1:247155384:C:T	5.94762e-34	-2.41508	-1.21215	1.83356e-08	-2.43028	-1.22116
247155386	chr1:247155386:TTAAA:T	1.54044e-32	-6.80511e-10	-0.372977	5.31078e-07	-6.80511e-10	-0.28537
247155627	chr1:247155627:T:C	6.0164e-34	-2.4272	-1.18853	1.86049e-08	-2.43944	-1.19742
247155633	chr1:247155633:G:A	5.25403e-32	-6.80511e-10	0.853949	1.75994e-06	-6.80511e-10	0.912757
247155678	chr1:247155678:G:A	1.12706e-33	-2.2986	-0.689416	3.86113e-08	-2.21827	-0.688468
247155809	chr1:247155809:T:C	6.24222e-34	-2.40494	-1.17394	1.92034e-08	-2.42205	-1.18314
247156187	chr1:247156187:G:A	6.67929e-34	-2.25213	-1.25908	2.75747e-08	-2.02082	-1.22256
247156464	chr1:247156464:A:T	8.68579e-33	-6.80511e-10	-0.945943	2.71369e-07	-6.80511e-10	-0.9568
247156472	chr1:247156472:GA:G	6.60945e-34	-2.42285	-1.09887	2.04088e-08	-2.43612	-1.1082
247156500	chr1:247156500:A:G	2.369e-33	-2.24517	-3.54985e-10	6.52753e-08	-2.38167	-3.54985e-10
247156528	chr1:247156528:G:A	6.86689e-34	-2.41096	-1.07254	2.11407e-08	-2.42684	-1.08224
247156956	chr1:247156956:A:G	6.93959e-34	-2.40098	-1.072	2.12309e-08	-2.41881	-1.08601
247157566	chr1:247157566:G:A	6.74042e-34	-2.41704	-1.08506	2.07804e-08	-2.43164	-1.09463
247157919	chr1:247157919:C:T	8.37662e-33	-6.80511e-10	-0.982187	2.61934e-07	-6.80511e-10	-0.992186
247158044	chr1:247158044:A:G	6.70405e-34	-2.42246	-1.08504	2.06901e-08	-2.43592	-1.0947
247158182	chr1:247158182:G:A	1.02055e-32	-6.80511e-10	-0.784709	3.24501e-07	-6.80511e-10	-0.77799
247158521	chr1:247158521:C:T	1.55928e-33	-2.15426	-0.50915	4.4202e-08	-2.24297	-0.528539
247158643	chr1:247158643:C:T	5.7856e-34	-2.43578	-1.21906	1.80415e-08	-2.44625	-1.22135
247158699	chr1:247158699:A:G	6.214e-34	-2.22664	-1.35677	2.1085e-08	-2.16933	-1.34239
247158782	chr1:247158782:A:G	1.50199e-32	-6.80511e-10	-0.398252	5.1681e-07	-6.80511e-10	-0.312605
247158996	chr1:247158996:G:T	6.12555e-34	-2.26935	-1.32839	2.10426e-08	-2.21849	-1.29524
247159133	chr1:247159133:G:A	9.64365e-33	-6.80511e-10	-0.841332	2.93538e-07	-6.80511e-10	-0.878273
247159276	chr1:247159276:C:T	6.85763e-34	-2.40987	-1.07498	2.11072e-08	-2.42602	-1.08464
247159378	chr1:247159378:G:A	5.7433e-33	-6.80511e-10	-1.3596	1.81375e-07	-6.80511e-10	-1.35971
247159665	chr1:247159665:G:C	6.63107e-34	-2.28103	-1.23742	2.71117e-08	-2.06285	-1.19746
247159893	chr1:247159893:T:C	6.93169e-34	-2.41964	-1.05447	2.13721e-08	-2.43364	-1.06456
247159942	chr1:247159942:G:T	5.93313e-34	-2.27162	-1.35804	2.40044e-08	-2.03235	-1.34969
247159958	chr1:247159958:C:A	5.55888e-34	-2.4545	-1.24032	1.68851e-08	-2.45224	-1.28161
247159988	chr1:247159988:T:G	2.70131e-33	-2.11389	-3.54985e-10	7.41252e-08	-2.25452	-3.54985e-10
247160049	chr1:247160049:C:T	7.75736e-33	-6.80511e-10	-1.05899	2.38041e-07	-6.80511e-10	-1.08783
247160255	chr1:247160255:A:G	6.88636e-34	-2.41141	-1.06927	2.11985e-08	-2.42724	-1.07911
247160871	chr1:247160871:AAG:A	2.3944e-33	-2.2345	-3.54985e-10	6.74873e-08	-2.34834	-3.54985e-10
247161015	chr1:247161015:C:T	2.35697e-33	-2.25026	-3.54985e-10	9.09322e-08	-2.05017	-3.54985e-10
247161725	chr1:247161725:T:C	6.75463e-34	-2.42854	-1.07144	2.08795e-08	-2.44042	-1.08109
247161782	chr1:247161782:C:T	7.85867e-34	-2.10246	-1.24614	1.93764e-08	-2.28808	-1.30815
247162105	chr1:247162105:T:G	6.72283e-34	-2.41888	-1.08583	2.06554e-08	-2.43304	-1.09926
247162260	chr1:247162260:G:A	7.35292e-34	-2.29004	-1.12508	2.42851e-08	-2.19598	-1.17443
247162630	chr1:247162630:AAAAAGC:A	7.80196e-33	-6.80511e-10	-1.05326	2.44075e-07	-6.80511e-10	-1.0628
247162687	chr1:247162687:A:G	1.48391e-33	-2.20645	-0.506499	4.24291e-08	-2.28644	-0.526003
247163619	chr1:247163619:G:A	6.11345e-33	-6.80511e-10	-1.29714	1.97128e-07	-6.80511e-10	-1.27643
247163713	chr1:247163713:A:G	6.3763e-34	-2.41806	-1.13957	1.96637e-08	-2.43254	-1.14896
247163835	chr1:247163835:T:C	6.1824e-34	-2.42237	-1.16614	1.91008e-08	-2.436	-1.17455
247164089	chr1:247164089:C:T	2.66909e-33	-2.12589	-3.54985e-10	7.30322e-08	-2.26938	-3.54985e-10
247164281	chr1:247164281:A:G	6.27399e-34	-2.42496	-1.14884	1.93848e-08	-2.43776	-1.15803
247164673	chr1:247164673:T:C	1.50682e-32	-6.80511e-10	-0.395042	4.90545e-07	-6.80511e-10	-0.364762
247164681	chr1:247164681:A:G	6.44672e-34	-2.40842	-1.13822	1.98361e-08	-2.42513	-1.14765
247165067	chr1:247165067:T:C	5.88806e-34	-2.42088	-1.21641	1.71716e-08	-2.44524	-1.27178
247165095	chr1:247165095:T:C	2.02068e-33	-2.4042	-3.54985e-10	6.70968e-08	-2.35414	-3.54985e-10
247165488	chr1:247165488:G:A	5.98108e-33	-6.80511e-10	-1.31903	1.8877e-07	-6.80511e-10	-1.31975
247165711	chr1:247165711:C:T	8.32189e-32	-6.80511e-10	1.31384	2.81664e-06	-6.80511e-10	1.38302
247165995	chr1:247165995:T:C	9.52532e-33	-6.80511e-10	-0.853677	2.91139e-07	-6.80511e-10	-0.88648
247166497	chr1:247166497:T:G	8.79099e-33	-6.80511e-10	-0.933904	2.74706e-07	-6.80511e-10	-0.94458
247166501	chr1:247166501:T:C	5.39567e-33	-1.42203	-3.54985e-10	1.75868e-07	-1.39055	-3.54985e-10
247166961	chr1:247166961:T:C	7.78865e-31	-6.80511e-10	3.55021	2.50942e-05	-6.80511e-10	3.57011
247167340	chr1:247167340:C:T	4.9454e-34	-2.45306	-1.35869	1.55891e-08	-2.45466	-1.35905
247167344	chr1:247167344:AG:A	4.94484e-34	-2.45318	-1.35869	1.55892e-08	-2.45466	-1.35905
247167401	chr1:247167401:TG:T	9.3523e-33	-6.80511e-10	-0.872009	2.85194e-07	-6.80511e-10	-0.907109
247167463	chr1:247167463:G:A	1.96035e-32	-6.80511e-10	-0.131922	6.53532e-07	-6.80511e-10	-0.0778876
247167567	chr1:247167567:A:G	1.95812e-33	-2.43565	-3.54985e-10	6.07287e-08	-2.45386	-3.54985e-10
247167626	chr1:247167626:T:C	2.35581e-33	-1.44416	-0.80659	8.25389e-08	-1.4103	-0.736713
247168357	chr1:247168357:T:C	4.97305e-34	-2.45071	-1.35547	1.56648e-08	-2.45412	-1.35475
247168692	chr1:247168692:T:A	6.52584e-33	-6.80511e-10	-1.23186	2.11038e-07	-6.80511e-10	-1.20824
247168804	chr1:247168804:A:G	5.83831e-33	-6.80511e-10	-1.34319	1.84801e-07	-6.80511e-10	-1.341
247169036	chr1:247169036:A:G	1.32916e-32	-6.80511e-10	-0.5205	4.54493e-07	-6.80511e-10	-0.441098
247169089	chr1:247169089:C:T	1.43416e-32	-6.80511e-10	-0.444471	4.92906e-07	-6.80511e-10	-0.359961
247169329	chr1:247169329:A:G	1.07454e-32	-6.80511e-10	-0.733156	3.21044e-07	-6.80511e-10	-0.788703
247170383	chr1:247170383:CTGGAAATTT:C	6.6503e-34	-2.22513	-1.29042	2.20382e-08	-2.16337	-1.30413
247170427	chr1:247170427:G:A	1.21785e-33	-1.91012	-1.00043	3.60813e-08	-1.92183	-1.05268
247170489	chr1:247170489:G:GT	1.03298e-32	-6.80511e-10	-0.772601	3.11897e-07	-6.80511e-10	-0.817607
247172154	chr1:247172154:G:C	1.96031e-32	-6.80511e-10	-0.131945	5.88421e-07	-6.80511e-10	-0.182836
247172313	chr1:247172313:G:A	7.62601e-33	-6.80511e-10	-1.07607	2.27039e-07	-6.80511e-10	-1.13516
247172752	chr1:247172752:C:A	9.47254e-34	-2.25132	-0.910503	2.11466e-08	-2.45369	-1.05511
247172891	chr1:247172891:G:A	9.58725e-34	-2.26647	-0.883314	2.16184e-08	-2.45451	-1.03222
247173424	chr1:247173424:A:G	1.15982e-33	-2.04867	-0.910696	2.13834e-08	-2.44687	-1.0508
247173513	chr1:247173513:G:A	3.10683e-31	-6.80511e-10	2.63114	9.99404e-06	-6.80511e-10	2.64946
247173723	chr1:247173723:T:A	9.57579e-33	-6.80511e-10	-0.848394	2.93962e-07	-6.80511e-10	-0.876829
247174135	chr1:247174135:T:C	7.2957e-33	-6.80511e-10	-1.12035	2.19968e-07	-6.80511e-10	-1.1668
247174142	chr1:247174142:A:C	8.43266e-33	-6.80511e-10	-0.975519	2.51214e-07	-6.80511e-10	-1.03397
247174185	chr1:247174185:A:G	5.12862e-33	-1.47279	-3.54985e-10	2.1836e-07	-1.17414	-3.54985e-10
247174267	chr1:247174267:TTTG:T	1.47514e-32	-6.80511e-10	-0.416291	5.72096e-07	-6.80511e-10	-0.210972
247174543	chr1:247174543:A:C	9.89985e-33	-6.80511e-10	-0.815112	2.74889e-07	-6.80511e-10	-0.943913
247174609	chr1:247174609:A:C	8.10725e-34	-2.19236	-1.1251	1.82798e-08	-2.44771	-1.20677
247174810	chr1:247174810:G:A	1.03181e-31	-6.80511e-10	1.52885	3.5275e-06	-6.80511e-10	1.60806
247174817	chr1:247174817:A:G	1.50037e-31	-6.80511e-10	1.90325	5.01934e-06	-6.80511e-10	1.96077
247174848	chr1:247174848:G:C	3.24386e-33	-1.37409	-0.556778	5.92859e-08	-1.78893	-0.688976
247174885	chr1:247174885:T:G	1.50293e-33	-1.61546	-1.08475	3.1251e-08	-1.95523	-1.16299
247175048	chr1:247175048:A:G	1.94859e-33	-2.44052	-3.54985e-10	6.06971e-08	-2.45438	-3.54985e-10
247175060	chr1:247175060:A:G	6.12795e-33	-6.80511e-10	-1.29477	1.91254e-07	-6.80511e-10	-1.30668
247175125	chr1:247175125:A:G	1.58051e-33	-1.54805	-1.10183	3.08607e-08	-1.93643	-1.19437
247175140	chr1:247175140:A:C	7.93086e-32	-6.80511e-10	1.26571	2.57602e-06	-6.80511e-10	1.29372
247175306	chr1:247175306:TG:T	7.45833e-34	-2.10259	-1.29829	1.83145e-08	-2.31854	-1.33405
247175310	chr1:247175310:G:A	7.64281e-34	-2.10007	-1.27638	1.86154e-08	-2.31689	-1.31941
247175410	chr1:247175410:T:G	2.11795e-32	-6.80511e-10	-0.0545986	7.49426e-07	-6.80511e-10	0.0590277
247175602	chr1:247175602:A:G	5.84662e-33	-6.80511e-10	-1.34177	1.89231e-07	-6.80511e-10	-1.31731
247175634	chr1:247175634:T:C	8.2609e-33	-6.80511e-10	-0.996098	2.61009e-07	-6.80511e-10	-0.995724
247175668	chr1:247175668:G:T	6.85818e-33	-6.80511e-10	-1.18219	2.11223e-07	-6.80511e-10	-1.20737
247175762	chr1:247175762:A:G	7.13176e-34	-2.12531	-1.32035	1.89298e-08	-2.26816	-1.35138
247175837	chr1:247175837:C:G	9.52843e-34	-2.10257	-1.05336	2.37529e-08	-2.24791	-1.14467
247175868	chr1:247175868:G:A	7.41865e-34	-2.06868	-1.33754	1.97331e-08	-2.21912	-1.35886
247176398	chr1:247176398:G:A	8.06969e-34	-2.10578	-1.21632	2.08458e-08	-2.24442	-1.27871
247176466	chr1:247176466:G:A	6.30962e-34	-2.21553	-1.35261	1.84698e-08	-2.3303	-1.31384
247176544	chr1:247176544:C:T	1.09534e-33	-1.80724	-1.20933	2.42135e-08	-2.10902	-1.26435
247176547	chr1:247176547:C:T	1.04729e-33	-1.85775	-1.20368	2.33207e-08	-2.14684	-1.2641
247176582	chr1:247176582:T:C	7.23583e-34	-2.11354	-1.31763	2.09172e-08	-2.25148	-1.26823
247176622	chr1:247176622:G:T	7.30386e-34	-2.16409	-1.25772	1.95128e-08	-2.28676	-1.30245
247176660	chr1:247176660:C:G	1.18231e-33	-2.05501	-0.88515	4.29165e-08	-1.87933	-0.921698
247176680	chr1:247176680:T:C	5.93059e-33	-6.80511e-10	-1.32751	1.88866e-07	-6.80511e-10	-1.31924
247176690	chr1:247176690:C:T	9.45086e-33	-6.80511e-10	-0.861525	2.83131e-07	-6.80511e-10	-0.914371
247176831	chr1:247176831:GC:G	7.41853e-33	-6.80511e-10	-1.10365	2.31492e-07	-6.80511e-10	-1.11573
247176933	chr1:247176933:C:T	8.26099e-34	-2.12854	-1.17014	2.11042e-08	-2.27342	-1.23739
247176961	chr1:247176961:C:G	2.71522e-33	-2.10876	-3.54985e-10	1.14739e-07	-1.81762	-3.54985e-10
247176987	chr1:247176987:A:G	5.0204e-34	-2.44005	-1.35665	2.06167e-08	-2.17441	-1.35977
247177107	chr1:247177107:A:G	5.47529e-34	-2.36016	-1.34981	2.01552e-08	-2.20017	-1.35665
247177342	chr1:247177342:T:C	8.34462e-34	-1.97742	-1.31118	2.1743e-08	-2.14106	-1.33993
247177454	chr1:247177454:G:T	7.49091e-34	-2.12297	-1.27355	1.98539e-08	-2.25736	-1.31452
247177892	chr1:247177892:C:T	8.94383e-34	-1.86045	-1.3588	2.29739e-08	-2.10539	-1.32053
247177906	chr1:247177906:A:G	4.99687e-31	-6.80511e-10	3.10635	1.50511e-05	-6.80511e-10	3.05893
247178107	chr1:247178107:T:G	8.84502e-34	-1.97194	-1.25842	2.32178e-08	-2.11355	-1.30181
247178157	chr1:247178157:A:G	8.41327e-34	-2.06566	-1.21474	2.21512e-08	-2.19386	-1.26852
247178254	chr1:247178254:A:G	7.56791e-34	-2.10679	-1.27951	2.00104e-08	-2.24514	-1.31889
247178437	chr1:247178437:C:T	8.07144e-34	-2.05358	-1.2683	2.09044e-08	-2.20953	-1.3108
247179251	chr1:247179251:G:A	7.09219e-33	-6.80511e-10	-1.14864	2.28029e-07	-6.80511e-10	-1.13081
247179276	chr1:247179276:A:G	6.17679e-33	-6.80511e-10	-1.28683	1.9401e-07	-6.80511e-10	-1.29237
247179820	chr1:247179820:A:G	1.56755e-33	-1.53817	-1.11995	3.27073e-08	-1.86841	-1.20428
247179898	chr1:247179898:A:G	1.15661e-32	-0.659554	-3.54985e-10	6.2199e-07	-0.127355	-3.54985e-10
247179947	chr1:247179947:G:A	7.1604e-33	-6.80511e-10	-1.13907	2.30778e-07	-6.80511e-10	-1.11882
247179974	chr1:247179974:A:G	7.74023e-33	-6.80511e-10	-1.0612	2.43457e-07	-6.80511e-10	-1.06534
247180046	chr1:247180046:T:C	1.34496e-33	-2.06361	-0.747659	2.96626e-08	-2.28013	-0.890263
247180065	chr1:247180065:A:G	7.62196e-33	-6.80511e-10	-1.0766	2.3407e-07	-6.80511e-10	-1.10466
247180162	chr1:247180162:G:A	1.10084e-32	-6.80511e-10	-0.708975	2.97657e-07	-6.80511e-10	-0.864337
247180310	chr1:247180310:G:C	7.53936e-33	-6.80511e-10	-1.08749	2.33215e-07	-6.80511e-10	-1.10832
247180332	chr1:247180332:C:T	1.77574e-32	-6.80511e-10	-0.23083	5.13882e-07	-6.80511e-10	-0.318286
247180487	chr1:247180487:G:A	6.1179e-33	-6.80511e-10	-1.29641	1.92899e-07	-6.80511e-10	-1.29811
247180659	chr1:247180659:G:A	8.30012e-33	-6.80511e-10	-0.991362	2.50002e-07	-6.80511e-10	-1.03881
247180692	chr1:247180692:T:C	5.20096e-34	-2.44516	-1.31622	1.77803e-08	-2.36523	-1.31696
247180733	chr1:247180733:A:C	1.54986e-32	-6.80511e-10	-0.366884	5.12554e-07	-6.80511e-10	-0.320874
247180857	chr1:247180857:T:A	6.09859e-33	-1.60958	0.310003	2.55916e-07	-1.37324	0.357812
247180902	chr1:247180902:A:T	8.88759e-34	-2.44917	-0.776387	2.92347e-08	-2.41852	-0.766408
247181159	chr1:247181159:T:C	1.40841e-32	-6.80511e-10	-0.462584	4.06162e-07	-6.80511e-10	-0.553527
247181448	chr1:247181448:T:C	8.79746e-34	-1.89688	-1.33887	3.1999e-08	-1.74306	-1.35152
247181673	chr1:247181673:A:G	5.76917e-33	-6.80511e-10	-1.3551	1.89256e-07	-6.80511e-10	-1.31718
247181822	chr1:247181822:C:A	6.00188e-34	-2.42753	-1.19061	2.08891e-08	-2.33905	-1.182
247181904	chr1:247181904:G:A	8.86885e-32	-6.80511e-10	1.3775	2.51151e-06	-6.80511e-10	1.26836
247181912	chr1:247181912:A:G	5.90528e-33	-6.80511e-10	-1.33179	1.87097e-07	-6.80511e-10	-1.32866
247181943	chr1:247181943:G:A	1.17366e-33	-1.67723	-1.27028	5.71864e-08	-1.27468	-1.23929
247182048	chr1:247182048:C:A	2.12944e-33	-1.75748	-0.594293	8.53481e-08	-1.38227	-0.731267
247182090	chr1:247182090:T:C	1.29702e-33	-1.5668	-1.28076	6.45005e-08	-1.14456	-1.24904
247182091	chr1:247182091:G:A	1.24505e-33	-1.64947	-1.23899	6.1162e-08	-1.2471	-1.19965
247182101	chr1:247182101:G:A	2.21605e-33	-1.74131	-0.570599	8.86136e-08	-1.3663	-0.709698
247182163	chr1:247182163:A:G	1.34939e-33	-1.52887	-1.27911	6.7583e-08	-1.09969	-1.24724
247182317	chr1:247182317:C:CGT	7.54107e-33	-6.80511e-10	-1.08727	2.39618e-07	-6.80511e-10	-1.08123
247182383	chr1:247182383:C:T	9.48842e-32	-6.80511e-10	1.44503	2.67775e-06	-6.80511e-10	1.33245
247182384	chr1:247182384:G:A	2.97595e-33	-1.31251	-0.704558	5.578e-08	-2.08856	-0.450306
247182821	chr1:247182821:T:C	7.44427e-34	-2.04568	-1.3571	2.84923e-08	-1.85176	-1.35889
247182887	chr1:247182887:C:T	6.95439e-34	-2.32878	-1.14206	2.39825e-08	-2.19337	-1.18959
247182910	chr1:247182910:G:A	5.02688e-33	-0.143906	-1.34893	5.4606e-08	-1.2014	-1.35874
247182983	chr1:247182983:A:G	8.27928e-33	-1.62259	0.628719	1.36606e-07	-2.22561	0.582425
247183194	chr1:247183194:G:A	9.73103e-33	-6.80511e-10	-0.832311	2.98823e-07	-6.80511e-10	-0.860429
247183245	chr1:247183245:C:T	5.49677e-33	-1.92473	0.521259	1.47828e-07	-1.9016	0.337367
247183333	chr1:247183333:C:T	5.97899e-33	-6.80511e-10	-1.31938	1.87868e-07	-6.80511e-10	-1.32454
247183372	chr1:247183372:A:G	5.09151e-34	-2.43991	-1.34273	1.68973e-08	-2.38818	-1.34494
247183453	chr1:247183453:GA:G	1.28894e-33	-1.49738	-1.35643	2.06176e-08	-2.18154	-1.3526
247183498	chr1:247183498:C:T	1.08504e-32	-6.80511e-10	-0.723434	3.29155e-07	-6.80511e-10	-0.763752
247183504	chr1:247183504:T:C	3.87419e-33	-0.397505	-1.35579	4.41507e-08	-1.41763	-1.35504
247183743	chr1:247183743:G:A	1.12761e-33	-2.1027	-0.884832	4.14676e-08	-1.88454	-0.95083
247183950	chr1:247183950:C:G	9.89514e-33	-1.87545	1.05987	2.79319e-07	-1.85023	0.92231
247184229	chr1:247184229:GAA:G	9.08874e-33	-6.80511e-10	-0.900595	2.79416e-07	-6.80511e-10	-0.927578
247184233	chr1:247184233:A:T	9.10605e-33	-6.80511e-10	-0.898693	2.79933e-07	-6.80511e-10	-0.925731
247184234	chr1:247184234:GGACC:G	9.10605e-33	-6.80511e-10	-0.898693	2.79933e-07	-6.80511e-10	-0.925731
247184413	chr1:247184413:C:G	6.19634e-33	-0.0622445	-1.22143	8.11372e-08	-0.941889	-1.22225
247184526	chr1:247184526:C:T	3.31441e-33	-0.586569	-1.32278	3.9416e-08	-1.57903	-1.30708
247184645	chr1:247184645:T:C	5.88852e-33	-6.80511e-10	-1.33463	1.85714e-07	-6.80511e-10	-1.33607
247184669	chr1:247184669:G:A	2.34089e-33	-1.27637	-0.980734	3.41254e-08	-1.96008	-1.07016
247184887	chr1:247184887:C:T	5.15951e-33	-0.131742	-1.33505	5.40871e-08	-1.21728	-1.3524
247185284	chr1:247185284:G:A	3.33861e-33	-1.80423	-0.0978519	6.03349e-08	-2.31483	-0.145538
247185306	chr1:247185306:G:A	1.24603e-32	-6.80511e-10	-0.585085	3.92443e-07	-6.80511e-10	-0.587889
247185319	chr1:247185319:G:C	1.93348e-33	-1.12189	-1.32642	2.83856e-08	-1.87719	-1.33721
247185762	chr1:247185762:C:T	8.745e-34	-2.02256	-1.21917	2.8016e-08	-2.01318	-1.21433
247185776	chr1:247185776:A:T	1.00367e-33	-1.85906	-1.24491	2.55494e-08	-2.04549	-1.27417
247185804	chr1:247185804:G:C	5.41267e-33	-0.0677419	-1.35115	6.80813e-08	-0.993292	-1.34629
247186306	chr1:247186306:T:G	3.87015e-33	-0.396197	-1.35814	5.19165e-08	-1.25104	-1.3596
247186350	chr1:247186350:G:A	5.50336e-32	-1.75154	2.65186	1.2e-06	-1.93347	2.46326
247186375	chr1:247186375:A:G	4.45908e-33	-0.259558	-1.35313	5.96686e-08	-1.12273	-1.34874
247186647	chr1:247186647:C:T	4.28878e-33	-0.296678	-1.35495	5.74259e-08	-1.15883	-1.35096
247186889	chr1:247186889:T:C	4.44194e-33	-0.268604	-1.34794	5.9256e-08	-1.13604	-1.34237
247187049	chr1:247187049:G:A	4.50825e-33	-0.251694	-1.35003	5.99925e-08	-1.12148	-1.34458
247187056	chr1:247187056:A:G	9.86185e-34	-1.85753	-1.26401	3.62107e-08	-1.70758	-1.26334
247187398	chr1:247187398:A:T	8.04052e-34	-2.0945	-1.23123	2.59435e-08	-2.07693	-1.22743
247187643	chr1:247187643:T:C	6.95618e-33	-6.80511e-10	-1.168	2.18162e-07	-6.80511e-10	-1.17504
247187812	chr1:247187812:G:A	5.8522e-33	-6.80511e-10	-1.34081	1.82907e-07	-6.80511e-10	-1.3513
247187957	chr1:247187957:T:C	5.75365e-33	-1.3578	-3.54985e-10	3.37215e-07	-0.739558	-3.54985e-10
247187981	chr1:247187981:T:C	2.52137e-33	-0.941185	-1.24164	3.20279e-08	-1.83237	-1.2613
247188127	chr1:247188127:A:G	2.65823e-33	-0.882174	-1.2478	3.3136e-08	-1.79271	-1.26695
247188172	chr1:247188172:G:A	5.26702e-33	-0.104381	-1.34179	6.81175e-08	-1.00571	-1.33333
247188288	chr1:247188288:CA:C	9.27089e-34	-1.91903	-1.26431	3.37712e-08	-1.77707	-1.2636
247188341	chr1:247188341:C:A	4.78022e-33	-0.199275	-1.34387	6.30259e-08	-1.08087	-1.33586
247188377	chr1:247188377:T:C	4.55994e-33	-0.244635	-1.34569	6.05624e-08	-1.11851	-1.3381
247188426	chr1:247188426:G:A	2.06902e-33	-2.38056	-3.54985e-10	7.27277e-08	-2.27356	-3.54985e-10
247188582	chr1:247188582:A:T	1.49236e-32	-6.80511e-10	-0.404688	4.17919e-07	-6.80511e-10	-0.524991
247188831	chr1:247188831:C:T	4.73707e-33	-0.209705	-1.34251	6.25579e-08	-1.08999	-1.3342
247189048	chr1:247189048:T:C	5.80356e-33	-6.80511e-10	-1.34916	1.82006e-07	-6.80511e-10	-1.35624
247189076	chr1:247189076:C:T	2.4673e-33	-0.966444	-1.23806	3.16427e-08	-1.8477	-1.25807
247189138	chr1:247189138:G:A	2.46442e-33	-0.955255	-1.25042	3.1719e-08	-1.83392	-1.26945
247189252	chr1:247189252:AAAGT:A	5.74671e-33	-6.80511e-10	-1.359	1.81402e-07	-6.80511e-10	-1.35956
247189319	chr1:247189319:T:C	1.10415e-33	-1.68619	-1.32237	1.95587e-08	-2.2801	-1.30676
247189541	chr1:247189541:CAA:C	1.51616e-32	-6.80511e-10	-0.388867	4.2461e-07	-6.80511e-10	-0.509108
247189673	chr1:247189673:A:AAAT	4.12348e-33	-0.345572	-1.34536	5.5878e-08	-1.19823	-1.33887
247189878	chr1:247189878:A:G	2.55088e-33	-0.922594	-1.2486	3.21627e-08	-1.82183	-1.26764
247190028	chr1:247190028:T:C	2.51432e-33	-0.92449	-1.26114	3.18596e-08	-1.81999	-1.27896
247190285	chr1:247190285:C:T	2.05696e-33	-2.3864	-3.54985e-10	7.34614e-08	-2.26352	-3.54985e-10
247190481	chr1:247190481:T:C	4.54362e-33	-0.241495	-1.35241	6.03485e-08	-1.11255	-1.3476
247191279	chr1:247191279:A:C	3.97223e-33	-0.369173	-1.35913	5.37356e-08	-1.21642	-1.35979
247191579	chr1:247191579:G:A	5.75056e-33	-6.80511e-10	-1.35833	1.81353e-07	-6.80511e-10	-1.35984
247191727	chr1:247191727:A:G	4.94535e-33	-0.16392	-1.34526	6.26267e-08	-1.08356	-1.33952
247191886	chr1:247191886:C:T	5.53372e-33	-0.0688763	-1.32789	6.88867e-08	-1.00973	-1.31808
247191893	chr1:247191893:A:T	7.33454e-33	-6.80511e-10	-1.11504	2.21662e-07	-6.80511e-10	-1.15913
247192226	chr1:247192226:G:A	5.50357e-33	-0.053509	-1.34873	6.80145e-08	-0.997836	-1.34272
247192558	chr1:247192558:A:C	9.11036e-34	-1.93391	-1.26689	3.31184e-08	-1.79401	-1.26619
247192716	chr1:247192716:C:T	5.28783e-33	-0.102954	-1.33927	6.79717e-08	-1.01135	-1.32984
247192807	chr1:247192807:G:A	5.48122e-32	0.654903	0.241377	1.42397e-06	0.380653	0.320272
247193290	chr1:247193290:A:G	1.08724e-31	-6.80511e-10	1.58118	3.02637e-06	-6.80511e-10	1.45484
247193532	chr1:247193532:A:G	5.76319e-33	-6.80511e-10	-1.35614	1.81613e-07	-6.80511e-10	-1.3584
247194375	chr1:247194375:A:T	2.55287e-33	-2.17041	-3.54985e-10	8.12523e-08	-2.16272	-3.54985e-10
247194579	chr1:247194579:A:G	5.80708e-33	-6.80511e-10	-1.34855	1.82032e-07	-6.80511e-10	-1.3561
247194740	chr1:247194740:T:C	1.606e-33	-1.63446	-0.999431	3.28851e-08	-2.2729	-0.794361
247194773	chr1:247194773:C:T	1.01667e-32	0.528586	-1.3171	2.3622e-07	0.253993	-1.34951
247194946	chr1:247194946:T:C	7.9927e-34	-2.13148	-1.20021	2.58728e-08	-2.10997	-1.19712
247195162	chr1:247195162:C:T	2.02143e-33	-2.40383	-3.54985e-10	6.20628e-08	-2.43213	-3.54985e-10
247195316	chr1:247195316:T:C	3.11214e-33	-0.613263	-1.35906	4.52486e-08	-1.391	-1.35711
247195479	chr1:247195479:T:G	2.60268e-33	-0.915215	-1.23587	3.24457e-08	-1.8247	-1.25601
247195738	chr1:247195738:G:A	1.39619e-31	-6.80511e-10	1.83128	3.85972e-06	-6.80511e-10	1.69807
247195763	chr1:247195763:C:T	3.89121e-33	-0.397609	-1.3513	5.34717e-08	-1.23567	-1.34546
247195835	chr1:247195835:C:T	5.74856e-33	-6.80511e-10	-1.35868	1.81363e-07	-6.80511e-10	-1.35978
247196266	chr1:247196266:C:T	2.54892e-33	-0.941755	-1.23021	3.21063e-08	-1.84047	-1.25076
247196498	chr1:247196498:T:C	2.46433e-33	-0.960927	-1.24478	3.12774e-08	-1.85314	-1.26425
247196525	chr1:247196525:G:A	5.81664e-33	9.32166e-05	-1.347	7.32282e-08	-0.935401	-1.3313
247197021	chr1:247197021:T:C	2.23669e-33	-2.30263	-3.54985e-10	6.07074e-08	-2.45421	-3.54985e-10
247197066	chr1:247197066:T:C	7.84585e-34	-2.00834	-1.34189	2.54725e-08	-1.98391	-1.33877
247197236	chr1:247197236:A:G	3.10175e-33	-1.97566	-3.54985e-10	8.82011e-08	-2.08066	-3.54985e-10
247197339	chr1:247197339:A:T	8.65079e-33	-6.80511e-10	-0.949981	2.77725e-07	-6.80511e-10	-0.933647
247197867	chr1:247197867:A:G	5.27803e-33	-0.0908319	-1.35325	5.28662e-08	-1.23275	-1.35977
247197931	chr1:247197931:T:C	1.0065e-33	-2.03905	-1.0621	3.27312e-08	-2.01489	-1.05706
247198087	chr1:247198087:G:A	6.09931e-33	-0.0273272	-1.27213	7.64332e-08	-0.965403	-1.25846
247198454	chr1:247198454:C:T	1.91658e-33	-1.20885	-1.24824	2.70472e-08	-1.99461	-1.26809
247198480	chr1:247198480:G:A	1.73856e-31	-6.80511e-10	2.0506	5.86365e-06	-6.80511e-10	2.11625
247198519	chr1:247198519:C:G	6.91932e-33	-6.80511e-10	-1.17331	2.41341e-07	-6.80511e-10	-1.07407
247198575	chr1:247198575:G:T	2.5583e-32	0.315978	-0.181681	6.86427e-07	0.0176381	-0.0464183
247198683	chr1:247198683:A:T	9.19865e-33	-6.80511e-10	-0.888575	3.01617e-07	-6.80511e-10	-0.851122
247198913	chr1:247198913:A:G	6.59313e-33	-1.2216	-3.54985e-10	1.89198e-07	-1.31749	-3.54985e-10
247198980	chr1:247198980:C:T	6.03233e-33	0.048939	-1.35944	1.52379e-07	-0.18765	-1.34626
247198985	chr1:247198985:G:A	1.82975e-33	-1.77671	-0.72674	4.15847e-08	-2.33149	-0.501058
247199027	chr1:247199027:A:G	4.40777e-33	-0.276417	-1.34785	5.01217e-08	-1.28769	-1.35813
247199304	chr1:247199304:C:T	1.46481e-32	-6.80511e-10	-0.423318	4.11435e-07	-6.80511e-10	-0.540629
247199331	chr1:247199331:T:C	9.02824e-33	-6.80511e-10	-0.907274	2.83251e-07	-6.80511e-10	-0.913947
247199687	chr1:247199687:A:AAAAT	2.07715e-33	-1.046	-1.33063	2.88247e-08	-1.86048	-1.33857
247199829	chr1:247199829:A:G	2.79881e-33	-0.789208	-1.28923	3.47384e-08	-1.70776	-1.30467
247199834	chr1:247199834:T:C	1.9023e-31	-2.2317	4.3723	4.50046e-06	-2.29567	4.14732
247199858	chr1:247199858:C:T	3.9961e-32	0.41429	0.165982	7.38685e-07	0.0513974	-0.00680559
247199874	chr1:247199874:A:G	5.82653e-33	-6.80511e-10	-1.34521	1.82427e-07	-6.80511e-10	-1.35393
247199888	chr1:247199888:G:A	1.99198e-33	-1.22143	-1.19707	2.80368e-08	-2.00923	-1.21753
247199994	chr1:247199994:A:C	2.05961e-33	-2.38511	-3.54985e-10	6.7848e-08	-2.34301	-3.54985e-10
247200095	chr1:247200095:T:C	1.31082e-32	-6.80511e-10	-0.534395	3.62124e-07	-6.80511e-10	-0.668293
247200287	chr1:247200287:T:G	1.235e-32	-6.80511e-10	-0.593976	3.43244e-07	-6.80511e-10	-0.721839
247200531	chr1:247200531:T:A	2.62681e-33	-0.856485	-1.28538	3.33825e-08	-1.74992	-1.30233
247200559	chr1:247200559:G:A	4.36914e-31	-6.80511e-10	2.97211	1.18309e-05	-6.80511e-10	2.81819
247200561	chr1:247200561:A:T	1.16438e-32	-6.80511e-10	-0.652854	3.25033e-07	-6.80511e-10	-0.776354
247200705	chr1:247200705:A:G	1.07166e-32	-6.80511e-10	-0.735837	2.84207e-07	-6.80511e-10	-0.910576
247201027	chr1:247201027:A:C	1.75163e-33	-1.31961	-1.22747	2.57491e-08	-2.06613	-1.24575
247201042	chr1:247201042:A:G	1.85927e-33	-1.2624	-1.22505	2.66921e-08	-2.03253	-1.24338
247201258	chr1:247201258:T:C	2.00607e-33	-1.17007	-1.24138	2.78171e-08	-1.97586	-1.25877
247201344	chr1:247201344:T:C	1.15082e-32	-6.80511e-10	-0.664569	3.21577e-07	-6.80511e-10	-0.787043
247201759	chr1:247201759:T:C	1.46813e-32	-6.80511e-10	-0.421054	4.12927e-07	-6.80511e-10	-0.537008
247201850	chr1:247201850:T:C	1.44162e-32	-6.80511e-10	-0.43928	3.96231e-07	-6.80511e-10	-0.578283
247201938	chr1:247201938:T:C	1.61683e-32	-6.80511e-10	-0.324576	4.5101e-07	-6.80511e-10	-0.448791
247201983	chr1:247201983:GGA:G	8.71961e-32	-6.80511e-10	1.36053	2.18888e-06	-6.80511e-10	1.13087
247202128	chr1:247202128:A:G	1.16662e-32	0.472229	-1.12317	1.11133e-07	-0.658053	-1.1915
247202236	chr1:247202236:C:A	6.45819e-33	-6.80511e-10	-1.24228	2.31625e-07	-6.80511e-10	-1.11516
247202339	chr1:247202339:T:C	1.96271e-33	-1.09188	-1.34143	2.73321e-08	-1.90748	-1.34474
247202404	chr1:247202404:G:A	3.35994e-33	-1.89571	-3.54985e-10	1.11e-07	-1.85075	-3.54985e-10
247202697	chr1:247202697:G:T	5.64701e-34	-2.32003	-1.35906	1.90699e-08	-2.25325	-1.35892
247202741	chr1:247202741:C:T	2.13415e-32	-6.80511e-10	-0.0469773	6.64377e-07	-6.80511e-10	-0.0614306
247202822	chr1:247202822:T:C	1.06011e-32	-6.80511e-10	-0.74667	2.96942e-07	-6.80511e-10	-0.866742
247202840	chr1:247202840:C:T	2.1481e-33	-1.1745	-1.16855	3.03174e-08	-1.96753	-1.18103
247202931	chr1:247202931:C:T	1.34769e-32	-6.80511e-10	-0.506658	3.80538e-07	-6.80511e-10	-0.618694
247203133	chr1:247203133:C:A	1.66893e-33	-1.75831	-0.83714	3.09022e-08	-2.19917	-0.930284
247203199	chr1:247203199:G:A	2.83629e-32	-6.80511e-10	0.237451	8.73125e-07	-6.80511e-10	0.211799
247203481	chr1:247203481:G:A	1.3067e-32	-6.80511e-10	-0.537544	3.59195e-07	-6.80511e-10	-0.676413
247203515	chr1:247203515:A:G	1.92172e-33	-2.45441	-3.54985e-10	6.57687e-08	-2.37414	-3.54985e-10
247203711	chr1:247203711:C:G	1.72633e-32	-6.80511e-10	-0.259047	5.38044e-07	-6.80511e-10	-0.27234
247203803	chr1:247203803:T:C	2.0159e-33	-1.31425	-1.09232	2.94074e-08	-2.05878	-1.12026
247203829	chr1:247203829:G:A	5.27585e-32	-6.80511e-10	0.858093	1.50803e-06	-6.80511e-10	0.758279
247203887	chr1:247203887:C:T	6.30211e-34	-2.23462	-1.33471	2.16794e-08	-2.14883	-1.33508
247204014	chr1:247204014:C:T	5.76527e-33	-6.80511e-10	-1.35578	1.81772e-07	-6.80511e-10	-1.35753
247204079	chr1:247204079:T:C	1.3342e-32	-6.80511e-10	-0.516717	3.68424e-07	-6.80511e-10	-0.651046
247204233	chr1:247204233:C:T	2.01307e-33	-2.40797	-3.54985e-10	6.33185e-08	-2.4121	-3.54985e-10
247204409	chr1:247204409:CCTT:C	4.63149e-33	-0.253157	-1.3216	4.98624e-08	-1.30568	-1.34533
247204812	chr1:247204812:A:C	9.22934e-32	-6.80511e-10	1.41734	2.24572e-06	-6.80511e-10	1.1565
247205105	chr1:247205105:G:A	1.98534e-33	-2.42184	-3.54985e-10	6.16417e-08	-2.43894	-3.54985e-10
247205363	chr1:247205363:T:G	9.64518e-33	-6.80511e-10	-0.841173	2.79404e-07	-6.80511e-10	-0.92762
247205486	chr1:247205486:G:A	6.50339e-33	-6.80511e-10	-1.23531	2.32515e-07	-6.80511e-10	-1.11133
247205496	chr1:247205496:T:C	8.82405e-33	-1.19508	0.264931	1.22579e-07	-1.96472	0.213198
247205584	chr1:247205584:C:T	1.64627e-33	-1.38051	-1.22861	2.38244e-08	-2.15084	-1.23874
247205585	chr1:247205585:A:G	6.33441e-34	-2.33952	-1.2247	1.84262e-08	-2.4114	-1.23511
247205591	chr1:247205591:A:G	1.57112e-32	-0.914071	0.560816	1.86812e-07	-1.78345	0.453277
247205837	chr1:247205837:C:T	1.57345e-32	-6.80511e-10	-0.351776	4.82336e-07	-6.80511e-10	-0.381639
247205930	chr1:247205930:C:T	4.26373e-33	-0.477089	-1.1804	4.81258e-08	-1.45967	-1.22679
247206001	chr1:247206001:AAAAAT:A	1.01836e-31	-6.80511e-10	1.51573	2.81339e-06	-6.80511e-10	1.38187
247206054	chr1:247206054:C:T	1.21093e-32	-1.13739	0.523735	1.54445e-07	-1.93059	0.410145
247206782	chr1:247206782:ACC:A	9.50096e-32	-6.80511e-10	1.44635	2.65137e-06	-6.80511e-10	1.32255
247206797	chr1:247206797:C:T	7.13352e-33	-6.80511e-10	-1.14283	2.33295e-07	-6.80511e-10	-1.10798
247206842	chr1:247206842:CTTTTT:C	6.23763e-34	-2.25657	-1.32305	2.13829e-08	-2.17396	-1.32373
247206857	chr1:247206857:T:A	6.07411e-33	-6.80511e-10	-1.3036	1.94728e-07	-6.80511e-10	-1.28868
247206895	chr1:247206895:T:C	1.44172e-32	-1.11828	0.679072	1.86724e-07	-1.91535	0.584703
247206923	chr1:247206923:C:T	3.02038e-33	-1.01927	-0.982979	4.12836e-08	-2.06019	-0.779627
247207009	chr1:247207009:G:A	2.87046e-33	-0.718985	-1.33418	3.59422e-08	-1.62532	-1.35304
247207555	chr1:247207555:C:CAGCT	4.33622e-33	-1.45682	-0.183807	1.57636e-07	-1.20646	-0.293528
247207745	chr1:247207745:A:G	6.07145e-33	-6.80511e-10	-1.30403	1.96358e-07	-6.80511e-10	-1.28034
247208350	chr1:247208350:T:C	3.08904e-33	-0.656991	-1.32278	3.76345e-08	-1.58603	-1.34633
247208605	chr1:247208605:C:A	2.29423e-31	-6.80511e-10	2.32794	7.06798e-06	-6.80511e-10	2.30305
247208616	chr1:247208616:T:C	9.8266e-34	-2.02737	-1.09775	2.43533e-08	-2.19875	-1.16886
247208707	chr1:247208707:T:A	3.09653e-33	-0.656985	-1.32036	3.76967e-08	-1.58584	-1.34487
247208780	chr1:247208780:C:G	7.14421e-33	-6.80511e-10	-1.14133	2.31963e-07	-6.80511e-10	-1.1137
247208861	chr1:247208861:G:T	3.51645e-33	-1.50039	-0.349793	5.37635e-08	-2.1619	-0.413789
247209282	chr1:247209282:C:T	6.17976e-33	-6.80511e-10	-1.28635	1.99503e-07	-6.80511e-10	-1.26445
247209432	chr1:247209432:T:C	2.13574e-31	-6.80511e-10	2.25635	6.43557e-06	-6.80511e-10	2.20932
247209573	chr1:247209573:G:A	7.53619e-33	-2.2459	1.15798	2.03313e-07	-2.27969	1.03415
247209725	chr1:247209725:A:T	7.23464e-33	-6.80511e-10	-1.12875	2.2842e-07	-6.80511e-10	-1.12909
247209829	chr1:247209829:G:GA	3.25444e-33	-0.612244	-1.31537	3.93718e-08	-1.55191	-1.33531
247210218	chr1:247210218:T:C	1.3776e-31	-6.80511e-10	1.81788	4.16924e-06	-6.80511e-10	1.77521
247210269	chr1:247210269:C:A	4.66591e-33	-0.207933	-1.35942	5.43973e-08	-1.2072	-1.35677
247210292	chr1:247210292:T:C	1.02434e-32	-6.80511e-10	-0.780998	3.2995e-07	-6.80511e-10	-0.761337
247210329	chr1:247210329:C:T	3.51026e-31	-6.80511e-10	2.75323	8.59195e-06	-6.80511e-10	2.4983
247210592	chr1:247210592:T:C	7.67465e-34	-2.1306	-1.2417	1.82234e-08	-2.42123	-1.23635
247210941	chr1:247210941:C:A	1.3115e-32	-2.28803	1.75415	3.74281e-07	-2.26844	1.63316
247210994	chr1:247210994:C:T	7.22373e-33	-1.13026	-3.54985e-10	9.91509e-08	-1.96364	-3.54985e-10
247211343	chr1:247211343:GTAA:G	3.05957e-32	-2.33371	2.64694	8.44971e-07	-2.34191	2.52093
247211629	chr1:247211629:G:A	5.83803e-33	-6.80511e-10	-1.34324	1.82272e-07	-6.80511e-10	-1.35478
247211748	chr1:247211748:A:G	4.40103e-33	-0.283761	-1.34203	4.80324e-08	-1.33225	-1.35615
247211840	chr1:247211840:T:C	2.04343e-32	-2.36947	2.27905	5.65656e-07	-2.383	2.1607
247211857	chr1:247211857:A:T	5.96301e-33	-2.38206	1.06001	1.56832e-07	-2.3959	0.890796
247211860	chr1:247211860:C:A	2.02621e-32	-2.37793	2.27905	5.61356e-07	-2.39063	2.1607
247212060	chr1:247212060:T:C	2.60644e-32	-2.36846	2.5214	7.18822e-07	-2.3818	2.39913
247212233	chr1:247212233:G:A	5.74415e-33	-6.80511e-10	-1.35945	1.81622e-07	-6.80511e-10	-1.35835
247212340	chr1:247212340:T:G	6.66161e-33	-6.80511e-10	-1.21127	2.11159e-07	-6.80511e-10	-1.20767
247212557	chr1:247212557:A:T	6.07799e-33	-6.80511e-10	-1.30296	1.91466e-07	-6.80511e-10	-1.30557
247212558	chr1:247212558:T:C	4.92278e-33	-0.153958	-1.3598	5.28333e-08	-1.23534	-1.35779
247213036	chr1:247213036:G:T	2.56665e-32	-2.37089	2.50844	7.08295e-07	-2.38379	2.38638
247213211	chr1:247213211:T:C	2.60562e-32	-2.37012	2.52274	7.18784e-07	-2.38318	2.40046
247213648	chr1:247213648:G:T	3.81739e-33	-1.31598	-0.452079	6.76756e-08	-1.92972	-0.415836
247213683	chr1:247213683:A:G	5.84686e-33	-6.80511e-10	-1.34173	1.85602e-07	-6.80511e-10	-1.33668
247213713	chr1:247213713:T:C	1.94655e-32	-2.36512	2.22614	5.39027e-07	-2.37916	2.10865
247213758	chr1:247213758:T:C	1.76631e-32	-1.22652	0.990369	2.48634e-07	-1.85543	0.811132
247213806	chr1:247213806:A:C	5.74356e-33	-6.80511e-10	-1.35955	1.81677e-07	-6.80511e-10	-1.35805
247214198	chr1:247214198:T:G	2.26339e-33	-2.29077	-3.54985e-10	6.0882e-08	-2.45134	-3.54985e-10
247214239	chr1:247214239:A:T	3.67331e-33	-0.743023	-1.06352	4.21724e-08	-1.95571	-0.862805
247214591	chr1:247214591:T:C	4.38017e-32	-6.80511e-10	0.672041	1.33594e-06	-6.80511e-10	0.637113
247214973	chr1:247214973:G:A	2.72244e-33	-1.15539	-0.950712	5.33795e-08	-1.67483	-0.908025
247215186	chr1:247215186:C:T	5.87494e-34	-2.29839	-1.34113	2.00316e-08	-2.23002	-1.33295
247215853	chr1:247215853:CTCTG:C	6.07197e-33	0.0524995	-1.35645	6.26591e-08	-1.07528	-1.34729
247215996	chr1:247215996:A:C	5.97947e-33	-2.36778	1.04848	1.57156e-07	-2.38272	0.879679
247216105	chr1:247216105:A:G	5.02556e-33	-0.133335	-1.35976	5.35271e-08	-1.22408	-1.35601
247216125	chr1:247216125:TC:T	2.69278e-32	-2.33675	2.52228	7.41877e-07	-2.3511	2.40001
247216250	chr1:247216250:C:T	5.7473e-33	-6.80511e-10	-1.3589	1.81489e-07	-6.80511e-10	-1.35909
247216605	chr1:247216605:A:T	5.45658e-32	-1.36687	2.25864	1.79008e-06	-1.11455	2.04428
247216759	chr1:247216759:A:G	6.06171e-33	-2.36077	1.05513	1.59137e-07	-2.3766	0.886088
247216936	chr1:247216936:T:G	4.74482e-33	-0.1963	-1.35428	5.13733e-08	-1.26178	-1.35938
247217123	chr1:247217123:T:C	2.05875e-32	-2.36003	2.27709	5.69501e-07	-2.37391	2.15839
247217139	chr1:247217139:T:C	6.28265e-32	-1.13977	2.17251	2.14174e-06	-0.830302	1.9394
247217308	chr1:247217308:A:T	2.15728e-33	-2.02024	-0.318545	4.14936e-08	-2.37462	-0.460121
247217396	chr1:247217396:A:C	4.98975e-33	-0.184036	-1.31621	5.28129e-08	-1.25812	-1.33541
247217486	chr1:247217486:G:C	1.79419e-32	-1.23132	1.01082	2.52639e-07	-1.85928	0.83096
247217616	chr1:247217616:T:C	4.64904e-33	-0.226025	-1.34495	5.02473e-08	-1.28579	-1.35753
247217887	chr1:247217887:A:T	2.45905e-32	-6.80511e-10	0.0947305	6.63871e-07	-6.80511e-10	-0.0621914
247218196	chr1:247218196:A:G	7.43288e-34	-2.204	-1.20031	2.6201e-08	-2.11228	-1.1822
247218222	chr1:247218222:C:T	1.56493e-33	-2.1416	-0.518193	3.26073e-08	-2.42698	-0.648767
247218311	chr1:247218311:T:C	5.06316e-33	-0.130811	-1.35483	5.35931e-08	-1.21933	-1.35953
247218501	chr1:247218501:C:T	5.96678e-33	-6.80511e-10	-1.32142	1.86e-07	-6.80511e-10	-1.33453
247219843	chr1:247219843:T:G	4.62531e-32	-6.80511e-10	0.726497	1.41114e-06	-6.80511e-10	0.691873
247219844	chr1:247219844:C:T	4.49389e-32	-6.80511e-10	0.697673	1.37137e-06	-6.80511e-10	0.663287
247219845	chr1:247219845:A:G	4.49389e-32	-6.80511e-10	0.697673	1.37137e-06	-6.80511e-10	0.663287
247220138	chr1:247220138:G:A	5.75124e-33	-6.80511e-10	-1.35822	1.83219e-07	-6.80511e-10	-1.3496
247220171	chr1:247220171:G:A	2.32707e-33	-2.26302	-3.54985e-10	6.1241e-08	-2.44546	-3.54985e-10
247220364	chr1:247220364:C:T	5.77942e-33	-6.80511e-10	-1.35333	1.83797e-07	-6.80511e-10	-1.34645
247220432	chr1:247220432:C:T	7.31104e-33	-6.80511e-10	-1.11825	2.30281e-07	-6.80511e-10	-1.12098
247220766	chr1:247220766:A:G	7.1328e-33	-6.80511e-10	-1.14293	2.16158e-07	-6.80511e-10	-1.18427
247220786	chr1:247220786:C:T	6.24124e-33	-6.80511e-10	-1.27645	1.90635e-07	-6.80511e-10	-1.30992
247221601	chr1:247221601:A:G	7.57905e-33	-6.80511e-10	-1.08224	2.40771e-07	-6.80511e-10	-1.07644
247222080	chr1:247222080:CCAGCTATATAT:C	7.99386e-34	-2.37518	-0.956362	2.69277e-08	-2.37949	-0.887638
247222575	chr1:247222575:A:G	1.17939e-33	-2.4372	-0.505439	3.58636e-08	-2.40374	-0.57682
247222655	chr1:247222655:T:C	2.28211e-32	-2.34397	2.36403	6.32731e-07	-2.35664	2.24641
247222894	chr1:247222894:T:C	2.13512e-33	-1.93127	-0.417834	3.84298e-08	-2.35464	-0.556809
247223255	chr1:247223255:A:G	7.50235e-34	-2.03777	-1.35723	2.78598e-08	-1.876	-1.35709
247223360	chr1:247223360:C:T	8.01659e-33	-6.80511e-10	-1.02612	2.54359e-07	-6.80511e-10	-1.02153
247223579	chr1:247223579:C:T	6.59489e-33	-6.80511e-10	-1.22134	2.08954e-07	-6.80511e-10	-1.21817
247223804	chr1:247223804:G:C	6.5606e-34	-2.31859	-1.21054	2.13371e-08	-2.329	-1.17083
247223916	chr1:247223916:G:A	3.80978e-32	-6.80511e-10	0.532525	1.21242e-06	-6.80511e-10	0.540091
247224528	chr1:247224528:A:G	2.17859e-33	-2.32895	-3.54985e-10	7.64458e-08	-2.2237	-3.54985e-10
247224904	chr1:247224904:G:T	1.66721e-33	-2.06967	-0.526811	3.29031e-08	-2.4078	-0.658914
247224936	chr1:247224936:T:C	2.36169e-32	-2.29493	2.34926	6.46849e-07	-2.31742	2.22925
247225109	chr1:247225109:T:C	6.41718e-33	0.0546168	-1.30327	6.03008e-08	-1.12859	-1.33234
247225347	chr1:247225347:T:C	8.06515e-33	-6.80511e-10	-1.02008	2.56378e-07	-6.80511e-10	-1.01363
247225635	chr1:247225635:C:G	5.79318e-33	-6.80511e-10	-1.35095	1.8158e-07	-6.80511e-10	-1.35859
247225735	chr1:247225735:T:G	9.60862e-32	-6.80511e-10	1.45761	3.03091e-06	-6.80511e-10	1.45634
247225818	chr1:247225818:G:A	6.7149e-33	0.0999671	-1.30327	6.23242e-08	-1.09559	-1.33234
247225930	chr1:247225930:TTTTG:T	3.79625e-33	-1.22974	-0.543874	6.47723e-08	-2.1535	-0.235898
247226037	chr1:247226037:G:A	2.3627e-32	-6.80511e-10	0.0547595	6.22569e-07	-6.80511e-10	-0.126425
247226236	chr1:247226236:G:A	3.09224e-32	-2.28227	2.60612	8.44546e-07	-2.30487	2.48339
247226388	chr1:247226388:C:A	1.07003e-31	-6.80511e-10	1.56523	3.37954e-06	-6.80511e-10	1.56522
247226572	chr1:247226572:T:A	7.25888e-34	-2.26144	-1.16655	2.37694e-08	-2.27315	-1.11873
247226671	chr1:247226671:C:T	1.57692e-32	-6.80511e-10	-0.349572	4.36772e-07	-6.80511e-10	-0.480869
247226918	chr1:247226918:G:A	8.16376e-33	-6.80511e-10	-1.00793	2.59018e-07	-6.80511e-10	-1.00338
247227072	chr1:247227072:T:C	2.28554e-33	-2.28103	-3.54985e-10	6.1003e-08	-2.44936	-3.54985e-10
247227560	chr1:247227560:G:A	5.7787e-33	-6.80511e-10	-1.35345	1.81505e-07	-6.80511e-10	-1.359
247227686	chr1:247227686:A:G	2.27496e-33	-2.28567	-3.54985e-10	7.38212e-08	-2.25863	-3.54985e-10
247227950	chr1:247227950:C:T	2.51948e-32	-6.80511e-10	0.119005	6.62654e-07	-6.80511e-10	-0.0640275
247228284	chr1:247228284:C:T	7.60319e-34	-2.02387	-1.35778	2.82806e-08	-1.86035	-1.35775
247228373	chr1:247228373:C:T	8.26792e-32	-6.80511e-10	1.30734	2.61085e-06	-6.80511e-10	1.30715
247228385	chr1:247228385:A:G	3.29707e-32	-2.32338	2.71136	9.04544e-07	-2.34194	2.5891
247228699	chr1:247228699:C:T	5.74518e-33	-6.80511e-10	-1.35927	1.81563e-07	-6.80511e-10	-1.35868
247229023	chr1:247229023:T:C	5.80878e-33	-6.80511e-10	-1.34826	1.81784e-07	-6.80511e-10	-1.35746
247229217	chr1:247229217:C:G	1.81287e-32	-6.80511e-10	-0.210138	5.86513e-07	-6.80511e-10	-0.186086
247229612	chr1:247229612:G:A	2.00298e-33	-2.41299	-3.54985e-10	6.20248e-08	-2.43275	-3.54985e-10
247229840	chr1:247229840:T:C	1.30948e-33	-1.48239	-1.35561	4.36462e-08	-1.46992	-1.31425
247230353	chr1:247230353:T:C	2.1512e-33	-1.36155	-0.980061	3.67489e-08	-2.00255	-0.953622
247230604	chr1:247230604:A:G	2.54102e-32	-6.80511e-10	0.127519	6.81803e-07	-6.80511e-10	-0.0355393
247230713	chr1:247230713:AG:A	6.66968e-33	0.125241	-1.3353	6.18955e-08	-1.08219	-1.35264
247230902	chr1:247230902:T:C	6.62205e-33	-6.80511e-10	-1.21723	2.0691e-07	-6.80511e-10	-1.228
247231340	chr1:247231340:G:GC	2.72136e-33	-2.1065	-3.54985e-10	7.14178e-08	-2.29173	-3.54985e-10
247231348	chr1:247231348:T:C	1.15707e-33	-1.61381	-1.34793	5.03309e-08	-1.29442	-1.34725
247231489	chr1:247231489:A:G	5.77112e-33	-6.80511e-10	-1.35477	1.81427e-07	-6.80511e-10	-1.35943
247231629	chr1:247231629:A:G	5.7286e-32	-6.80511e-10	0.940424	1.76958e-06	-6.80511e-10	0.918216
247232542	chr1:247232542:C:A	7.42858e-33	-6.80511e-10	-1.1023	2.21163e-07	-6.80511e-10	-1.16138
247232639	chr1:247232639:G:A	2.05674e-32	-2.37379	2.28987	5.69073e-07	-2.38762	2.17135
247232733	chr1:247232733:G:A	9.38996e-33	-0.86799	-3.54985e-10	1.68824e-07	-1.43142	-3.54985e-10
247232935	chr1:247232935:C:T	8.89171e-34	-1.87528	-1.34981	3.77038e-08	-1.57983	-1.35069
247233129	chr1:247233129:A:G	1.11972e-32	-6.80511e-10	-0.691968	3.04638e-07	-6.80511e-10	-0.841155
247233419	chr1:247233419:G:T	8.33572e-33	-6.80511e-10	-0.987082	2.46501e-07	-6.80511e-10	-1.05291
247233596	chr1:247233596:A:G	8.29146e-33	-6.80511e-10	-0.992406	2.45128e-07	-6.80511e-10	-1.0585
247233782	chr1:247233782:A:C	8.33674e-34	-1.93308	-1.35647	3.14769e-08	-1.75474	-1.35628
247234322	chr1:247234322:A:G	8.19995e-34	-1.95181	-1.35428	3.09263e-08	-1.77328	-1.35539
247234370	chr1:247234370:T:C	7.28082e-33	0.233299	-1.35569	6.62775e-08	-1.00683	-1.3596
247234889	chr1:247234889:C:T	2.35416e-32	-2.38292	2.43406	6.53124e-07	-2.39535	2.31684
247235000	chr1:247235000:G:A	5.75103e-33	-6.80511e-10	-1.35825	1.81356e-07	-6.80511e-10	-1.35982
247235263	chr1:247235263:A:T	2.58955e-32	-2.37017	2.5166	7.16381e-07	-2.3824	2.39633
247235771	chr1:247235771:G:A	2.62945e-32	-6.80511e-10	0.161729	7.09257e-07	-6.80511e-10	0.00393864
247235898	chr1:247235898:A:G	6.80707e-33	-1.54962	0.35995	9.7921e-08	-2.23169	0.255574
247236148	chr1:247236148:C:T	2.44848e-32	-2.38807	2.47849	6.78975e-07	-2.40171	2.36201
247236251	chr1:247236251:C:T	5.82815e-33	-6.80511e-10	-1.34493	1.83632e-07	-6.80511e-10	-1.34735
247236455	chr1:247236455:A:G	2.90597e-33	-2.23977	0.198902	6.59499e-08	-2.45458	0.083197
247236541	chr1:247236541:TG:T	2.61535e-33	-2.04314	-0.103096	5.24767e-08	-2.43221	-0.167698
247236689	chr1:247236689:A:C	8.98332e-34	-2.25593	-0.958919	2.66665e-08	-2.43136	-0.845511
247237868	chr1:247237868:T:C	3.7469e-33	-1.7867	-3.54985e-10	7.5661e-08	-2.23402	-3.54985e-10
247238082	chr1:247238082:CCT:C	7.367e-33	-6.80511e-10	-1.11062	2.31133e-07	-6.80511e-10	-1.11729
247238598	chr1:247238598:T:C	4.03377e-33	-1.71293	-3.54985e-10	1.47786e-07	-1.56451	-3.54985e-10
247239083	chr1:247239083:C:T	8.69708e-34	-1.88869	-1.35854	3.60332e-08	-1.6171	-1.35874
247239139	chr1:247239139:T:C	6.14708e-32	-6.80511e-10	1.01093	1.61568e-06	-6.80511e-10	0.827233
247239496	chr1:247239496:C:T	1.15837e-33	-1.89118	-1.06944	2.34869e-08	-2.32273	-1.08111
247239549	chr1:247239549:G:A	8.09083e-34	-1.95969	-1.3598	2.71241e-08	-1.90041	-1.35944
247239698	chr1:247239698:C:T	1.2961e-33	-1.77701	-1.07127	2.46413e-08	-2.26477	-1.09109
247240109	chr1:247240109:T:A	2.41978e-32	-6.80511e-10	0.0786282	7.33226e-07	-6.80511e-10	0.0371737
247240221	chr1:247240221:C:T	5.77117e-33	-6.80511e-10	-1.35476	1.82244e-07	-6.80511e-10	-1.35493
247240223	chr1:247240223:C:T	1.23201e-33	-1.83413	-1.06485	2.4294e-08	-2.29359	-1.07646
247240554	chr1:247240554:AC:A	2.50482e-32	-6.80511e-10	0.11317	7.49266e-07	-6.80511e-10	0.0588141
247240555	chr1:247240555:C:A	1.65817e-33	-2.19896	-0.402959	5.3531e-08	-2.45454	-0.125484
247240621	chr1:247240621:C:A	7.67272e-33	-6.80511e-10	-1.06996	2.45283e-07	-6.80511e-10	-1.05787
247240966	chr1:247240966:A:G	1.09626e-33	-1.90437	-1.11136	2.22163e-08	-2.32947	-1.12998
247241130	chr1:247241130:T:C	1.44728e-32	-6.80511e-10	-0.435361	4.36391e-07	-6.80511e-10	-0.481741
247241155	chr1:247241155:T:C	2.10644e-33	-2.11332	-0.249309	6.71116e-08	-2.08215	-0.271778
247241551	chr1:247241551:T:A	1.19741e-33	-1.8404	-1.08707	2.34705e-08	-2.29794	-1.10659
247241609	chr1:247241609:G:A	3.74676e-33	-2.40083	0.61409	1.26826e-07	-2.33604	0.618577
247241921	chr1:247241921:TC:T	1.03152e-32	-6.80511e-10	-0.774008	3.17427e-07	-6.80511e-10	-0.800032
247242049	chr1:247242049:T:C	1.07967e-33	-1.93303	-1.09794	2.24128e-08	-2.34213	-1.10852
247242075	chr1:247242075:A:T	1.02371e-33	-1.93358	-1.15062	2.13034e-08	-2.34231	-1.1591
247242588	chr1:247242588:T:C	2.55185e-32	-6.80511e-10	0.131774	7.6084e-07	-6.80511e-10	0.0741435
247242645	chr1:247242645:G:A	6.12964e-32	-6.80511e-10	1.00809	1.61363e-06	-6.80511e-10	0.825964
247243129	chr1:247243129:A:G	2.2564e-33	-1.61119	-0.682668	7.74112e-08	-1.47446	-0.736689
247243288	chr1:247243288:T:C	7.18489e-33	-6.80511e-10	-1.13565	2.22626e-07	-6.80511e-10	-1.15479
247243474	chr1:247243474:A:T	4.99392e-32	-6.80511e-10	0.803175	1.30902e-06	-6.80511e-10	0.616751
247243967	chr1:247243967:A:G	1.3075e-30	-6.80511e-10	4.06824	3.56763e-05	-6.80511e-10	3.92196
247244310	chr1:247244310:G:T	2.40245e-33	-1.0159	-1.21524	4.0826e-08	-1.63947	-1.21149
247244354	chr1:247244354:C:T	1.26383e-32	-6.80511e-10	-0.570899	3.87328e-07	-6.80511e-10	-0.601009
247244527	chr1:247244527:T:C	3.97243e-31	0.651451	2.22547	2.5693e-06	-0.77748	2.06859
247244836	chr1:247244836:T:C	5.99371e-32	-6.80511e-10	0.985664	1.84902e-06	-6.80511e-10	0.96213
247244866	chr1:247244866:T:C	2.72843e-32	1.55826	-1.35958	1.45804e-07	-0.22722	-1.35079
247245178	chr1:247245178:T:C	7.65889e-34	-2.21162	-1.16273	2.76472e-08	-2.11984	-1.12092
247245179	chr1:247245179:G:A	1.06101e-33	-1.8067	-1.24171	2.02554e-08	-2.45163	-1.10023
247245261	chr1:247245261:C:T	5.74696e-33	-6.80511e-10	-1.35896	1.81433e-07	-6.80511e-10	-1.35939
247245275	chr1:247245275:G:A	1.02358e-33	-1.84726	-1.23706	3.67217e-08	-1.68941	-1.2675
247245529	chr1:247245529:TCA:T	1.06226e-33	-1.8049	-1.24233	2.02276e-08	-2.45196	-1.10127
247245542	chr1:247245542:A:G	2.52963e-33	-2.24166	0.0621032	7.56009e-08	-2.24849	0.0136775
247245719	chr1:247245719:C:G	7.33971e-32	-6.80511e-10	1.18825	2.41333e-06	-6.80511e-10	1.22848
247245850	chr1:247245850:G:A	1.38793e-32	-6.80511e-10	-0.477231	4.21623e-07	-6.80511e-10	-0.516169
247245881	chr1:247245881:C:T	5.74205e-33	-6.80511e-10	-1.35982	1.81355e-07	-6.80511e-10	-1.35982
247246431	chr1:247246431:G:A	5.34989e-34	-2.3878	-1.34534	1.97449e-08	-2.24835	-1.32904
247246804	chr1:247246804:C:T	1.2438e-33	-1.67585	-1.21361	2.13588e-08	-2.43912	-1.05969
247247381	chr1:247247381:A:C	3.54098e-32	-6.80511e-10	0.459357	1.08796e-06	-6.80511e-10	0.431783
247247489	chr1:247247489:T:C	3.15181e-32	1.70278	-1.35985	1.81496e-07	-0.00599952	-1.35305
247247651	chr1:247247651:A:G	7.12365e-33	-6.80511e-10	-1.14421	2.2336e-07	-6.80511e-10	-1.1515
247247752	chr1:247247752:T:C	3.21798e-33	-0.758976	-1.1799	3.4461e-08	-1.82794	-1.19252
247247794	chr1:247247794:TCTAA:T	6.23449e-34	-2.24002	-1.3401	2.02866e-08	-2.20946	-1.34086
247248159	chr1:247248159:C:T	7.82256e-32	-6.80511e-10	1.25197	2.40744e-06	-6.80511e-10	1.22604
247248322	chr1:247248322:T:C	4.01841e-32	-6.80511e-10	0.58584	1.26366e-06	-6.80511e-10	0.581484
247248339	chr1:247248339:A:T	5.30586e-32	2.08351	-1.21974	2.64084e-07	0.276234	-1.26024
247248345	chr1:247248345:G:T	6.36602e-34	-2.31479	-1.24445	2.71801e-08	-2.06386	-1.19393
247248469	chr1:247248469:C:A	4.01849e-32	-6.80511e-10	0.58586	1.26368e-06	-6.80511e-10	0.581504
247248656	chr1:247248656:A:G	3.20664e-32	1.718	-1.35782	1.88037e-07	0.0349359	-1.35858
247248685	chr1:247248685:A:T	1.43945e-32	-6.80511e-10	-0.440782	4.5781e-07	-6.80511e-10	-0.433827
247248847	chr1:247248847:T:C	1.54665e-32	-6.80511e-10	-0.368958	4.70638e-07	-6.80511e-10	-0.406192
247248865	chr1:247248865:G:A	1.66632e-32	-6.80511e-10	-0.294429	5.09738e-07	-6.80511e-10	-0.326383
247248879	chr1:247248879:T:C	7.58307e-33	-2.19994	1.11822	2.02486e-07	-2.17585	0.926242
247248933	chr1:247248933:C:T	7.17554e-33	-1.13695	-3.54985e-10	1.36793e-07	-1.64181	-3.54985e-10
247249043	chr1:247249043:G:C	7.70431e-33	-6.80511e-10	-1.06585	2.35984e-07	-6.80511e-10	-1.09652
247249045	chr1:247249045:TG:T	8.41426e-34	-2.06662	-1.21367	2.11289e-08	-2.45106	-1.05858
247249068	chr1:247249068:G:A	7.24237e-34	-2.08981	-1.34045	2.7378e-08	-1.9173	-1.33324
247249095	chr1:247249095:C:T	5.9909e-33	-6.80511e-10	-1.31739	1.89514e-07	-6.80511e-10	-1.31582
247249597	chr1:247249597:G:A	7.73157e-34	-2.2537	-1.1112	2.72965e-08	-2.17524	-1.07828
247249744	chr1:247249744:G:A	5.97617e-32	2.28768	-1.30494	2.58517e-07	0.328934	-1.33425
247249782	chr1:247249782:C:T	7.78136e-33	0.268492	-1.32439	5.89843e-08	-1.16139	-1.32161
247250000	chr1:247250000:T:C	1.95183e-33	-2.43886	-3.54985e-10	7.49805e-08	-2.24305	-3.54985e-10
247250158	chr1:247250158:T:C	6.51447e-34	-2.20323	-1.33296	2.84735e-08	-1.89326	-1.31805
247250254	chr1:247250254:G:A	5.08186e-32	2.09656	-1.27593	2.28066e-07	0.182559	-1.3132
247250280	chr1:247250280:A:C	6.14872e-34	-2.31645	-1.27752	2.11914e-08	-2.25586	-1.25083
247250285	chr1:247250285:C:T	6.74115e-34	-2.14409	-1.3579	2.36259e-08	-2.04478	-1.35315
247250393	chr1:247250393:C:T	6.91574e-34	-2.13199	-1.34442	2.43919e-08	-2.03253	-1.3335
247250402	chr1:247250402:C:A	7.12237e-34	-2.1032	-1.34378	2.52165e-08	-2.00005	-1.33273
247251215	chr1:247251215:A:G	2.48258e-33	-2.19833	-3.54985e-10	9.00126e-08	-2.06033	-3.54985e-10
247251420	chr1:247251420:A:C	3.10481e-32	-6.80511e-10	0.327907	9.77462e-07	-6.80511e-10	0.32468
247251454	chr1:247251454:T:C	7.65661e-33	0.281345	-1.35341	5.78004e-08	-1.15098	-1.3523
247251595	chr1:247251595:C:CAATTTT	1.34328e-32	-6.80511e-10	-0.509929	4.35503e-07	-6.80511e-10	-0.483779
247251727	chr1:247251727:C:T	6.83681e-34	-2.13011	-1.35778	2.39905e-08	-2.02964	-1.35298
247252577	chr1:247252577:T:C	1.79014e-33	-1.4789	-1.04644	2.77757e-08	-2.40901	-0.827103
247252718	chr1:247252718:C:T	5.05963e-34	-2.45018	-1.33875	1.73314e-08	-2.39013	-1.31763
247252944	chr1:247252944:G:A	1.84006e-32	-6.80511e-10	-0.195247	5.98962e-07	-6.80511e-10	-0.165082
247253165	chr1:247253165:T:C	6.08064e-33	-6.80511e-10	-1.30252	1.94677e-07	-6.80511e-10	-1.28894
247253209	chr1:247253209:G:A	7.49665e-33	-6.80511e-10	-1.09318	2.25431e-07	-6.80511e-10	-1.14227
247253431	chr1:247253431:T:C	6.72427e-33	-6.80511e-10	-1.20191	2.15789e-07	-6.80511e-10	-1.18598
247253511	chr1:247253511:T:C	7.60629e-33	-6.80511e-10	-1.07866	2.28311e-07	-6.80511e-10	-1.12957
247253520	chr1:247253520:T:A	6.06406e-34	-2.25518	-1.35266	2.07055e-08	-2.17208	-1.35781
247254214	chr1:247254214:G:A	1.09161e-33	-1.76127	-1.25871	1.98168e-08	-2.44011	-1.13364
247254560	chr1:247254560:C:A	9.61671e-34	-2.29881	-0.847904	3.46684e-08	-2.23348	-0.78097
247254597	chr1:247254597:T:C	5.90933e-33	-6.80511e-10	-1.3311	1.86312e-07	-6.80511e-10	-1.33286
247254712	chr1:247254712:AT:A	1.37361e-32	-6.80511e-10	-0.487601	4.46118e-07	-6.80511e-10	-0.459695
247255020	chr1:247255020:C:T	7.99428e-34	-2.21699	-1.1145	2.90737e-08	-2.11995	-1.07049
247255829	chr1:247255829:C:A	7.48481e-33	-6.80511e-10	-1.09476	2.25014e-07	-6.80511e-10	-1.14412
247256013	chr1:247256013:T:C	5.87106e-33	-6.80511e-10	-1.3376	1.85145e-07	-6.80511e-10	-1.33914
247257119	chr1:247257119:C:T	3.87303e-33	-1.50815	-0.245446	7.90835e-08	-1.79054	-0.399238
247257251	chr1:247257251:T:C	1.17464e-32	-0.644086	-3.54985e-10	3.51743e-07	-0.69738	-3.54985e-10
247257557	chr1:247257557:G:A	6.72298e-33	-0.967293	-0.234807	1.05307e-07	-1.70547	-0.197929
247257660	chr1:247257660:T:C	1.24054e-32	-6.80511e-10	-0.589503	4.06448e-07	-6.80511e-10	-0.552824
247257751	chr1:247257751:C:T	9.81822e-33	-0.946343	0.122952	1.60727e-07	-1.68935	0.208778
247257979	chr1:247257979:G:T	5.80748e-32	-6.80511e-10	0.9541	1.74711e-06	-6.80511e-10	0.90544
247258119	chr1:247258119:G:A	7.66501e-33	-0.99337	-0.0775964	1.25422e-07	-1.72191	-0.00668967
247258218	chr1:247258218:C:T	7.92387e-33	-0.974776	-0.0629755	1.29173e-07	-1.70741	0.00827951
247258819	chr1:247258819:A:G	1.76202e-32	-0.280904	0.0423196	2.36117e-07	-1.09042	-0.00553658
247258845	chr1:247258845:A:C	3.9728e-32	0.574424	-3.54985e-10	5.96919e-07	-0.168498	-3.54985e-10
247259212	chr1:247259212:C:T	7.33728e-33	-1.19392	0.0792605	1.27902e-07	-1.86115	0.152128
247259558	chr1:247259558:T:C	1.03117e-32	-0.5188	-0.255557	1.442e-07	-1.28799	-0.301085
247259683	chr1:247259683:G:A	5.79266e-33	-6.80511e-10	-1.35104	1.86166e-07	-6.80511e-10	-1.33364
247260409	chr1:247260409:T:G	2.30262e-33	-1.19557	-1.07802	3.78855e-08	-1.88685	-1.03886
247260562	chr1:247260562:A:G	1.10942e-32	-0.544779	-0.156428	1.70509e-07	-1.35787	-0.0636235
247260590	chr1:247260590:G:A	4.13757e-32	-0.815944	1.43101	6.69403e-07	-1.34022	1.28633
247261998	chr1:247261998:ACTTT:A	6.33182e-34	-2.45303	-1.1116	2.46434e-08	-2.16955	-1.18622
247262183	chr1:247262183:A:G	1.92532e-33	-2.45254	-3.54985e-10	6.14755e-08	-2.44164	-3.54985e-10
247262201	chr1:247262201:G:A	7.76582e-34	-2.44825	-0.912237	2.94152e-08	-2.19359	-0.985175
247262310	chr1:247262310:G:A	1.15662e-33	-2.44169	-0.520432	4.24449e-08	-2.15551	-0.656566
247262365	chr1:247262365:T:G	1.06474e-32	-6.80511e-10	-0.742313	3.40568e-07	-6.80511e-10	-0.729666
247262433	chr1:247262433:G:A	2.2727e-33	-2.28666	-3.54985e-10	1.14753e-07	-1.8175	-3.54985e-10
247262516	chr1:247262516:C:T	1.9694e-33	-2.4299	-3.54985e-10	6.09788e-08	-2.44975	-3.54985e-10
247263679	chr1:247263679:C:T	1.22057e-33	-2.43811	-0.470205	4.52009e-08	-2.13882	-0.610346
247264715	chr1:247264715:C:T	2.06098e-33	-1.71474	-0.669706	4.31894e-08	-2.44464	-0.350049
247264800	chr1:247264800:T:C	4.98861e-34	-2.44665	-1.35641	2.03317e-08	-2.18831	-1.35979
247264841	chr1:247264841:G:T	2.3215e-32	-6.80511e-10	0.0371677	7.11636e-07	-6.80511e-10	0.0072865
247264951	chr1:247264951:C:T	2.21063e-32	-6.80511e-10	-0.0117674	6.78062e-07	-6.80511e-10	-0.0410409
247264996	chr1:247264996:C:T	9.0486e-32	-0.866513	2.26408	1.02888e-06	-1.55958	1.93552
247265576	chr1:247265576:C:T	1.13759e-32	-6.80511e-10	-0.676133	3.69668e-07	-6.80511e-10	-0.647673
247265737	chr1:247265737:G:A	1.22576e-33	-2.43294	-0.471135	4.61568e-08	-2.11704	-0.611193
247265870	chr1:247265870:C:T	7.30798e-34	-2.24609	-1.17516	2.96275e-08	-2.05109	-1.12049
247265898	chr1:247265898:C:T	6.15137e-33	-6.80511e-10	-1.29096	1.93032e-07	-6.80511e-10	-1.29742
247265899	chr1:247265899:A:G	6.90038e-34	-2.19172	-1.28692	2.80839e-08	-1.97406	-1.25102
247266080	chr1:247266080:C:A	1.03022e-32	-6.80511e-10	-0.775274	3.29447e-07	-6.80511e-10	-0.762864
247266399	chr1:247266399:G:A	5.02614e-33	-1.49298	-3.54985e-10	8.10839e-08	-2.1648	-3.54985e-10
247266611	chr1:247266611:A:G	7.14194e-33	-6.80511e-10	-1.14165	2.43281e-07	-6.80511e-10	-1.06606
247266693	chr1:247266693:T:G	8.46742e-33	-6.80511e-10	-0.971406	2.51511e-07	-6.80511e-10	-1.03279
247266759	chr1:247266759:C:T	9.04102e-33	-6.80511e-10	-0.905859	2.67064e-07	-6.80511e-10	-0.97279
247266775	chr1:247266775:C:T	1.1932e-33	-2.44044	-0.490555	4.38463e-08	-2.14916	-0.630432
247267202	chr1:247267202:A:C	1.19108e-32	-6.80511e-10	-0.630182	3.81012e-07	-6.80511e-10	-0.61745
247267339	chr1:247267339:G:T	2.53367e-33	-1.74944	-0.428519	5.71771e-08	-2.44854	-0.0655875
247267369	chr1:247267369:C:T	1.19697e-32	-6.80511e-10	-0.625253	3.82929e-07	-6.80511e-10	-0.612431
247268017	chr1:247268017:G:A	5.86064e-33	-6.80511e-10	-1.33937	1.84436e-07	-6.80511e-10	-1.34298
247268027	chr1:247268027:C:T	8.21218e-34	-2.373	-0.931598	3.6098e-08	-1.87618	-1.09786
247268384	chr1:247268384:A:G	7.17338e-34	-2.25338	-1.18646	2.8976e-08	-2.0604	-1.13341
247268416	chr1:247268416:A:G	8.93977e-34	-2.44944	-0.770272	3.27831e-08	-2.33695	-0.733412
247268706	chr1:247268706:T:C	1.11591e-32	-6.80511e-10	-0.695373	3.54776e-07	-6.80511e-10	-0.688794
247269486	chr1:247269486:G:A	5.1205e-34	-2.44145	-1.33551	1.65132e-08	-2.41446	-1.34166
247269733	chr1:247269733:A:G	8.3913e-34	-2.40426	-0.87876	3.45061e-08	-1.96307	-1.05607
247269849	chr1:247269849:A:C	7.8101e-34	-2.17861	-1.17619	3.25409e-08	-1.9561	-1.12168
247269856	chr1:247269856:G:A	1.21809e-33	-2.44174	-0.468602	4.45118e-08	-2.15551	-0.609018
247270215	chr1:247270215:A:G	7.25639e-34	-2.25318	-1.17515	2.93608e-08	-2.06012	-1.1205
247270408	chr1:247270408:C:T	8.51273e-33	-6.80511e-10	-0.966068	2.52689e-07	-6.80511e-10	-1.02812
247271002	chr1:247271002:A:T	8.26381e-34	-2.38152	-0.916808	3.55169e-08	-1.89722	-1.09305
247271143	chr1:247271143:A:G	1.22306e-33	-2.44197	-0.464304	4.45962e-08	-2.15756	-0.60507
247271371	chr1:247271371:C:T	6.53748e-34	-2.25566	-1.277	2.60239e-08	-2.06226	-1.239
247271477	chr1:247271477:G:A	1.25496e-33	-2.4429	-0.437625	4.55439e-08	-2.16136	-0.580244
247272797	chr1:247272797:C:T	5.79725e-33	-6.80511e-10	-1.35025	1.83903e-07	-6.80511e-10	-1.34587
247272932	chr1:247272932:G:A	7.17822e-34	-2.45457	-0.984592	2.5797e-08	-2.23977	-1.07026
247273331	chr1:247273331:C:T	1.97129e-33	-2.42894	-3.54985e-10	8.85274e-08	-2.07697	-3.54985e-10
247273665	chr1:247273665:A:AG	7.29478e-34	-2.4546	-0.968456	2.62475e-08	-2.23665	-1.05606
247273705	chr1:247273705:G:T	4.46233e-32	0.690624	-3.54985e-10	6.19224e-07	-0.131813	-3.54985e-10
247273808	chr1:247273808:T:C	5.12157e-34	-2.44896	-1.3278	1.63824e-08	-2.42917	-1.3349
247274383	chr1:247274383:A:T	2.62476e-33	-1.74313	-0.399513	5.97653e-08	-2.45376	-0.0160995
247274552	chr1:247274552:T:C	9.13519e-33	-6.80511e-10	-0.895497	2.70079e-07	-6.80511e-10	-0.961565
247274561	chr1:247274561:TGTTTA:T	9.20759e-33	-6.80511e-10	-0.887604	2.71705e-07	-6.80511e-10	-0.955561
247274702	chr1:247274702:A:G	2.67042e-32	-6.80511e-10	0.177188	8.14963e-07	-6.80511e-10	0.142863
247275134	chr1:247275134:G:A	1.79734e-32	-6.80511e-10	-0.218737	5.26489e-07	-6.80511e-10	-0.294049
247275144	chr1:247275144:C:A	8.65502e-34	-2.39936	-0.852716	3.76634e-08	-1.88395	-1.04764
247275219	chr1:247275219:C:T	9.77351e-34	-1.77144	-1.3591	4.35259e-08	-1.42838	-1.35854
247275337	chr1:247275337:G:A	6.23159e-33	-6.80511e-10	-1.278	1.97022e-07	-6.80511e-10	-1.27696
247275411	chr1:247275411:G:A	2.4545e-33	-1.77791	-0.431801	5.79287e-08	-2.45462	-0.0464435
247275926	chr1:247275926:C:T	8.7339e-33	-6.80511e-10	-0.940419	2.5977e-07	-6.80511e-10	-1.00048
247276008	chr1:247276008:T:C	9.54871e-34	-2.4503	-0.703506	3.65385e-08	-2.29845	-0.663469
247276298	chr1:247276298:T:C	3.07593e-32	-6.80511e-10	0.318559	9.3751e-07	-6.80511e-10	0.282947
247276662	chr1:247276662:A:G	1.09312e-33	-2.38657	-0.632024	4.62462e-08	-1.85516	-0.871137
247276831	chr1:247276831:C:G	4.86645e-33	-2.45102	0.925751	1.61607e-07	-2.29094	0.815834
247277858	chr1:247277858:G:A	4.04784e-32	-6.80511e-10	0.593138	1.13841e-06	-6.80511e-10	0.477112
247277905	chr1:247277905:C:T	9.11126e-34	-1.93144	-1.26927	1.7972e-08	-2.40314	-1.26833
247278454	chr1:247278454:T:C	9.25862e-34	-2.41408	-0.770584	3.72711e-08	-1.96431	-0.977756
247278818	chr1:247278818:A:C	1.99536e-32	-0.11422	-3.54985e-10	3.05457e-07	-0.838472	-3.54985e-10
247278859	chr1:247278859:C:T	7.40276e-33	-6.80511e-10	-1.10578	2.30124e-07	-6.80511e-10	-1.12166
247279355	chr1:247279355:C:T	8.63651e-33	0.343781	-1.29541	8.93496e-08	-0.745047	-1.32268
247279581	chr1:247279581:G:A	9.44266e-34	-2.12406	-1.04092	2.78631e-08	-2.4135	-0.819479
247279666	chr1:247279666:G:A	5.82541e-33	-6.80511e-10	-1.3454	1.83397e-07	-6.80511e-10	-1.34862
247279707	chr1:247279707:G:A	7.77368e-33	-6.80511e-10	-1.05689	2.49594e-07	-6.80511e-10	-1.04045
247279866	chr1:247279866:G:C	5.84866e-33	-6.80511e-10	-1.34142	1.84097e-07	-6.80511e-10	-1.34482
247280008	chr1:247280008:A:G	7.6161e-34	-2.44407	-0.935887	2.7493e-08	-2.34645	-0.899899
247280207	chr1:247280207:A:G	6.4838e-33	-6.80511e-10	-1.23832	1.9917e-07	-6.80511e-10	-1.26612
247280441	chr1:247280441:G:A	1.21109e-32	-6.80511e-10	-0.613529	3.84122e-07	-6.80511e-10	-0.609321
247280779	chr1:247280779:G:A	5.77002e-33	-6.80511e-10	-1.35496	1.81932e-07	-6.80511e-10	-1.35665
247281047	chr1:247281047:T:C	6.24085e-33	-6.80511e-10	-1.27652	1.95777e-07	-6.80511e-10	-1.2833
247281235	chr1:247281235:A:G	1.26058e-32	-6.80511e-10	-0.573474	3.99894e-07	-6.80511e-10	-0.569081
247281265	chr1:247281265:C:T	6.36091e-33	-6.80511e-10	-1.25746	2.01985e-07	-6.80511e-10	-1.25209
247281289	chr1:247281289:T:C	6.35072e-33	-6.80511e-10	-1.25906	2.01653e-07	-6.80511e-10	-1.25373
247281589	chr1:247281589:A:T	2.32353e-32	-6.80511e-10	0.0380418	7.0574e-07	-6.80511e-10	-0.0010327
247281652	chr1:247281652:C:T	5.52973e-34	-2.37187	-1.3282	1.6395e-08	-2.42748	-1.33582
247281864	chr1:247281864:A:C	7.60141e-34	-2.44884	-0.933045	2.66308e-08	-2.31026	-0.967957
247282360	chr1:247282360:C:T	6.36322e-34	-2.4435	-1.11618	2.62624e-08	-2.05797	-1.23417
247282410	chr1:247282410:G:C	1.03893e-32	-6.80511e-10	-0.766857	3.23952e-07	-6.80511e-10	-0.779683
247282446	chr1:247282446:C:T	1.04541e-32	-6.80511e-10	-0.760636	3.35008e-07	-6.80511e-10	-0.746125
247282505	chr1:247282505:A:AG	6.54555e-34	-2.17423	-1.3572	2.91931e-08	-1.85434	-1.33201
247282783	chr1:247282783:C:T	5.02541e-34	-2.45454	-1.34117	1.58557e-08	-2.4484	-1.34835
247284021	chr1:247284021:A:G	1.17091e-32	-6.80511e-10	-0.647265	3.64712e-07	-6.80511e-10	-0.661171
247284467	chr1:247284467:G:A	2.06515e-32	-6.80511e-10	-0.0798432	6.30331e-07	-6.80511e-10	-0.114035
247285132	chr1:247285132:T:C	5.94622e-34	-2.27278	-1.35469	2.46708e-08	-1.99656	-1.3581
247285418	chr1:247285418:T:G	1.10423e-32	-6.80511e-10	-0.705894	3.44103e-07	-6.80511e-10	-0.71934
247285538	chr1:247285538:G:A	6.04389e-33	-6.80511e-10	-1.30858	1.92534e-07	-6.80511e-10	-1.30001
247285708	chr1:247285708:C:G	7.36621e-34	-2.05497	-1.35834	3.45009e-08	-1.66723	-1.35207
247285812	chr1:247285812:TG:T	3.74304e-32	-6.80511e-10	0.514851	1.13869e-06	-6.80511e-10	0.477354
247285888	chr1:247285888:T:A	5.9277e-33	-6.80511e-10	-1.328	1.88113e-07	-6.80511e-10	-1.32324
247286567	chr1:247286567:G:A	3.88469e-32	-6.80511e-10	0.551998	1.17561e-06	-6.80511e-10	0.509266
247286694	chr1:247286694:C:G	2.62226e-33	-1.87448	-0.269116	6.36175e-08	-2.4546	0.0472072
247286963	chr1:247286963:CTG:C	5.69343e-34	-2.44837	-1.22254	2.00943e-08	-2.32549	-1.23436
247287762	chr1:247287762:G:A	6.44564e-34	-2.43147	-1.11535	2.25498e-08	-2.36029	-1.08426
247287860	chr1:247287860:C:G	5.96715e-33	-6.80511e-10	-1.32136	1.89452e-07	-6.80511e-10	-1.31615
247287926	chr1:247287926:G:C	2.33858e-33	-2.25809	-3.54985e-10	6.16737e-08	-2.43842	-3.54985e-10
247287962	chr1:247287962:C:T	1.26146e-32	-6.80511e-10	-0.572774	3.98879e-07	-6.80511e-10	-0.571622
247288120	chr1:247288120:C:T	5.91396e-33	-6.80511e-10	-1.33032	1.87706e-07	-6.80511e-10	-1.3254
247288296	chr1:247288296:T:C	5.82324e-33	-6.80511e-10	-1.34578	1.84849e-07	-6.80511e-10	-1.34074
247288300	chr1:247288300:T:A	2.30851e-32	-6.80511e-10	0.0315539	7.03522e-07	-6.80511e-10	-0.00418106
247289024	chr1:247289024:C:G	2.43255e-33	-2.21869	-3.54985e-10	9.04258e-08	-2.05575	-3.54985e-10
247289205	chr1:247289205:G:A	6.30879e-33	-6.80511e-10	-1.26569	2.00872e-07	-6.80511e-10	-1.25761
247289374	chr1:247289374:C:T	8.01577e-33	-1.02622	-3.54985e-10	3.42334e-07	-0.724494	-3.54985e-10
247289444	chr1:247289444:A:G	6.03667e-33	-6.80511e-10	-1.30978	1.91889e-07	-6.80511e-10	-1.30336
247289719	chr1:247289719:G:A	6.12585e-33	-6.80511e-10	-1.29511	1.93678e-07	-6.80511e-10	-1.29408
247289810	chr1:247289810:C:A	6.15168e-33	-6.80511e-10	-1.29091	1.95612e-07	-6.80511e-10	-1.28415
247289859	chr1:247289859:A:T	2.7292e-33	-1.97681	-0.126812	7.51252e-08	-2.44886	0.207738
247290978	chr1:247290978:A:G	6.4519e-33	-6.80511e-10	-1.24326	2.08104e-07	-6.80511e-10	-1.22224
247291089	chr1:247291089:C:T	6.16705e-34	-2.42902	-1.16198	2.0948e-08	-2.3734	-1.14483
247291747	chr1:247291747:G:A	7.95945e-34	-2.45203	-0.883829	2.90747e-08	-2.41627	-0.774142
247292062	chr1:247292062:GC:G	5.74563e-33	-6.80511e-10	-1.35919	1.81725e-07	-6.80511e-10	-1.35778
247292064	chr1:247292064:G:A	6.11842e-33	-6.80511e-10	-1.29633	1.94388e-07	-6.80511e-10	-1.29043
247292068	chr1:247292068:C:T	2.60105e-33	-1.99232	-0.159396	7.25533e-08	-2.44601	0.170052
247292137	chr1:247292137:C:T	5.90562e-33	-6.80511e-10	-1.33173	1.87682e-07	-6.80511e-10	-1.32553
247292417	chr1:247292417:G:A	1.8274e-33	-1.88197	-0.622766	4.05578e-08	-2.44726	-0.410295
247292614	chr1:247292614:G:A	6.09721e-33	-6.80511e-10	-1.2998	1.93057e-07	-6.80511e-10	-1.29729
247292741	chr1:247292741:T:G	6.09295e-33	-6.80511e-10	-1.3005	1.92921e-07	-6.80511e-10	-1.298
247293045	chr1:247293045:T:G	5.97896e-34	-2.447	-1.17497	1.81766e-08	-2.45457	-1.20558
247293305	chr1:247293305:G:A	2.47278e-33	-2.1469	-0.0553841	7.03389e-08	-2.41738	0.110428
247293832	chr1:247293832:A:G	3.20506e-33	-2.01605	0.073146	9.36746e-08	-2.44242	0.421968
247294079	chr1:247294079:G:T	5.81252e-33	-6.80511e-10	-1.34762	1.83033e-07	-6.80511e-10	-1.35062
247294145	chr1:247294145:G:A	6.22802e-34	-2.45302	-1.12814	2.36676e-08	-2.29841	-1.09777
247294235	chr1:247294235:C:T	3.99265e-32	-1.45185	2.03126	6.51567e-07	-1.9397	1.8588
247294416	chr1:247294416:T:C	9.68914e-33	-6.80511e-10	-0.836626	3.07761e-07	-6.80511e-10	-0.830956
247295223	chr1:247295223:C:T	6.77699e-34	-2.25545	-1.24123	2.52967e-08	-2.05588	-1.27373
247295622	chr1:247295622:A:T	8.03497e-34	-1.97146	-1.35496	4.01533e-08	-1.54759	-1.31999
247295794	chr1:247295794:G:T	6.09319e-33	-6.80511e-10	-1.30046	1.92929e-07	-6.80511e-10	-1.29796
247295855	chr1:247295855:T:C	5.42026e-32	-1.69214	2.57724	9.31761e-07	-2.11257	2.38937
247296084	chr1:247296084:A:G	8.56941e-33	-6.80511e-10	-0.959432	3.02324e-07	-6.80511e-10	-0.84878
247296112	chr1:247296112:C:T	6.77687e-34	-2.14101	-1.35569	3.03466e-08	-1.82131	-1.32628
247296201	chr1:247296201:T:A	7.19979e-34	-2.07633	-1.35984	3.2715e-08	-1.72751	-1.34493
247296251	chr1:247296251:C:T	5.74798e-33	-6.80511e-10	-1.35878	1.817e-07	-6.80511e-10	-1.35792
247296349	chr1:247296349:A:AG	2.09018e-32	-6.80511e-10	-0.0677978	5.909e-07	-6.80511e-10	-0.178633
247296911	chr1:247296911:C:T	6.03855e-33	-6.80511e-10	-1.30947	1.91164e-07	-6.80511e-10	-1.30715
247296940	chr1:247296940:C:T	2.051e-33	-2.3893	-3.54985e-10	6.23219e-08	-2.42797	-3.54985e-10
247297054	chr1:247297054:C:T	2.52962e-33	-2.13364	-0.0459268	8.53899e-08	-2.41276	0.299705
247297214	chr1:247297214:C:T	1.33062e-32	-6.80511e-10	-0.519401	4.45506e-07	-6.80511e-10	-0.461069
247297358	chr1:247297358:T:C	2.83367e-32	-1.62468	1.86121	3.82636e-07	-2.40259	1.7894
247298746	chr1:247298746:A:G	2.95273e-32	-1.64297	1.92066	4.02841e-07	-2.40675	1.84501
247298971	chr1:247298971:A:G	2.73748e-32	-1.62858	1.83057	3.69245e-07	-2.40318	1.75436
247299399	chr1:247299399:C:T	2.15338e-32	-2.09083	2.05282	7.23087e-07	-2.42933	2.45258
247299598	chr1:247299598:C:A	1.12937e-32	-6.80511e-10	-0.683387	3.58416e-07	-6.80511e-10	-0.678587
247299599	chr1:247299599:A:G	1.96853e-33	-2.43035	-3.54985e-10	6.14145e-08	-2.44263	-3.54985e-10
247300004	chr1:247300004:C:A	3.41842e-32	-6.80511e-10	0.424132	1.03663e-06	-6.80511e-10	0.383449
247300422	chr1:247300422:C:T	8.02975e-33	-6.80511e-10	-1.02448	2.62627e-07	-6.80511e-10	-0.989545
247301522	chr1:247301522:T:C	3.13619e-32	-6.80511e-10	0.337961	9.58332e-07	-6.80511e-10	0.304914
247301693	chr1:247301693:G:A	9.00935e-33	-6.80511e-10	-0.909369	3.18554e-07	-6.80511e-10	-0.796487
247301799	chr1:247301799:G:A	2.37538e-32	-6.80511e-10	0.0601102	7.26513e-07	-6.80511e-10	0.0279768
247301976	chr1:247301976:G:A	9.7706e-33	-6.80511e-10	-0.828253	3.05898e-07	-6.80511e-10	-0.837028
247302720	chr1:247302720:G:A	5.6353e-34	-2.45314	-1.22802	1.71578e-08	-2.44238	-1.27545
247303236	chr1:247303236:C:T	1.51747e-32	-1.76532	1.37732	2.29988e-07	-2.43267	1.31042
247303442	chr1:247303442:C:T	1.31199e-32	-1.78425	1.25075	2.01942e-07	-2.43656	1.18426
247303648	chr1:247303648:G:A	7.9818e-33	-6.80511e-10	-1.03047	2.55535e-07	-6.80511e-10	-1.01692
247304374	chr1:247304374:T:A	6.54221e-33	-6.80511e-10	-1.22936	2.09391e-07	-6.80511e-10	-1.21608
247304528	chr1:247304528:C:T	1.93808e-33	-2.44594	-3.54985e-10	9.61381e-08	-1.99449	-3.54985e-10
247304844	chr1:247304844:G:T	2.65771e-33	-2.19137	0.0612089	9.85183e-08	-2.39036	0.420325
247304850	chr1:247304850:T:C	6.12423e-33	-6.80511e-10	-1.29538	1.94942e-07	-6.80511e-10	-1.28758
247304874	chr1:247304874:AT:A	5.25665e-34	-2.423	-1.32772	2.78469e-08	-1.97037	-1.26319
247305025	chr1:247305025:G:A	3.26382e-33	-1.92473	-3.54985e-10	9.52717e-08	-2.00355	-3.54985e-10
247305270	chr1:247305270:G:A	1.39665e-32	-2.1649	1.69393	5.09712e-07	-2.4053	2.07886
247305341	chr1:247305341:T:C	1.94927e-33	-2.44017	-3.54985e-10	6.63753e-08	-2.36495	-3.54985e-10
247305394	chr1:247305394:A:G	5.70991e-32	-1.6078	2.54495	9.64852e-07	-2.04877	2.36046
247305622	chr1:247305622:C:A	1.10182e-32	-1.79819	1.09011	2.05732e-07	-2.17304	0.939332
247306037	chr1:247306037:A:G	1.1235e-31	-6.80511e-10	1.61399	3.49814e-06	-6.80511e-10	1.59971
247306257	chr1:247306257:G:A	1.05552e-32	-6.80511e-10	-0.751017	3.32731e-07	-6.80511e-10	-0.752947
247306693	chr1:247306693:G:A	5.66594e-34	-2.45109	-1.22466	1.79873e-08	-2.43294	-1.23767
247306885	chr1:247306885:G:A	1.31337e-32	-2.17739	1.64494	4.8711e-07	-2.399	2.02721
247307101	chr1:247307101:G:A	5.75183e-33	-6.80511e-10	-1.35811	1.81522e-07	-6.80511e-10	-1.3589
247307401	chr1:247307401:A:G	6.41819e-34	-2.4491	-1.10198	1.99687e-08	-2.42716	-1.13896
247307534	chr1:247307534:A:G	5.68916e-34	-2.45364	-1.21801	1.79748e-08	-2.44033	-1.23097
247307819	chr1:247307819:T:C	8.72995e-32	-1.28007	2.64178	1.15197e-06	-1.81562	2.30456
247308259	chr1:247308259:C:T	2.52111e-32	-2.04786	2.16752	7.80281e-07	-2.44146	2.54083
247308376	chr1:247308376:C:T	9.29624e-33	-6.80511e-10	-0.878021	2.9117e-07	-6.80511e-10	-0.886373
247308898	chr1:247308898:T:A	1.0298e-33	-2.2246	-0.85367	3.63183e-08	-2.37346	-0.594496
247309303	chr1:247309303:C:T	6.56704e-32	-1.55003	2.62705	1.08691e-06	-2.00981	2.44063
247309362	chr1:247309362:A:G	2.95389e-32	0.278076	-3.54985e-10	5.35375e-07	-0.277313	-3.54985e-10
247309793	chr1:247309793:G:A	1.3161e-32	-0.530373	-3.54985e-10	1.16834e-07	-1.79953	-3.54985e-10
247309801	chr1:247309801:G:A	6.25665e-33	-6.80511e-10	-1.27399	1.99604e-07	-6.80511e-10	-1.26394
247309977	chr1:247309977:G:A	7.60516e-33	-6.80511e-10	-1.0788	2.30052e-07	-6.80511e-10	-1.12198
247310128	chr1:247310128:G:A	6.32982e-33	-6.80511e-10	-1.26236	1.9941e-07	-6.80511e-10	-1.26492
247310947	chr1:247310947:G:A	7.82603e-32	-1.38265	2.63506	1.05556e-06	-1.89327	2.29481
247312230	chr1:247312230:A:G	5.64755e-34	-2.437	-1.24199	1.96667e-08	-2.35332	-1.22803
247312240	chr1:247312240:G:A	1.20934e-32	-6.80511e-10	-0.614972	3.83942e-07	-6.80511e-10	-0.609788
247312696	chr1:247312696:T:C	8.75448e-33	-6.80511e-10	-0.938066	2.8081e-07	-6.80511e-10	-0.922603
247312719	chr1:247312719:G:A	1.94141e-33	-2.44422	-3.54985e-10	6.26485e-08	-2.42274	-3.54985e-10
247312736	chr1:247312736:A:G	5.88556e-33	-6.80511e-10	-1.33513	1.8459e-07	-6.80511e-10	-1.34214
247313314	chr1:247313314:G:A	1.09956e-33	-2.22581	-0.786917	3.95073e-08	-2.37054	-0.513254
247313443	chr1:247313443:T:C	1.96778e-33	-2.43073	-3.54985e-10	7.24835e-08	-2.27692	-3.54985e-10
247313539	chr1:247313539:T:C	7.92048e-33	-6.80511e-10	-1.03818	2.51946e-07	-6.80511e-10	-1.03106
247314457	chr1:247314457:A:ATTTT	4.80079e-32	-6.80511e-10	0.763735	1.43142e-06	-6.80511e-10	0.706144
247314984	chr1:247314984:C:T	3.72516e-32	-1.76738	2.27744	6.70533e-07	-2.14767	2.09547
247315643	chr1:247315643:G:C	8.60153e-34	-2.4175	-0.840773	2.45789e-08	-2.44342	-0.914971
247316061	chr1:247316061:G:GA	1.73271e-32	-1.75856	1.50321	2.60467e-07	-2.43124	1.43344
247316652	chr1:247316652:T:A	2.06661e-32	-6.80511e-10	-0.0791366	6.28527e-07	-6.80511e-10	-0.116901
247317205	chr1:247317205:G:T	2.31582e-32	-6.80511e-10	0.034718	7.10665e-07	-6.80511e-10	0.00592145
247317912	chr1:247317912:G:A	2.31436e-33	-2.2685	-3.54985e-10	7.69402e-08	-2.21725	-3.54985e-10
247317967	chr1:247317967:G:A	3.49839e-32	-1.744	2.19126	5.13441e-07	-2.42808	2.10894
247318147	chr1:247318147:A:G	3.01821e-32	-6.80511e-10	0.299618	9.14895e-07	-6.80511e-10	0.25853
247318228	chr1:247318228:C:T	2.39816e-33	-2.23293	-3.54985e-10	8.90119e-08	-2.07151	-3.54985e-10
247318281	chr1:247318281:A:T	6.85797e-34	-2.12508	-1.35973	3.09168e-08	-1.78622	-1.34276
247318938	chr1:247318938:T:TA	6.62453e-34	-2.16342	-1.35602	2.88586e-08	-1.84129	-1.35658
247318996	chr1:247318996:TTCTGATGGGGTCTCAC:T	1.35721e-32	-2.12353	1.62391	4.63861e-07	-2.42047	1.99978
247319128	chr1:247319128:C:A	2.14453e-33	-2.34471	-3.54985e-10	7.13066e-08	-2.29329	-3.54985e-10
247319232	chr1:247319232:C:T	3.30944e-33	-1.91085	-3.54985e-10	7.73187e-08	-2.21234	-3.54985e-10
247319647	chr1:247319647:G:A	1.18658e-33	-1.80189	-1.13466	2.15976e-08	-2.35774	-1.12996
247319857	chr1:247319857:G:A	5.18725e-34	-2.45292	-1.3111	1.62554e-08	-2.45255	-1.31931
247319880	chr1:247319880:G:A	2.34748e-32	-6.80511e-10	0.0482954	7.19628e-07	-6.80511e-10	0.0184551
247319950	chr1:247319950:T:C	5.79632e-33	-6.80511e-10	-1.35041	1.82815e-07	-6.80511e-10	-1.35181
247320218	chr1:247320218:A:T	4.45005e-32	-1.48643	2.1743	7.32644e-07	-1.96038	1.99676
247320296	chr1:247320296:C:T	5.89121e-33	-6.80511e-10	-1.33417	1.84977e-07	-6.80511e-10	-1.34005
247320658	chr1:247320658:G:T	6.10883e-33	-6.80511e-10	-1.2979	1.94029e-07	-6.80511e-10	-1.29227
247320723	chr1:247320723:C:A	1.76685e-32	-1.66489	1.42905	2.45186e-07	-2.4113	1.35303
247320763	chr1:247320763:A:G	1.69378e-32	-1.78285	1.50476	2.59112e-07	-2.43538	1.43236
247320971	chr1:247320971:G:A	5.83729e-33	-6.80511e-10	-1.34337	1.84255e-07	-6.80511e-10	-1.34396
247321053	chr1:247321053:G:A	7.27554e-32	-1.58548	2.76495	1.24311e-06	-2.03333	2.59841
247321130	chr1:247321130:C:T	2.01727e-32	-6.80511e-10	-0.103301	6.60337e-07	-6.80511e-10	-0.0675291
247321311	chr1:247321311:T:C	5.86218e-33	-6.80511e-10	-1.33911	1.85922e-07	-6.80511e-10	-1.33496
247321489	chr1:247321489:G:A	2.24073e-33	-1.63845	-0.662378	3.1466e-08	-2.41187	-0.699506
247321807	chr1:247321807:A:G	5.52348e-33	-1.51211	0.113488	9.05015e-08	-1.9891	-0.0658115
247321815	chr1:247321815:T:C	6.00319e-34	-2.45185	-1.16608	2.25117e-08	-2.29723	-1.14902
247322173	chr1:247322173:C:A	7.36851e-33	-6.80511e-10	-1.11042	2.31109e-07	-6.80511e-10	-1.11739
247322377	chr1:247322377:T:C	9.74594e-33	-6.80511e-10	-0.830781	3.07041e-07	-6.80511e-10	-0.8333
247322630	chr1:247322630:A:G	6.12991e-34	-2.24097	-1.35607	2.53178e-08	-1.97229	-1.35648
247322771	chr1:247322771:C:G	2.38225e-32	-6.80511e-10	0.063	7.30848e-07	-6.80511e-10	0.0339262
247322911	chr1:247322911:G:A	5.78101e-34	-2.42728	-1.22836	1.95237e-08	-2.37465	-1.214
247323226	chr1:247323226:C:T	1.51928e-32	-0.386812	-3.54985e-10	2.59463e-07	-1.00167	-3.54985e-10
247323376	chr1:247323376:T:C	3.98586e-33	-1.98452	0.259641	9.87434e-08	-2.45018	0.48242
247323783	chr1:247323783:G:A	1.08293e-33	-2.03278	-0.995178	2.59312e-08	-2.44218	-0.862652
247324734	chr1:247324734:T:A	2.16638e-32	-6.80511e-10	-0.0319868	6.65145e-07	-6.80511e-10	-0.0602747
247325204	chr1:247325204:C:T	7.88519e-33	-1.04265	-3.54985e-10	3.4244e-07	-0.724183	-3.54985e-10
247325443	chr1:247325443:A:G	4.82051e-33	-1.47711	-0.0576441	7.94986e-08	-1.96132	-0.223222
247325639	chr1:247325639:CTT:C	6.08201e-33	-6.80511e-10	-1.3023	1.92962e-07	-6.80511e-10	-1.29779
247325933	chr1:247325933:C:G	5.76696e-33	-6.80511e-10	-1.35549	1.82489e-07	-6.80511e-10	-1.35359
247326269	chr1:247326269:G:T	2.2647e-33	-2.29019	-3.54985e-10	8.48318e-08	-2.11961	-3.54985e-10
247326336	chr1:247326336:A:G	1.94997e-33	-2.43982	-3.54985e-10	9.54305e-08	-2.00188	-3.54985e-10
247326367	chr1:247326367:C:T	2.49108e-32	-6.80511e-10	0.107672	7.62972e-07	-6.80511e-10	0.0769413
247326903	chr1:247326903:T:C	6.06887e-33	-6.80511e-10	-1.30446	1.90627e-07	-6.80511e-10	-1.30996
247327005	chr1:247327005:G:A	5.28271e-34	-2.45438	-1.2914	1.70041e-08	-2.38956	-1.33727
247327097	chr1:247327097:T:C	4.00416e-33	-1.98093	0.260631	7.65887e-08	-2.29072	0.0688907
247327107	chr1:247327107:C:T	8.19816e-33	-1.00372	-3.54985e-10	3.82526e-07	-0.613484	-3.54985e-10
247327405	chr1:247327405:G:A	7.05596e-33	-1.66063	0.506866	1.17791e-07	-2.09863	0.307256
247327975	chr1:247327975:G:A	6.28911e-34	-2.26383	-1.30757	2.49048e-08	-1.99933	-1.34589
247329090	chr1:247329090:C:T	5.74437e-33	-6.80511e-10	-1.35941	1.81367e-07	-6.80511e-10	-1.35976
247329729	chr1:247329729:C:G	2.78696e-33	-1.74854	-0.334144	5.17994e-08	-2.4483	-0.164605
247329931	chr1:247329931:C:T	6.54797e-33	-6.80511e-10	-1.22848	1.9319e-07	-6.80511e-10	-1.29661
247330568	chr1:247330568:C:T	5.74297e-33	-6.80511e-10	-1.35966	1.81547e-07	-6.80511e-10	-1.35877
247330699	chr1:247330699:C:T	6.05758e-33	-6.80511e-10	-1.30632	1.92325e-07	-6.80511e-10	-1.3011
247330821	chr1:247330821:C:A	5.25382e-34	-2.44155	-1.30971	1.81568e-08	-2.33849	-1.32275
247330860	chr1:247330860:G:A	1.26236e-33	-1.75662	-1.11803	1.99542e-08	-2.42844	-1.1384
247330964	chr1:247330964:T:A	5.90308e-33	-6.80511e-10	-1.33216	1.87759e-07	-6.80511e-10	-1.32512
247331106	chr1:247331106:C:T	1.19863e-33	-1.71556	-1.21089	3.46485e-08	-1.72772	-1.28731
247331285	chr1:247331285:C:T	6.30449e-33	-6.80511e-10	-1.26637	1.99288e-07	-6.80511e-10	-1.26553
247332088	chr1:247332088:C:T	5.75302e-33	-6.80511e-10	-1.35791	1.81993e-07	-6.80511e-10	-1.35631
247332251	chr1:247332251:A:G	6.05824e-33	-6.80511e-10	-1.30621	1.92349e-07	-6.80511e-10	-1.30097
247332585	chr1:247332585:C:T	2.03822e-33	-2.39555	-3.54985e-10	8.9543e-08	-2.06556	-3.54985e-10
247332694	chr1:247332694:C:T	6.56176e-33	-6.80511e-10	-1.22637	2.0976e-07	-6.80511e-10	-1.21432
247332778	chr1:247332778:T:A	5.65185e-34	-2.3268	-1.35143	2.36132e-08	-2.03991	-1.35857
247333032	chr1:247333032:C:T	2.1048e-33	-2.36341	-3.54985e-10	1.02878e-07	-1.92674	-3.54985e-10
247333906	chr1:247333906:C:T	1.5744e-32	-6.80511e-10	-0.351173	4.87047e-07	-6.80511e-10	-0.371919
247333917	chr1:247333917:C:T	1.07866e-33	-1.99561	-1.0363	4.55136e-08	-1.58639	-1.15588
247334409	chr1:247334409:AGT:A	6.11794e-33	-6.80511e-10	-1.29641	1.89257e-07	-6.80511e-10	-1.31717
247334562	chr1:247334562:G:A	1.27766e-33	-1.65094	-1.21166	2.84883e-08	-1.94403	-1.26675
247335265	chr1:247335265:G:A	1.76454e-33	-1.85178	-0.687962	7.02949e-08	-1.4361	-0.871477
247335968	chr1:247335968:G:A	6.54243e-33	-6.80511e-10	-1.22932	2.07732e-07	-6.80511e-10	-1.22403
247336120	chr1:247336120:C:T	6.35174e-33	-6.80511e-10	-1.2589	2.01728e-07	-6.80511e-10	-1.25336
247336265	chr1:247336265:C:A	2.41262e-33	-1.41718	-0.809738	3.96818e-08	-1.98489	-0.894496
247336446	chr1:247336446:T:C	6.54575e-33	-6.80511e-10	-1.22881	2.07934e-07	-6.80511e-10	-1.22306
247336865	chr1:247336865:T:C	2.14991e-33	-2.34221	-3.54985e-10	7.59918e-08	-2.22965	-3.54985e-10
247336953	chr1:247336953:C:T	6.26795e-33	-6.80511e-10	-1.27218	1.98328e-07	-6.80511e-10	-1.27036
247336971	chr1:247336971:C:T	6.56851e-33	-6.80511e-10	-1.22535	2.08674e-07	-6.80511e-10	-1.21951
247337348	chr1:247337348:G:A	8.64808e-34	-2.37739	-0.87549	1.01901e-07	-1.39088	-0.545397
247337519	chr1:247337519:A:G	8.24443e-33	-6.80511e-10	-0.998093	2.5486e-07	-6.80511e-10	-1.01957
247337585	chr1:247337585:T:C	1.92127e-33	-2.45465	-3.54985e-10	6.66636e-08	-2.36062	-3.54985e-10
247337801	chr1:247337801:G:T	6.83068e-33	-6.80511e-10	-1.18621	2.48295e-07	-6.80511e-10	-1.04566
247338127	chr1:247338127:G:A	1.75358e-33	-2.44534	-0.100632	5.08072e-08	-2.3707	-0.26154
247338187	chr1:247338187:C:T	2.95623e-33	-2.45313	0.429408	7.75268e-08	-2.42238	0.212728
247338254	chr1:247338254:C:T	1.36943e-32	-6.80511e-10	-0.49065	4.20792e-07	-6.80511e-10	-0.51814
247338363	chr1:247338363:G:C	5.74244e-33	-6.80511e-10	-1.35975	1.81375e-07	-6.80511e-10	-1.35972
247338525	chr1:247338525:G:C	1.40491e-32	-6.80511e-10	-0.46507	4.35416e-07	-6.80511e-10	-0.483979
247338592	chr1:247338592:G:A	6.9232e-33	-6.80511e-10	-1.17275	2.22279e-07	-6.80511e-10	-1.15635
247338729	chr1:247338729:A:G	2.27079e-33	-2.2875	-3.54985e-10	7.53926e-08	-2.23757	-3.54985e-10
247339299	chr1:247339299:A:G	1.43835e-32	-6.80511e-10	-0.441549	4.50103e-07	-6.80511e-10	-0.450802
247339986	chr1:247339986:G:C	1.28784e-32	-6.80511e-10	-0.55208	3.90008e-07	-6.80511e-10	-0.594113
247340205	chr1:247340205:A:G	1.38433e-33	-2.21215	-0.570265	3.01552e-08	-2.4266	-0.727323
247340577	chr1:247340577:A:G	5.77545e-33	-6.80511e-10	-1.35402	1.82232e-07	-6.80511e-10	-1.355
247340827	chr1:247340827:T:C	1.13313e-32	-6.80511e-10	-0.680062	3.66147e-07	-6.80511e-10	-0.657244
247341620	chr1:247341620:G:A	7.67849e-34	-2.4491	-0.922694	2.95604e-08	-2.14286	-1.03099
247341910	chr1:247341910:C:T	5.89242e-33	-6.80511e-10	-1.33397	1.8685e-07	-6.80511e-10	-1.32997
247342294	chr1:247342294:A:G	1.22995e-32	-6.80511e-10	-0.598076	3.63989e-07	-6.80511e-10	-0.663155
247342560	chr1:247342560:G:A	1.05246e-32	-6.80511e-10	-0.753916	3.28934e-07	-6.80511e-10	-0.764424
247342590	chr1:247342590:C:G	6.38502e-33	-6.80511e-10	-1.25368	2.00195e-07	-6.80511e-10	-1.26099
247343543	chr1:247343543:G:C	1.59413e-32	-6.80511e-10	-0.33872	4.24091e-07	-6.80511e-10	-0.510333
247343599	chr1:247343599:T:A	1.19899e-32	-6.80511e-10	-0.623564	3.56337e-07	-6.80511e-10	-0.684402
247344173	chr1:247344173:G:A	5.88766e-33	-6.80511e-10	-1.33477	1.86835e-07	-6.80511e-10	-1.33006
247344208	chr1:247344208:T:C	5.97371e-33	-6.80511e-10	-1.32026	1.90315e-07	-6.80511e-10	-1.3116
247344210	chr1:247344210:T:C	6.51798e-33	-6.80511e-10	-1.23307	2.07013e-07	-6.80511e-10	-1.2275
247344268	chr1:247344268:G:A	6.00716e-33	-6.80511e-10	-1.31468	1.90504e-07	-6.80511e-10	-1.31061
247344296	chr1:247344296:C:G	3.30413e-33	-0.759999	-1.15246	1.96404e-07	-0.191058	-1.08905
247344347	chr1:247344347:G:A	1.68977e-32	-6.80511e-10	-0.280456	5.2114e-07	-6.80511e-10	-0.304262
247344365	chr1:247344365:C:T	6.25588e-33	-6.80511e-10	-1.27411	1.98496e-07	-6.80511e-10	-1.26951
247344404	chr1:247344404:C:T	2.39112e-33	-2.23587	-3.54985e-10	8.3555e-08	-2.13477	-3.54985e-10
247344496	chr1:247344496:C:T	2.5863e-33	-2.35019	0.192781	7.25804e-08	-2.44174	0.166157
247344585	chr1:247344585:T:C	2.51242e-33	-0.885318	-1.30107	1.61305e-07	-0.265862	-1.21112
247344606	chr1:247344606:C:T	1.31561e-33	-1.50564	-1.32769	2.03283e-08	-2.18936	-1.35891
247344677	chr1:247344677:G:C	1.11775e-33	-1.79495	-1.20136	5.3117e-08	-1.44329	-1.1445
247344848	chr1:247344848:T:G	1.51921e-32	0.442378	-0.829235	1.45822e-07	-0.659313	-0.918583
247344888	chr1:247344888:G:A	5.35905e-34	-2.45429	-1.27714	1.80345e-08	-2.38495	-1.28304
247345100	chr1:247345100:T:C	1.16478e-32	-6.80511e-10	-0.652517	3.61309e-07	-6.80511e-10	-0.670547
247345150	chr1:247345150:G:A	3.73386e-33	-0.560586	-1.2296	2.39706e-07	0.0196277	-1.10049
247345275	chr1:247345275:G:A	1.17811e-33	-1.61423	-1.32949	7.51538e-08	-0.943518	-1.29723
247345938	chr1:247345938:G:T	6.80858e-33	-6.80511e-10	-1.18945	2.16448e-07	-6.80511e-10	-1.18293
247345999	chr1:247345999:C:T	6.30055e-33	-6.80511e-10	-1.26699	2.00058e-07	-6.80511e-10	-1.26167
247346000	chr1:247346000:G:A	6.85715e-33	-6.80511e-10	-1.18234	2.18006e-07	-6.80511e-10	-1.17576
247346115	chr1:247346115:T:C	1.50688e-33	-1.55585	-1.14174	7.88378e-08	-1.13232	-1.06057
247346227	chr1:247346227:AG:A	6.23041e-33	-6.80511e-10	-1.27819	1.95271e-07	-6.80511e-10	-1.28589
247346280	chr1:247346280:A:G	5.74797e-33	-6.80511e-10	-1.35879	1.81769e-07	-6.80511e-10	-1.35754
247346665	chr1:247346665:C:T	5.89643e-33	-0.110518	-1.22277	7.50096e-08	-0.985546	-1.25712
247346767	chr1:247346767:A:T	1.61307e-33	-1.55788	-1.07161	8.61199e-08	-1.12631	-0.978228
247346829	chr1:247346829:T:C	7.61847e-33	-6.80511e-10	-1.07706	2.42159e-07	-6.80511e-10	-1.07068
247347092	chr1:247347092:A:G	5.77515e-33	-6.80511e-10	-1.35407	1.82578e-07	-6.80511e-10	-1.3531
247348214	chr1:247348214:A:G	6.73973e-33	-6.80511e-10	-1.19961	2.17534e-07	-6.80511e-10	-1.17793
247348277	chr1:247348277:A:G	2.63398e-32	-6.80511e-10	0.163451	1.02337e-06	-6.80511e-10	0.370573
247348438	chr1:247348438:C:G	6.44273e-33	-6.80511e-10	-1.24468	2.06001e-07	-6.80511e-10	-1.2324
247348479	chr1:247348479:A:G	1.02733e-33	-2.12142	-0.959252	2.80523e-08	-2.33728	-0.888925
247348616	chr1:247348616:A:G	4.31286e-33	-1.64603	-3.54985e-10	3.16522e-07	-0.802886	-3.54985e-10
247348954	chr1:247348954:G:A	6.15089e-33	-6.80511e-10	-1.29103	1.96274e-07	-6.80511e-10	-1.28077
247349416	chr1:247349416:T:C	1.1721e-33	-2.24425	-0.704586	3.56021e-08	-2.41206	-0.575814
247349747	chr1:247349747:A:G	7.80622e-34	-2.31655	-1.03874	2.77847e-08	-2.36795	-0.867848
247349836	chr1:247349836:A:T	5.8045e-34	-2.2972	-1.35438	1.58234e-08	-2.44506	-1.35373
247350515	chr1:247350515:C:G	9.38675e-34	-2.03366	-1.13726	2.44925e-08	-2.27312	-1.08879
247352151	chr1:247352151:G:C	7.86152e-34	-2.26199	-1.08625	2.56272e-08	-2.38899	-0.92764
247352541	chr1:247352541:C:T	7.34802e-33	-6.80511e-10	-1.1132	2.25165e-07	-6.80511e-10	-1.14345
247352583	chr1:247352583:A:C	7.98648e-34	-2.28191	-1.05055	2.72681e-08	-2.35737	-0.897195
247352833	chr1:247352833:G:A	2.46967e-33	-2.20355	-3.54985e-10	6.33341e-08	-2.41186	-3.54985e-10
247352910	chr1:247352910:T:A	7.30335e-33	-6.80511e-10	-1.1193	2.24071e-07	-6.80511e-10	-1.14832
247353196	chr1:247353196:C:T	1.21194e-32	-6.80511e-10	-0.612827	3.52785e-07	-6.80511e-10	-0.69442
247353205	chr1:247353205:A:G	1.25243e-32	-6.80511e-10	-0.579959	5.47907e-07	-6.80511e-10	-0.254175
247353325	chr1:247353325:G:A	7.97816e-34	-2.25047	-1.08304	2.55378e-08	-2.39648	-0.923638
247353328	chr1:247353328:C:T	8.42413e-33	-6.80511e-10	-0.976531	2.62517e-07	-6.80511e-10	-0.989965
247353329	chr1:247353329:G:A	7.48452e-33	-6.80511e-10	-1.09479	2.29356e-07	-6.80511e-10	-1.125
247353473	chr1:247353473:G:A	2.18995e-32	-6.80511e-10	-0.0211682	6.97879e-07	-6.80511e-10	-0.0122341
247353662	chr1:247353662:A:G	6.56142e-34	-2.35207	-1.17693	1.88498e-08	-2.32178	-1.302
247353717	chr1:247353717:C:T	6.05274e-34	-2.25224	-1.35747	1.5958e-08	-2.43238	-1.35794
247353966	chr1:247353966:G:A	1.0973e-33	-1.98148	-1.0333	3.24079e-08	-2.11302	-0.968863
247353968	chr1:247353968:G:C	1.9821e-33	-2.42347	-3.54985e-10	6.10559e-08	-2.44849	-3.54985e-10
247353999	chr1:247353999:A:G	2.24703e-32	-6.80511e-10	0.00456146	9.03057e-07	-6.80511e-10	0.245506
247354145	chr1:247354145:C:A	1.21161e-32	-6.80511e-10	-0.6131	3.52695e-07	-6.80511e-10	-0.694677
247354364	chr1:247354364:G:A	1.10562e-32	-6.80511e-10	-0.704644	4.00595e-07	-6.80511e-10	-0.567329
247354387	chr1:247354387:A:G	2.90143e-33	-2.04243	-3.54985e-10	8.16281e-08	-2.15811	-3.54985e-10
247354473	chr1:247354473:A:G	7.14159e-33	-6.80511e-10	-1.1417	2.24122e-07	-6.80511e-10	-1.14809
247354818	chr1:247354818:T:C	6.28684e-34	-2.39497	-1.17679	2.10715e-08	-2.43177	-1.08059
247355357	chr1:247355357:G:T	9.03441e-34	-2.14954	-1.05964	2.73451e-08	-2.25352	-0.998217
247355944	chr1:247355944:G:A	5.79819e-33	-6.80511e-10	-1.35009	1.83739e-07	-6.80511e-10	-1.34676
247355968	chr1:247355968:G:T	6.96156e-33	-6.80511e-10	-1.16723	2.11906e-07	-6.80511e-10	-1.20414
247356120	chr1:247356120:C:T	2.27232e-33	-2.28683	-3.54985e-10	1.24703e-07	-1.73434	-3.54985e-10
247356312	chr1:247356312:T:C	7.7742e-34	-2.03781	-1.3216	1.63704e-08	-2.43875	-1.32606
247356463	chr1:247356463:T:G	9.18348e-33	-6.80511e-10	-0.890225	2.87287e-07	-6.80511e-10	-0.899799
247356464	chr1:247356464:C:G	9.15968e-33	-6.80511e-10	-0.89282	2.86552e-07	-6.80511e-10	-0.90236
247356473	chr1:247356473:A:G	2.38957e-33	-2.23652	-3.54985e-10	1.38143e-07	-1.63199	-3.54985e-10
247356482	chr1:247356482:A:G	5.25058e-34	-2.43435	-1.31753	2.22533e-08	-2.18651	-1.27128
247356560	chr1:247356560:G:A	6.25117e-33	-6.80511e-10	-1.27486	1.95887e-07	-6.80511e-10	-1.28274
247356573	chr1:247356573:G:A	6.31091e-33	-6.80511e-10	-1.26535	1.97657e-07	-6.80511e-10	-1.27375
247356647	chr1:247356647:A:G	8.73747e-34	-2.29745	-0.945148	9.32276e-08	-1.27447	-0.750766
247356658	chr1:247356658:C:G	1.30762e-33	-2.43922	-0.400203	5.80361e-08	-2.26627	-0.232946
247356734	chr1:247356734:T:C	1.058e-33	-2.39334	-0.657907	6.82549e-08	-1.59045	-0.74658
247356744	chr1:247356744:G:C	5.85521e-34	-2.41024	-1.23265	3.57229e-08	-1.85668	-1.1278
247357001	chr1:247357001:A:G	9.02684e-33	-6.80511e-10	-0.907429	2.83904e-07	-6.80511e-10	-0.911643
247357416	chr1:247357416:G:A	7.46521e-33	-6.80511e-10	-1.09738	2.35254e-07	-6.80511e-10	-1.09962
247357508	chr1:247357508:G:T	7.55162e-34	-2.02879	-1.35966	1.76623e-08	-2.3294	-1.35945
247357720	chr1:247357720:C:T	1.18219e-32	-6.80511e-10	-0.637675	4.49221e-07	-6.80511e-10	-0.452765
247357771	chr1:247357771:CAGGTTAAA:C	6.88799e-34	-2.26828	-1.21215	6.35374e-08	-1.38751	-1.02114
247358080	chr1:247358080:G:A	5.96292e-33	-6.80511e-10	-1.32207	1.87684e-07	-6.80511e-10	-1.32552
247358169	chr1:247358169:TC:T	5.99026e-34	-2.44702	-1.17307	1.8988e-08	-2.43713	-1.17934
247358210	chr1:247358210:C:T	8.24943e-33	-6.80511e-10	-0.997488	2.58902e-07	-6.80511e-10	-1.00383
247358308	chr1:247358308:T:G	7.00356e-33	-6.80511e-10	-1.16121	2.22733e-07	-6.80511e-10	-1.15431
247359048	chr1:247359048:C:T	1.56671e-33	-1.57005	-1.08861	7.92121e-08	-1.2092	-0.97895
247359146	chr1:247359146:AG:A	6.98928e-34	-2.25518	-1.21066	6.85236e-08	-1.26644	-1.06666
247359380	chr1:247359380:C:T	1.93161e-33	-2.44928	-3.54985e-10	6.14284e-08	-2.44241	-3.54985e-10
247359754	chr1:247359754:C:T	5.6639e-33	-1.37352	-3.54985e-10	2.50345e-07	-1.03744	-3.54985e-10
247359811	chr1:247359811:G:A	6.16925e-33	-6.80511e-10	-1.28805	1.95483e-07	-6.80511e-10	-1.28481
247360028	chr1:247360028:G:A	6.7967e-34	-2.23953	-1.25425	5.86825e-08	-1.35464	-1.1335
247360066	chr1:247360066:T:G	8.25945e-33	-6.80511e-10	-0.996273	2.4808e-07	-6.80511e-10	-1.04653
247360185	chr1:247360185:A:G	6.89276e-34	-2.21787	-1.26188	2.04717e-08	-2.30431	-1.23693
247360379	chr1:247360379:C:T	6.14164e-33	-6.80511e-10	-1.29254	1.93883e-07	-6.80511e-10	-1.29302
247360449	chr1:247360449:C:G	5.9018e-33	-6.80511e-10	-1.33237	1.86324e-07	-6.80511e-10	-1.33279
247360476	chr1:247360476:C:T	2.53932e-33	-2.17573	-3.54985e-10	6.2184e-08	-2.43018	-3.54985e-10
247360665	chr1:247360665:G:A	5.74243e-33	-6.80511e-10	-1.35975	1.81394e-07	-6.80511e-10	-1.35961
247360798	chr1:247360798:T:C	5.8502e-33	-6.80511e-10	-1.34116	1.83929e-07	-6.80511e-10	-1.34573
247360917	chr1:247360917:T:A	1.21987e-33	-2.38091	-0.527983	4.06533e-08	-2.42494	-0.430259
247360998	chr1:247360998:C:T	1.12187e-33	-2.33988	-0.65275	3.61754e-08	-2.39609	-0.575813
247361137	chr1:247361137:G:T	7.1909e-34	-2.4492	-0.988196	2.64645e-08	-2.45402	-0.830456
247361222	chr1:247361222:TC:T	1.47161e-32	-6.80511e-10	-0.418688	4.44184e-07	-6.80511e-10	-0.464041
247361481	chr1:247361481:T:A	7.04786e-33	-6.80511e-10	-1.15491	2.46855e-07	-6.80511e-10	-1.05148
247361485	chr1:247361485:A:C	5.79484e-33	-6.80511e-10	-1.35066	1.82274e-07	-6.80511e-10	-1.35477
247361493	chr1:247361493:T:C	5.78888e-33	-6.80511e-10	-1.35169	1.82288e-07	-6.80511e-10	-1.35469
247361640	chr1:247361640:C:T	1.14054e-33	-2.34444	-0.631691	3.62066e-08	-2.41163	-0.55941
247361661	chr1:247361661:G:A	8.43995e-34	-1.97668	-1.30056	9.55352e-08	-0.798301	-1.20248
247361854	chr1:247361854:G:C	5.66092e-33	-1.37404	-3.54985e-10	1.0316e-07	-1.924	-3.54985e-10
247361873	chr1:247361873:G:A	6.16888e-33	-6.80511e-10	-1.28811	1.93223e-07	-6.80511e-10	-1.29643
247362155	chr1:247362155:C:G	3.33411e-33	-0.663804	-1.23962	1.58041e-07	-0.247745	-1.24968
247362228	chr1:247362228:A:G	3.20662e-33	-0.67935	-1.26306	1.51597e-07	-0.266892	-1.27216
247362236	chr1:247362236:C:T	1.56912e-33	-1.84212	-0.815	3.52953e-08	-2.20559	-0.790938
247362366	chr1:247362366:G:A	7.56408e-33	-6.80511e-10	-1.08422	2.68803e-07	-6.80511e-10	-0.966303
247362504	chr1:247362504:T:C	3.40517e-33	-0.69016	-1.19218	1.6058e-07	-0.277464	-1.20403
247362634	chr1:247362634:A:G	3.34299e-33	-0.648307	-1.25246	1.58805e-07	-0.226173	-1.26643
247362831	chr1:247362831:G:A	4.31652e-33	-0.398038	-1.24714	2.15058e-07	0.0431194	-1.23249
247363034	chr1:247363034:G:A	2.38075e-32	0.0623696	-3.54985e-10	5.07504e-07	-0.330775	-3.54985e-10
247363416	chr1:247363416:T:G	5.89246e-33	-6.80511e-10	-1.33396	1.8993e-07	-6.80511e-10	-1.31362
247363524	chr1:247363524:C:T	6.8731e-34	-2.27835	-1.20425	3.27578e-08	-1.90072	-1.17042
247363580	chr1:247363580:C:T	8.07523e-34	-1.97889	-1.34253	6.97337e-08	-0.976924	-1.33867
247363841	chr1:247363841:G:A	8.19477e-33	-1.00414	-3.54985e-10	7.10177e-07	0.00523498	-3.54985e-10
247363849	chr1:247363849:G:A	5.7533e-33	-6.80511e-10	-1.35786	1.81364e-07	-6.80511e-10	-1.35977
247363866	chr1:247363866:C:T	5.04539e-33	-0.190275	-1.29888	2.68594e-07	0.27471	-1.24179
247364020	chr1:247364020:G:A	1.04617e-33	-1.78528	-1.27722	2.62547e-08	-2.00346	-1.28897
247364056	chr1:247364056:G:A	6.17459e-33	-6.80511e-10	-1.28719	1.94562e-07	-6.80511e-10	-1.28953
247364093	chr1:247364093:G:A	5.81241e-33	-6.80511e-10	-1.34764	1.8343e-07	-6.80511e-10	-1.34845
247364181	chr1:247364181:G:A	1.2043e-33	-1.58373	-1.338	3.28456e-08	-1.74583	-1.32263
247364186	chr1:247364186:A:G	7.50859e-33	-1.09158	-3.54985e-10	3.48095e-07	-0.707803	-3.54985e-10
247364265	chr1:247364265:C:T	1.04654e-33	-2.11382	-0.94833	5.50433e-08	-1.65741	-0.894747
247364407	chr1:247364407:G:A	5.90117e-33	-6.80511e-10	-1.33248	1.86062e-07	-6.80511e-10	-1.3342
247365023	chr1:247365023:C:T	1.07208e-32	-6.80511e-10	-0.735445	4.11614e-07	-6.80511e-10	-0.540194
247365126	chr1:247365126:A:G	7.34072e-33	-0.828859	-0.285335	1.70358e-07	-1.16509	-0.257291
247365145	chr1:247365145:G:A	1.45122e-33	-1.37538	-1.35984	1.11865e-07	-0.484669	-1.35832
247365191	chr1:247365191:C:T	7.17177e-33	-0.387694	-0.749785	4.76217e-07	0.31043	-0.704836
247365194	chr1:247365194:T:C	1.46035e-32	-0.426371	-3.54985e-10	9.12736e-07	0.256167	-3.54985e-10
247365228	chr1:247365228:AG:A	2.52162e-32	1.23197	-1.11211	2.39981e-06	2.39059	-1.16772
247365252	chr1:247365252:T:G	1.07146e-32	-6.80511e-10	-0.736027	3.3171e-07	-6.80511e-10	-0.75602
247365272	chr1:247365272:C:G	8.25559e-33	-6.80511e-10	-0.99674	2.59215e-07	-6.80511e-10	-1.00262
247365432	chr1:247365432:G:A	2.59126e-33	-2.15549	-3.54985e-10	7.70839e-08	-2.21539	-3.54985e-10
247365469	chr1:247365469:A:G	6.13437e-34	-2.31461	-1.2817	2.73619e-08	-1.9889	-1.26223
247365715	chr1:247365715:C:T	1.4755e-33	-1.91616	-0.802471	7.35274e-08	-1.64386	-0.618763
247365777	chr1:247365777:G:A	1.37839e-32	-1.15293	0.668801	5.80197e-07	-0.854834	0.657923
247366133	chr1:247366133:A:G	3.56311e-33	-1.75439	-0.0826039	2.00894e-07	-1.25545	-0.0020486
247366323	chr1:247366323:C:T	3.44585e-33	-1.7712	-0.0992563	1.93109e-07	-1.27645	-0.0205791
247366462	chr1:247366462:A:G	5.95384e-33	-6.80511e-10	-1.3236	1.94917e-07	-6.80511e-10	-1.28771
247366717	chr1:247366717:C:G	6.43665e-33	-6.80511e-10	-1.24562	2.15333e-07	-6.80511e-10	-1.1881
247366936	chr1:247366936:T:A	1.27834e-32	0.572821	-1.13231	3.2923e-06	2.44103	-0.901972
247366949	chr1:247366949:G:A	3.14667e-33	-1.69018	-0.271102	1.74298e-07	-1.18046	-0.219055
247366953	chr1:247366953:G:A	7.04202e-33	-6.80511e-10	-1.15574	2.29172e-07	-6.80511e-10	-1.12581
247367099	chr1:247367099:G:A	3.67368e-33	-1.74957	-0.0568713	2.07516e-07	-1.24815	0.0230802
247367301	chr1:247367301:A:G	2.96615e-33	-1.20202	-0.818349	1.74115e-07	-0.633918	-0.766645
247367735	chr1:247367735:G:A	3.31275e-33	-1.22335	-0.686498	1.94576e-07	-0.659011	-0.630447
247367837	chr1:247367837:G:A	3.46961e-33	-1.19506	-0.668526	2.05154e-07	-0.624673	-0.611845
247367906	chr1:247367906:AT:A	3.43513e-33	-1.19338	-0.680194	2.03053e-07	-0.622922	-0.623891
247368020	chr1:247368020:A:G	3.80531e-33	-1.76512	-0.0061176	2.13546e-07	-1.27167	0.0752437
247368068	chr1:247368068:G:A	7.3375e-33	-6.80511e-10	-1.11463	2.33286e-07	-6.80511e-10	-1.10801
247368106	chr1:247368106:A:G	5.85763e-33	-6.80511e-10	-1.33989	1.85839e-07	-6.80511e-10	-1.3354
247368206	chr1:247368206:C:G	5.67777e-33	-0.740347	-0.630725	4.41156e-07	-0.00831356	-0.462567
247368540	chr1:247368540:C:T	1.38257e-32	-6.80511e-10	-0.481101	4.38813e-07	-6.80511e-10	-0.476208
247368564	chr1:247368564:A:G	1.08022e-31	1.5747	-3.54985e-10	4.39631e-06	1.82824	-3.54985e-10
247368627	chr1:247368627:A:G	3.34694e-33	-1.66454	-0.235041	1.91736e-07	-1.136	-0.168162
247368666	chr1:247368666:C:T	1.1148e-31	1.60621	-3.54985e-10	4.54993e-06	1.86259	-3.54985e-10
247369010	chr1:247369010:C:T	6.37045e-33	-6.80511e-10	-1.25596	2.1274e-07	-6.80511e-10	-1.20021
247369082	chr1:247369082:G:A	1.15942e-33	-1.65692	-1.3028	3.96133e-08	-1.61104	-1.27008
247369216	chr1:247369216:A:G	5.30912e-33	-0.883241	-0.554964	3.64838e-07	-0.239632	-0.421196
247369469	chr1:247369469:T:A	5.87499e-33	-6.80511e-10	-1.33693	1.83125e-07	-6.80511e-10	-1.35011
247369625	chr1:247369625:A:C	5.90915e-33	-6.80511e-10	-1.33113	1.83801e-07	-6.80511e-10	-1.34643
247369703	chr1:247369703:G:A	5.92836e-33	-6.80511e-10	-1.32788	1.8781e-07	-6.80511e-10	-1.32485
247370139	chr1:247370139:T:C	6.1967e-33	-6.80511e-10	-1.28362	2.06775e-07	-6.80511e-10	-1.22865
247370216	chr1:247370216:C:G	3.3191e-33	-1.90794	-3.54985e-10	1.00067e-07	-1.95444	-3.54985e-10
247370234	chr1:247370234:C:T	4.59483e-33	-1.5827	-3.54985e-10	1.95081e-07	-1.28686	-3.54985e-10
247370275	chr1:247370275:C:T	4.20681e-33	-1.57776	-0.0931643	2.47444e-07	-1.0249	-0.0242019
247370850	chr1:247370850:A:G	5.9339e-33	-6.80511e-10	-1.32695	1.90827e-07	-6.80511e-10	-1.30891
247370998	chr1:247370998:C:T	8.13034e-34	-2.0751	-1.23951	1.03609e-07	-0.628179	-1.29148
247371124	chr1:247371124:C:T	6.59245e-33	-6.80511e-10	-1.22171	2.08184e-07	-6.80511e-10	-1.22186
247371126	chr1:247371126:T:A	7.74479e-32	1.24197	-3.54985e-10	1.40072e-07	-1.61812	-3.54985e-10
247371285	chr1:247371285:G:A	5.80073e-33	-6.80511e-10	-1.34965	1.83599e-07	-6.80511e-10	-1.34752
247371290	chr1:247371290:G:A	1.27053e-33	-1.85618	-1.01201	2.72519e-08	-2.22952	-1.02563
247372233	chr1:247372233:A:G	5.09088e-34	-2.45464	-1.32813	1.63812e-08	-2.45425	-1.3099
247372624	chr1:247372624:C:T	1.83676e-32	0.0978504	-0.294896	4.24184e-07	-0.131896	-0.378216
247372710	chr1:247372710:C:T	6.63316e-33	-6.80511e-10	-1.21555	2.10594e-07	-6.80511e-10	-1.21035
247372728	chr1:247372728:A:G	5.51449e-34	-2.41756	-1.28527	1.69453e-08	-2.40988	-1.3204
247372781	chr1:247372781:C:T	7.62822e-34	-2.36578	-1.01258	2.35767e-08	-2.38081	-1.01921
247372833	chr1:247372833:C:G	8.20548e-34	-2.0714	-1.23401	2.89638e-08	-1.95382	-1.24042
247373071	chr1:247373071:G:A	8.37854e-33	-6.80511e-10	-0.981958	2.71214e-07	-6.80511e-10	-0.957371
247373082	chr1:247373082:A:T	5.5154e-33	-1.40009	-3.54985e-10	1.10305e-07	-1.85703	-3.54985e-10
247373100	chr1:247373100:C:A	8.83652e-33	-6.80511e-10	-0.928739	2.8605e-07	-6.80511e-10	-0.904113
247373337	chr1:247373337:T:A	7.05289e-34	-2.23334	-1.22344	1.82029e-08	-2.45049	-1.2082
247373379	chr1:247373379:C:T	6.28707e-33	-6.80511e-10	-1.26914	1.98602e-07	-6.80511e-10	-1.26898
247373383	chr1:247373383:T:C	6.28146e-33	-6.80511e-10	-1.27003	1.98318e-07	-6.80511e-10	-1.27041
247373824	chr1:247373824:G:A	1.9015e-33	-1.82952	-0.63547	4.11823e-08	-2.37462	-0.467648
247373844	chr1:247373844:G:T	1.24821e-33	-1.54055	-1.34537	4.34216e-08	-1.48636	-1.30296
247374204	chr1:247374204:C:T	7.35389e-33	-6.80511e-10	-1.1124	2.32131e-07	-6.80511e-10	-1.11298
247374386	chr1:247374386:T:G	4.05844e-33	-0.50891	-1.19792	4.80598e-08	-1.56684	-1.12099
247374534	chr1:247374534:G:A	5.83675e-33	-6.80511e-10	-1.34346	1.84832e-07	-6.80511e-10	-1.34083
247374638	chr1:247374638:A:G	2.12632e-33	-2.35324	-3.54985e-10	6.14649e-08	-2.44181	-3.54985e-10
247374724	chr1:247374724:A:T	6.34927e-33	-6.80511e-10	-1.25929	1.9731e-07	-6.80511e-10	-1.2755
247374730	chr1:247374730:G:A	5.00326e-34	-2.44331	-1.35682	1.56812e-08	-2.45459	-1.35323
247375322	chr1:247375322:A:C	6.37566e-32	-6.80511e-10	1.04744	2.29497e-06	-6.80511e-10	1.1782
247375384	chr1:247375384:C:T	1.08724e-33	-1.71401	-1.30997	4.4151e-08	-1.41702	-1.35564
247375449	chr1:247375449:C:T	8.25198e-33	0.330908	-1.32809	2.59073e-07	0.342096	-1.34527
247375915	chr1:247375915:G:A	1.55915e-31	-6.80511e-10	1.94168	5.67526e-06	-6.80511e-10	2.08359
247376203	chr1:247376203:C:T	1.59052e-31	2.28304	-0.321439	4.49478e-06	2.11351	-0.263113
247376916	chr1:247376916:T:C	1.10884e-33	-1.64961	-1.35471	4.8687e-08	-1.31999	-1.35488
247377011	chr1:247377011:G:A	1.72599e-32	0.938721	-1.19796	1.18844e-07	-0.659227	-1.12324
247377304	chr1:247377304:C:T	6.30088e-33	-6.80511e-10	-1.26694	1.9896e-07	-6.80511e-10	-1.26717
247377377	chr1:247377377:G:T	9.76034e-34	-1.83229	-1.2996	3.90618e-08	-1.5541	-1.34104
247377466	chr1:247377466:C:T	2.67406e-33	-2.12403	-3.54985e-10	6.26158e-08	-2.42326	-3.54985e-10
247378024	chr1:247378024:T:C	4.79799e-32	-6.80511e-10	0.763151	1.54754e-06	-6.80511e-10	0.78414
247378129	chr1:247378129:T:C	1.51537e-32	-6.80511e-10	-0.389389	4.78723e-07	-6.80511e-10	-0.389157
247378494	chr1:247378494:A:AT	9.11128e-34	-1.89304	-1.30766	5.83911e-08	-1.29787	-1.19525
247378554	chr1:247378554:C:G	3.72933e-32	-6.80511e-10	0.511182	1.6836e-06	-6.80511e-10	0.86841
247378816	chr1:247378816:C:T	1.70485e-32	-6.80511e-10	-0.27157	5.91312e-07	-6.80511e-10	-0.177936
247378904	chr1:247378904:C:T	7.63635e-33	-6.80511e-10	-1.07471	2.38842e-07	-6.80511e-10	-1.08448
247379012	chr1:247379012:A:G	8.24399e-33	-6.80511e-10	-0.998147	2.61533e-07	-6.80511e-10	-0.993719
247379097	chr1:247379097:C:T	5.45048e-34	-2.40009	-1.31443	1.67515e-08	-2.41257	-1.32922
247379166	chr1:247379166:TC:T	5.90975e-33	-6.80511e-10	-1.33103	1.87214e-07	-6.80511e-10	-1.32803
247379248	chr1:247379248:C:T	2.71476e-32	-6.80511e-10	0.193656	8.19622e-07	-6.80511e-10	0.148564
247379298	chr1:247379298:G:GC	2.79691e-33	-1.77186	-0.30726	1.53613e-07	-1.13466	-0.391181
247379415	chr1:247379415:G:A	1.12333e-32	-6.80511e-10	-0.688751	3.7534e-07	-6.80511e-10	-0.632447
247379424	chr1:247379424:C:T	1.3291e-33	-1.85179	-0.971347	6.81265e-08	-1.23266	-1.10625
247379475	chr1:247379475:G:A	1.33247e-33	-1.84272	-0.977874	6.66704e-08	-1.25038	-1.11014
247379478	chr1:247379478:G:A	1.74357e-33	-1.57317	-0.978525	1.02555e-07	-0.964422	-0.965457
247379521	chr1:247379521:C:A	1.73812e-33	-1.57092	-0.983902	1.05511e-07	-0.929019	-0.972444
247379536	chr1:247379536:A:G	1.43415e-33	-1.42413	-1.32292	9.24786e-08	-0.698066	-1.33524
247379619	chr1:247379619:G:A	1.25455e-33	-1.84964	-1.03122	6.51401e-08	-1.2296	-1.15414
247379655	chr1:247379655:G:A	5.84767e-33	-6.80511e-10	-1.34159	1.85147e-07	-6.80511e-10	-1.33913
247379723	chr1:247379723:G:A	5.79614e-34	-2.35887	-1.29416	1.87197e-08	-2.40763	-1.22307
247379744	chr1:247379744:T:C	6.11422e-34	-2.30617	-1.29343	1.94869e-08	-2.36869	-1.22184
247379766	chr1:247379766:T:C	2.70675e-32	-6.80511e-10	0.190703	9.42595e-07	-6.80511e-10	0.288357
247379780	chr1:247379780:A:G	6.04151e-34	-2.30392	-1.30764	1.91249e-08	-2.3666	-1.24269
247379792	chr1:247379792:C:T	7.83025e-31	3.55553	-3.54985e-10	2.66668e-06	1.32831	-3.54985e-10
247379925	chr1:247379925:T:C	9.16371e-34	-1.88514	-1.30983	6.00961e-08	-1.26744	-1.1969
247380224	chr1:247380224:T:A	5.84268e-34	-2.3805	-1.26452	1.6939e-08	-2.42314	-1.30752
247380255	chr1:247380255:C:T	5.79175e-34	-2.38724	-1.26654	1.6997e-08	-2.41841	-1.30883
247380508	chr1:247380508:G:A	5.88213e-33	-6.80511e-10	-1.33571	1.84772e-07	-6.80511e-10	-1.34116
247380767	chr1:247380767:ATTTATTTT:A	9.50935e-34	-1.84485	-1.31309	6.35647e-08	-1.20584	-1.20238
247381058	chr1:247381058:T:C	1.54528e-33	-1.38528	-1.28714	4.7971e-08	-1.38329	-1.30639
247381292	chr1:247381292:A:G	8.70671e-34	-1.89812	-1.348	5.47973e-08	-1.28068	-1.27596
247381302	chr1:247381302:A:G	2.91994e-32	1.58553	-1.31902	1.12609e-07	-0.485763	-1.35059
247381437	chr1:247381437:C:T	5.74187e-33	-6.80511e-10	-1.35985	1.81655e-07	-6.80511e-10	-1.35817
247381571	chr1:247381571:C:T	3.06101e-31	3.16701	-0.550723	1.35498e-06	1.0342	-0.382938
247381880	chr1:247381880:A:G	6.31382e-31	3.34028	-3.54985e-10	2.30589e-06	1.18294	-3.54985e-10
247381992	chr1:247381992:C:T	7.20412e-34	-2.29681	-1.13875	1.83721e-08	-2.45232	-1.19712
247382453	chr1:247382453:T:C	8.22231e-33	-0.258884	-0.741896	6.24353e-08	-1.77638	-0.649765
247382637	chr1:247382637:G:A	1.51845e-33	-2.3035	-0.386444	5.19762e-08	-2.2104	-0.399089
247382642	chr1:247382642:G:A	3.70087e-33	-1.79906	-3.54985e-10	1.32444e-07	-1.67412	-3.54985e-10
247382777	chr1:247382777:G:A	1.30559e-33	-1.55347	-1.28751	2.78531e-08	-1.91814	-1.3152
247382784	chr1:247382784:C:T	5.57769e-34	-2.3991	-1.29234	1.69855e-08	-2.41751	-1.31041
247382848	chr1:247382848:G:A	1.31539e-32	0.789245	-1.32016	5.67982e-08	-1.17013	-1.35065
247383059	chr1:247383059:G:A	8.39433e-31	3.6251	-3.54985e-10	2.92459e-06	1.42063	-3.54985e-10
247383310	chr1:247383310:A:G	2.26025e-32	-6.80511e-10	0.0104272	7.27767e-07	-6.80511e-10	0.0297006
247383393	chr1:247383393:A:G	6.2719e-34	-2.4011	-1.17304	1.85701e-08	-2.41053	-1.2282
247383769	chr1:247383769:C:T	2.75854e-33	-0.761049	-1.33188	2.25142e-07	0.190205	-1.33376
247383771	chr1:247383771:C:T	1.76294e-32	1.07273	-1.31079	6.83985e-08	-0.989347	-1.34558
247383808	chr1:247383808:G:A	2.19034e-33	-2.32357	-3.54985e-10	7.07831e-08	-2.30066	-3.54985e-10
247383979	chr1:247383979:A:T	7.4493e-34	-2.43023	-0.971871	2.57265e-08	-2.38219	-0.930568
247384000	chr1:247384000:T:C	6.01248e-34	-2.3941	-1.22227	1.7716e-08	-2.41646	-1.26935
247384002	chr1:247384002:G:C	5.98447e-34	-2.39529	-1.22576	1.76859e-08	-2.41534	-1.27217
247384010	chr1:247384010:T:C	5.86979e-34	-2.40563	-1.23477	1.77186e-08	-2.40623	-1.27943
247384156	chr1:247384156:T:C	5.97159e-34	-2.40718	-1.21602	1.80131e-08	-2.4049	-1.26428
247384308	chr1:247384308:C:T	5.40843e-34	-2.39746	-1.3248	1.64414e-08	-2.41894	-1.34154
247384432	chr1:247384432:C:A	8.08205e-34	-1.97843	-1.34215	4.84068e-08	-1.41826	-1.26238
247384562	chr1:247384562:ATCAGGG:A	1.515e-33	-2.32356	-0.368659	5.16246e-08	-2.23278	-0.383498
247384645	chr1:247384645:C:T	2.84885e-32	-6.80511e-10	0.241869	1.13963e-06	-6.80511e-10	0.478179
247384681	chr1:247384681:G:T	1.13913e-32	-6.80511e-10	-0.674784	3.65311e-07	-6.80511e-10	-0.659529
247384826	chr1:247384826:G:A	3.9259e-32	0.826861	-0.264312	1.59153e-07	-1.13026	-0.360149
247385117	chr1:247385117:A:T	8.20398e-32	-6.80511e-10	1.29957	4.3305e-06	-6.80511e-10	1.81316
247385202	chr1:247385202:A:C	7.69142e-33	-6.80511e-10	-1.06753	2.40122e-07	-6.80511e-10	-1.07913
247385413	chr1:247385413:T:C	5.77287e-33	-6.80511e-10	-1.35446	1.82316e-07	-6.80511e-10	-1.35454
247385813	chr1:247385813:C:A	7.18302e-34	-2.13865	-1.29985	6.55859e-08	-1.12527	-1.25165
247385918	chr1:247385918:T:C	1.41175e-32	0.7583	-1.21852	5.92647e-08	-1.19139	-1.28687
247386346	chr1:247386346:T:C	8.39978e-34	-2.35263	-0.929378	2.37533e-08	-2.26748	-1.12508
247386373	chr1:247386373:C:T	1.15309e-32	-6.80511e-10	-0.662601	3.7088e-07	-6.80511e-10	-0.644402
247386976	chr1:247386976:A:C	3.57367e-31	-6.80511e-10	2.77113	1.24639e-05	-6.80511e-10	2.87031
247386989	chr1:247386989:T:C	7.90905e-33	0.225184	-1.26481	1.12655e-06	1.72929	-1.26266
247387029	chr1:247387029:G:A	4.0252e-33	-0.360384	-1.35467	4.17675e-08	-1.47064	-1.35752
247387550	chr1:247387550:C:G	5.82999e-33	-6.80511e-10	-1.34462	1.97166e-07	-6.80511e-10	-1.27623
247387821	chr1:247387821:G:C	1.95875e-33	-2.43532	-3.54985e-10	6.08735e-08	-2.45148	-3.54985e-10
247388148	chr1:247388148:T:C	6.22711e-33	-6.80511e-10	-1.27872	1.95982e-07	-6.80511e-10	-1.28226
247388412	chr1:247388412:A:G	5.40796e-34	-2.37662	-1.34573	2.13092e-08	-2.22947	-1.27168
247388417	chr1:247388417:A:C	5.63759e-34	-2.38318	-1.29758	2.36626e-08	-2.21551	-1.18088
247388782	chr1:247388782:C:T	5.15913e-34	-2.42216	-1.34729	1.6778e-08	-2.3815	-1.35871
247389242	chr1:247389242:C:T	7.71573e-33	-6.80511e-10	-1.06437	2.4806e-07	-6.80511e-10	-1.04661
247389247	chr1:247389247:C:T	7.27933e-34	-2.07613	-1.34905	1.7246e-08	-2.35461	-1.35809
247389449	chr1:247389449:C:G	4.35944e-32	-6.80511e-10	0.667298	1.39233e-06	-6.80511e-10	0.678454
247389520	chr1:247389520:G:C	8.95841e-34	-1.86761	-1.35002	1.91894e-08	-2.2477	-1.35822
247389536	chr1:247389536:C:T	2.68247e-31	2.78552	-0.301246	1.3369e-06	0.726442	-0.0886152
247390209	chr1:247390209:C:T	5.19926e-31	-6.80511e-10	3.14605	2.81346e-05	-6.80511e-10	3.68447
247390245	chr1:247390245:C:T	9.72296e-33	0.434465	-1.26761	4.9319e-07	0.881893	-1.24128
247390677	chr1:247390677:A:G	6.01809e-34	-2.2807	-1.33475	2.4408e-08	-2.04168	-1.32369
247390891	chr1:247390891:C:T	3.27977e-33	-0.822744	-1.09711	3.64626e-07	0.442832	-1.10424
247390952	chr1:247390952:C:A	1.18812e-33	-2.15305	-0.78221	9.34107e-08	-1.5442	-0.479074
247391101	chr1:247391101:C:T	7.40046e-31	3.49908	-3.54985e-10	2.58319e-06	1.2965	-3.54985e-10
247391156	chr1:247391156:C:T	9.19855e-33	-6.80511e-10	-0.888585	2.84787e-07	-6.80511e-10	-0.908538
247391186	chr1:247391186:G:T	6.11484e-34	-2.24225	-1.35725	2.24172e-08	-2.09774	-1.35271
247391353	chr1:247391353:C:A	1.92308e-33	-2.4537	-3.54985e-10	6.06857e-08	-2.45457	-3.54985e-10
247391549	chr1:247391549:C:G	7.24146e-34	-2.26833	-1.16207	2.43479e-08	-2.20822	-1.15961
247391647	chr1:247391647:T:G	7.24958e-34	-2.27211	-1.15716	2.43536e-08	-2.21293	-1.15467
247391893	chr1:247391893:C:T	7.11383e-33	-6.80511e-10	-1.14559	2.45385e-07	-6.80511e-10	-1.05745
247391953	chr1:247391953:A:G	5.99222e-33	-6.80511e-10	-1.31717	2.08459e-07	-6.80511e-10	-1.22054
247392603	chr1:247392603:G:A	9.49071e-33	-6.80511e-10	-0.857318	2.97439e-07	-6.80511e-10	-0.865071
247392691	chr1:247392691:T:C	6.01468e-33	-6.80511e-10	-1.31343	1.90092e-07	-6.80511e-10	-1.31277
247393259	chr1:247393259:A:G	6.06945e-33	-6.80511e-10	-1.30436	1.94653e-07	-6.80511e-10	-1.28906
247393438	chr1:247393438:C:T	6.35731e-34	-2.20251	-1.3581	2.71113e-08	-1.91037	-1.34997
247393569	chr1:247393569:T:G	9.49071e-33	-6.80511e-10	-0.857318	2.97439e-07	-6.80511e-10	-0.865071
247394140	chr1:247394140:C:T	3.87394e-33	-1.75336	-3.54985e-10	1.38024e-07	-1.63285	-3.54985e-10
247394177	chr1:247394177:C:G	2.93858e-31	-6.80511e-10	2.57547	1.58366e-05	-6.80511e-10	3.1098
247394634	chr1:247394634:T:C	6.62333e-34	-2.22309	-1.29653	2.22021e-08	-2.14814	-1.31195
247394800	chr1:247394800:C:T	7.01482e-33	-6.80511e-10	-1.15961	2.19123e-07	-6.80511e-10	-1.17065
247395333	chr1:247395333:A:T	1.20784e-33	-1.91042	-1.00838	2.95922e-08	-2.43382	-0.738944
247395446	chr1:247395446:G:A	5.36137e-34	-2.42715	-1.30385	1.62396e-08	-2.4448	-1.32803
247395449	chr1:247395449:C:T	6.30114e-33	-6.80511e-10	-1.2669	1.98634e-07	-6.80511e-10	-1.26882
247395485	chr1:247395485:C:T	1.26303e-33	-1.86631	-1.00781	2.94001e-08	-2.44124	-0.738039
247395567	chr1:247395567:T:C	5.23802e-34	-2.44447	-1.3098	1.60269e-08	-2.45357	-1.33244
247395582	chr1:247395582:C:T	1.47766e-32	-6.80511e-10	-0.414584	4.70069e-07	-6.80511e-10	-0.407401
247396065	chr1:247396065:G:T	1.12135e-33	-1.88482	-1.10828	2.57344e-08	-2.43977	-0.872679
247396239	chr1:247396239:G:T	2.25309e-32	0.0072544	-3.54985e-10	2.14214e-07	-1.1933	-3.54985e-10
247396247	chr1:247396247:A:G	7.61208e-34	-2.02448	-1.356	2.80302e-08	-1.87868	-1.34832
247396251	chr1:247396251:G:A	7.18874e-31	3.8052	-0.335145	2.9429e-06	1.46534	-0.0384676
247396556	chr1:247396556:G:A	7.44782e-34	-2.35119	-1.05111	2.27474e-08	-2.38083	-1.055
247396847	chr1:247396847:C:G	6.70395e-33	-6.80511e-10	-1.20493	2.18139e-07	-6.80511e-10	-1.17515
247396897	chr1:247396897:T:A	7.08421e-33	-6.80511e-10	-1.14976	2.19492e-07	-6.80511e-10	-1.16897
247397016	chr1:247397016:C:G	1.07718e-33	-2.15881	-0.874473	3.19923e-08	-2.2418	-0.85298
247397034	chr1:247397034:G:A	1.49901e-32	-6.80511e-10	-0.400245	4.91158e-07	-6.80511e-10	-0.363515
247397161	chr1:247397161:G:A	8.2212e-33	-6.80511e-10	-1.00092	2.70626e-07	-6.80511e-10	-0.959543
247397171	chr1:247397171:A:G	6.99635e-34	-2.12497	-1.33986	2.61494e-08	-1.96457	-1.33188
247397220	chr1:247397220:A:G	1.22064e-33	-2.0122	-0.896051	3.03185e-08	-2.42316	-0.725362
247397285	chr1:247397285:T:C	1.58883e-33	-1.8427	-0.801934	1.83556e-07	-0.784571	-0.563189
247397602	chr1:247397602:G:A	7.40002e-33	-6.80511e-10	-1.10615	2.30471e-07	-6.80511e-10	-1.12015
247397677	chr1:247397677:C:A	3.2204e-33	-2.16865	0.230521	2.8614e-07	-1.45962	0.555819
247397727	chr1:247397727:C:T	7.45967e-33	-6.80511e-10	-1.09812	2.35614e-07	-6.80511e-10	-1.09809
247397851	chr1:247397851:A:G	9.89273e-34	-2.19953	-0.918888	7.26425e-08	-1.61898	-0.655745
247397963	chr1:247397963:G:A	2.31406e-33	-1.76684	-0.501784	1.81904e-07	-1.02113	-0.335673
247397974	chr1:247397974:A:T	9.81389e-33	-6.80511e-10	-0.823833	3.05646e-07	-6.80511e-10	-0.837852
247397975	chr1:247397975:C:A	6.03068e-33	-6.80511e-10	-1.31077	1.88893e-07	-6.80511e-10	-1.3191
247397977	chr1:247397977:C:A	6.03298e-33	-6.80511e-10	-1.31039	1.88959e-07	-6.80511e-10	-1.31875
247397996	chr1:247397996:C:T	5.97309e-33	-6.80511e-10	-1.32037	1.89684e-07	-6.80511e-10	-1.31492
247398166	chr1:247398166:T:G	7.07784e-33	-6.80511e-10	-1.15066	2.21427e-07	-6.80511e-10	-1.16019
247398213	chr1:247398213:T:C	6.21804e-34	-2.38956	-1.19321	1.0572e-07	-0.670675	-1.22881
247398389	chr1:247398389:T:G	7.58695e-33	-6.80511e-10	-1.0812	2.42923e-07	-6.80511e-10	-1.06754
247398406	chr1:247398406:A:C	9.45738e-34	-2.07579	-1.08764	7.29657e-08	-1.39084	-0.879454
247398484	chr1:247398484:T:A	3.7667e-33	-2.10435	0.322921	3.49526e-07	-1.34738	0.643676
247398656	chr1:247398656:T:C	9.77086e-32	2.80913	-1.33477	1.70562e-07	-0.129093	-1.29209
247398930	chr1:247398930:T:G	4.585e-33	-2.04673	0.461889	4.50948e-07	-1.23451	0.785585
247399050	chr1:247399050:C:T	1.36684e-32	-6.80511e-10	-0.492544	6.9766e-07	-6.80511e-10	-0.0125487
247399167	chr1:247399167:A:G	5.33696e-34	-2.42904	-1.30652	1.68146e-08	-2.41353	-1.3245
247399258	chr1:247399258:AAAT:A	6.05456e-33	-6.80511e-10	-1.30682	1.89552e-07	-6.80511e-10	-1.31562
247399283	chr1:247399283:T:C	9.31912e-34	-2.43629	-0.741855	3.30209e-08	-2.36311	-0.700028
247399332	chr1:247399332:C:T	6.51427e-32	2.41349	-1.34454	1.32243e-07	-0.374421	-1.30122
247399590	chr1:247399590:T:C	5.67556e-34	-2.39964	-1.27441	1.9431e-08	-2.30694	-1.28647
247399906	chr1:247399906:C:T	6.27531e-33	-6.80511e-10	-1.27101	1.98642e-07	-6.80511e-10	-1.26878
247400089	chr1:247400089:C:T	5.11171e-34	-2.45414	-1.32454	1.6583e-08	-2.42945	-1.32245
247400588	chr1:247400588:T:C	5.41556e-34	-2.45353	-1.26741	6.41172e-08	-1.1031	-1.29647
247401152	chr1:247401152:T:C	3.41155e-32	-6.80511e-10	0.422121	1.07453e-06	-6.80511e-10	0.419361
247401353	chr1:247401353:G:A	6.04429e-33	-6.80511e-10	-1.30852	1.90108e-07	-6.80511e-10	-1.31269
247401554	chr1:247401554:T:C	2.62259e-33	-2.32378	0.180311	2.00657e-07	-1.8465	0.587816
247401775	chr1:247401775:A:C	6.40628e-33	-6.80511e-10	-1.25035	2.02946e-07	-6.80511e-10	-1.24734
247402008	chr1:247402008:G:A	5.94646e-33	-6.80511e-10	-1.32484	1.89333e-07	-6.80511e-10	-1.31677
247402210	chr1:247402210:C:T	1.00958e-32	-6.80511e-10	-0.795511	3.18661e-07	-6.80511e-10	-0.796151
247402773	chr1:247402773:T:C	3.3523e-32	-6.80511e-10	0.4046	1.06359e-06	-6.80511e-10	0.409123
247402838	chr1:247402838:G:A	6.56173e-34	-2.44194	-1.08702	5.86351e-08	-1.43986	-1.04908
247403169	chr1:247403169:G:A	2.88772e-31	3.77556	-1.21755	9.62195e-07	1.52873	-1.21979
247403675	chr1:247403675:G:A	8.92585e-33	-6.80511e-10	-0.91868	2.7909e-07	-6.80511e-10	-0.928745
247403721	chr1:247403721:C:G	7.7089e-33	-6.80511e-10	-1.06526	2.4031e-07	-6.80511e-10	-1.07835
247403877	chr1:247403877:A:T	6.26381e-31	-6.80511e-10	3.33233	3.41624e-05	-6.80511e-10	3.8786
247403971	chr1:247403971:C:T	2.07839e-33	-2.37604	-3.54985e-10	6.10192e-08	-2.44909	-3.54985e-10
247404260	chr1:247404260:T:C	8.06127e-33	-6.80511e-10	-1.02056	2.5211e-07	-6.80511e-10	-1.03041
247404628	chr1:247404628:C:T	1.21491e-30	3.99479	-3.54985e-10	3.69443e-06	1.6543	-3.54985e-10
247404630	chr1:247404630:A:G	7.33687e-33	-0.471053	-0.643667	7.93665e-08	-1.40223	-0.783978
247404678	chr1:247404678:A:G	2.6344e-33	-2.13898	-3.54985e-10	9.06689e-08	-2.05307	-3.54985e-10
247404749	chr1:247404749:A:G	7.61583e-34	-2.42899	-0.950998	2.99695e-08	-2.19663	-0.963472
247404856	chr1:247404856:T:C	9.12311e-34	-1.92314	-1.27627	1.95252e-08	-2.45462	-1.13395
247405000	chr1:247405000:G:A	5.91977e-33	-0.554163	-0.775172	6.78032e-08	-1.46193	-0.881739
247405260	chr1:247405260:C:G	1.38827e-32	-6.80511e-10	-0.476985	4.44462e-07	-6.80511e-10	-0.463416
247405400	chr1:247405400:C:T	7.23586e-33	-6.80511e-10	-1.12858	2.29718e-07	-6.80511e-10	-1.12343
247405401	chr1:247405401:G:A	7.33606e-33	-6.80511e-10	-1.11483	2.21152e-07	-6.80511e-10	-1.16143
247405581	chr1:247405581:C:T	1.33144e-32	-6.80511e-10	-0.518785	4.26106e-07	-6.80511e-10	-0.505592
247405582	chr1:247405582:A:G	5.88232e-33	-6.80511e-10	-1.33568	1.82245e-07	-6.80511e-10	-1.35493
247405669	chr1:247405669:T:TTGAA	3.98999e-32	-6.80511e-10	0.578742	1.25672e-06	-6.80511e-10	0.575977
247405973	chr1:247405973:G:A	7.637e-34	-2.25539	-1.12182	5.13268e-08	-1.71446	-0.907612
247406139	chr1:247406139:C:T	2.13926e-33	-2.34717	-3.54985e-10	6.23729e-08	-2.42715	-3.54985e-10
247406506	chr1:247406506:A:C	2.16996e-33	-2.33292	-3.54985e-10	6.32317e-08	-2.41347	-3.54985e-10
247406579	chr1:247406579:G:A	6.25934e-33	-6.80511e-10	-1.27356	1.98345e-07	-6.80511e-10	-1.27027
247406919	chr1:247406919:T:C	8.75362e-34	-1.94914	-1.29161	1.80579e-08	-2.45434	-1.21235
247406925	chr1:247406925:T:C	5.43899e-31	3.19113	-3.54985e-10	1.94248e-06	1.01144	-3.54985e-10
247407050	chr1:247407050:C:T	6.9798e-31	3.44056	-3.54985e-10	2.39424e-06	1.22054	-3.54985e-10
247407264	chr1:247407264:G:A	5.36228e-34	-2.44916	-1.28166	5.17245e-08	-1.35808	-1.25626
247407517	chr1:247407517:T:C	5.48962e-33	-0.0502473	-1.35452	4.6259e-08	-1.37135	-1.35468
247407598	chr1:247407598:A:G	1.05338e-32	-6.80511e-10	-0.753041	3.38161e-07	-6.80511e-10	-0.736757
247407655	chr1:247407655:G:T	1.0945e-32	-6.80511e-10	-0.714751	3.56434e-07	-6.80511e-10	-0.684131
247408042	chr1:247408042:G:A	1.15224e-32	-6.80511e-10	-0.663337	3.75683e-07	-6.80511e-10	-0.631534
247408126	chr1:247408126:G:A	8.11483e-31	3.59123	-3.54985e-10	2.67305e-06	1.33069	-3.54985e-10
247408359	chr1:247408359:G:C	1.826e-31	-6.80511e-10	2.09967	6.42907e-06	-6.80511e-10	2.20831
247408372	chr1:247408372:C:T	7.30295e-33	-0.798178	-0.321175	1.07378e-06	0.754991	-0.336334
247408452	chr1:247408452:T:C	6.02602e-33	-6.80511e-10	-1.31154	1.89669e-07	-6.80511e-10	-1.315
247408730	chr1:247408730:G:A	2.18573e-32	-0.44204	0.418943	2.20106e-07	-1.38413	0.217958
247408845	chr1:247408845:G:A	1.71779e-31	2.65976	-0.621185	5.881e-07	0.604322	-0.787705
247408858	chr1:247408858:A:G	1.61048e-31	-6.80511e-10	1.97407	5.68314e-06	-6.80511e-10	2.08498
247408867	chr1:247408867:G:A	5.20647e-34	-2.45465	-1.30566	5.84091e-08	-1.21018	-1.28263
247409022	chr1:247409022:A:G	6.0272e-33	-6.80511e-10	-1.31135	1.9078e-07	-6.80511e-10	-1.30916
247409063	chr1:247409063:A:C	1.96278e-33	-2.43327	-3.54985e-10	6.5685e-08	-2.37541	-3.54985e-10
247409066	chr1:247409066:G:A	5.94607e-32	2.21213	-1.23445	2.58019e-07	0.142031	-1.14928
247409226	chr1:247409226:T:A	7.93586e-34	-2.44176	-0.897066	3.39966e-08	-2.05726	-0.976755
247409326	chr1:247409326:C:T	5.2083e-34	-2.4082	-1.35176	1.67424e-08	-2.38429	-1.35804
247409354	chr1:247409354:C:T	6.22344e-32	1.91347	-0.890191	1.31833e-07	-0.665573	-1.01317
247410516	chr1:247410516:G:C	1.2591e-32	-6.80511e-10	-0.574649	4.10694e-07	-6.80511e-10	-0.542432
247410568	chr1:247410568:G:A	3.53254e-32	-6.80511e-10	0.456972	1.12079e-06	-6.80511e-10	0.461506
247410595	chr1:247410595:G:A	1.28884e-32	-6.80511e-10	-0.551306	4.24901e-07	-6.80511e-10	-0.508423
247410776	chr1:247410776:G:A	2.1205e-32	-6.80511e-10	-0.0533933	5.65994e-07	-6.80511e-10	-0.221697
247411011	chr1:247411011:T:A	8.26541e-33	-6.80511e-10	-0.995552	2.72654e-07	-6.80511e-10	-0.952075
247411575	chr1:247411575:C:T	1.47119e-31	2.12657	-0.242956	6.06302e-07	0.266302	-0.419204
247411597	chr1:247411597:T:A	7.3585e-33	-6.80511e-10	-1.11178	2.12877e-07	-6.80511e-10	-1.19956
247411682	chr1:247411682:C:T	8.85949e-32	1.24874	0.127706	3.55779e-07	-0.447869	-0.238102
247411730	chr1:247411730:C:T	2.6353e-31	-6.80511e-10	2.46653	8.89946e-06	-6.80511e-10	2.53347
247411812	chr1:247411812:C:T	4.19448e-30	2.97927	2.25462	1.78528e-05	0.98714	2.2425
247411959	chr1:247411959:C:T	3.6056e-33	-1.1348	-0.690347	8.26125e-08	-1.3135	-0.832621
247412466	chr1:247412466:G:A	3.58791e-33	-0.692403	-1.13766	4.5452e-08	-1.6732	-1.07042
247412522	chr1:247412522:T:G	6.73951e-33	-6.80511e-10	-1.19964	2.12045e-07	-6.80511e-10	-1.20348
247412557	chr1:247412557:G:C	4.201e-32	1.64647	-1.0162	1.17237e-07	-0.978669	-0.81741
247413745	chr1:247413745:C:T	6.17057e-34	-2.24932	-1.34111	1.85815e-08	-2.30111	-1.337
247413777	chr1:247413777:C:T	3.8794e-32	-2.34464	2.89527	1.18967e-06	-2.45314	2.97429
247414060	chr1:247414060:A:G	6.25974e-33	-6.80511e-10	-1.27349	2.21164e-07	-6.80511e-10	-1.16138
247414508	chr1:247414508:C:T	1.02289e-32	-6.80511e-10	-0.782414	3.18713e-07	-6.80511e-10	-0.795988
247414984	chr1:247414984:C:G	1.2832e-31	-6.80511e-10	1.74689	3.89029e-06	-6.80511e-10	1.70596
247415139	chr1:247415139:A:G	1.40032e-31	1.67968	0.154556	2.83666e-07	-0.979576	0.0670924
247415558	chr1:247415558:G:A	8.23335e-33	-6.80511e-10	-0.999439	3.19605e-07	-6.80511e-10	-0.793194
247416133	chr1:247416133:G:T	2.94873e-33	-2.2655	0.239245	8.92255e-08	-2.27798	0.208863
247416137	chr1:247416137:C:G	1.39598e-32	-6.80511e-10	-0.471446	4.16616e-07	-6.80511e-10	-0.528115
247416447	chr1:247416447:A:G	4.03413e-33	-0.577456	-1.13538	3.32828e-08	-1.94595	-1.10929
247416606	chr1:247416606:G:A	1.55177e-33	-2.32171	-0.346525	5.2478e-08	-2.27173	-0.328158
247416614	chr1:247416614:GGGGCAGGAGCTGGGAGGGTATGCGGAGCTAATAGGGCTGTCTGGAGAGCAGTCACCTCAGGAT:G	6.04781e-33	-6.80511e-10	-1.30794	1.92931e-07	-6.80511e-10	-1.29795
247417266	chr1:247417266:C:T	4.37305e-32	1.28109	-0.610679	1.23364e-07	-1.17517	-0.569967
247417907	chr1:247417907:T:C	1.53029e-33	-1.47967	-1.2025	1.86238e-08	-2.4435	-1.19234
247418240	chr1:247418240:T:G	3.35019e-32	1.24862	-0.844648	9.91081e-07	1.20938	-0.870868
247418570	chr1:247418570:G:A	3.0392e-33	-1.99604	-3.54985e-10	2.93157e-07	-0.879572	-3.54985e-10
247418761	chr1:247418761:G:T	8.83371e-34	-2.03004	-1.20161	8.19799e-08	-0.971884	-1.18192
247419454	chr1:247419454:C:T	6.5682e-34	-2.20022	-1.32776	1.86886e-08	-2.29805	-1.33431
247419524	chr1:247419524:T:A	2.9476e-33	-2.02664	-3.54985e-10	2.77578e-07	-0.934177	-3.54985e-10
247419553	chr1:247419553:C:T	7.53416e-33	-6.80511e-10	-1.08818	2.3623e-07	-6.80511e-10	-1.09548
247419708	chr1:247419708:A:G	6.52889e-34	-2.17433	-1.35965	1.86675e-08	-2.27435	-1.35914
247419919	chr1:247419919:C:T	1.73251e-31	0.923829	1.12328	5.62521e-07	-1.39712	1.16927
247420019	chr1:247420019:T:C	6.39226e-33	-6.80511e-10	-1.25254	2.0269e-07	-6.80511e-10	-1.2486
247420150	chr1:247420150:G:A	1.09447e-33	-2.41872	-0.598646	4.85877e-08	-2.08943	-0.587477
247420538	chr1:247420538:A:T	7.33834e-33	-6.80511e-10	-1.11452	2.32318e-07	-6.80511e-10	-1.11217
247420772	chr1:247420772:C:T	7.46814e-33	-6.80511e-10	-1.09698	2.34207e-07	-6.80511e-10	-1.10408
247420773	chr1:247420773:G:A	9.06655e-34	-2.23446	-0.971166	3.85821e-08	-1.98372	-0.923772
247420866	chr1:247420866:C:T	8.31266e-33	-6.80511e-10	-0.989852	2.56676e-07	-6.80511e-10	-1.01246
247421032	chr1:247421032:G:A	8.8374e-33	-6.80511e-10	-0.928639	3.86593e-07	-6.80511e-10	-0.602907
247421289	chr1:247421289:A:G	1.02498e-31	0.904198	0.618013	2.76774e-07	-1.57344	0.636356
247421296	chr1:247421296:T:G	1.06135e-31	0.899523	0.657558	2.88144e-07	-1.57375	0.676929
247421341	chr1:247421341:G:C	6.87467e-33	-2.02386	0.844074	2.96214e-07	-1.78943	0.92023
247421447	chr1:247421447:C:T	5.75866e-33	-6.80511e-10	-1.35693	1.86091e-07	-6.80511e-10	-1.33404
247421911	chr1:247421911:A:G	3.09937e-33	-1.97643	-3.54985e-10	3.04494e-07	-0.84163	-3.54985e-10
247422142	chr1:247422142:GC:G	7.45836e-34	-2.12642	-1.27446	3.68888e-08	-1.81125	-1.14112
247422184	chr1:247422184:GC:G	6.66623e-33	-6.80511e-10	-1.21058	2.04927e-07	-6.80511e-10	-1.23762
247422359	chr1:247422359:A:G	7.67117e-34	-2.14695	-1.2258	3.79666e-08	-1.84138	-1.08219
247422403	chr1:247422403:G:C	7.63847e-33	-6.80511e-10	-1.07443	2.3808e-07	-6.80511e-10	-1.08767
247422632	chr1:247422632:A:G	1.50187e-31	1.90425	-3.54985e-10	4.03823e-07	-0.559304	-3.54985e-10
247422957	chr1:247422957:T:C	5.98092e-33	-6.80511e-10	-1.31906	1.88477e-07	-6.80511e-10	-1.3213
247423618	chr1:247423618:T:G	1.99795e-33	-2.32158	-0.0939285	6.14921e-08	-2.39587	-0.0454983
247423872	chr1:247423872:C:T	8.23602e-33	-6.80511e-10	-0.999115	2.50789e-07	-6.80511e-10	-1.03567
247424751	chr1:247424751:C:T	4.31831e-31	4.20628	-1.24587	1.92444e-07	-0.0656289	-1.23484
247425049	chr1:247425049:C:T	1.17632e-32	-6.80511e-10	-0.64266	3.86051e-07	-6.80511e-10	-0.60431
247425556	chr1:247425556:C:A	7.96797e-33	-1.0322	-3.54985e-10	2.0903e-07	-1.2178	-3.54985e-10
247425658	chr1:247425658:G:A	2.05322e-32	0.023196	-0.108832	5.46474e-08	-2.42746	-0.131918
247425770	chr1:247425770:G:A	8.56654e-33	-6.80511e-10	-0.959768	2.65039e-07	-6.80511e-10	-0.980402
247425828	chr1:247425828:G:T	1.92597e-32	-6.80511e-10	-0.149615	6.29838e-07	-6.80511e-10	-0.114817
247426037	chr1:247426037:G:A	8.43739e-33	-6.80511e-10	-0.974959	2.66604e-07	-6.80511e-10	-0.974515
247426129	chr1:247426129:A:G	7.65409e-33	-6.80511e-10	-1.07239	2.45466e-07	-6.80511e-10	-1.05712
247426493	chr1:247426493:T:C	1.31495e-33	-1.48489	-1.34894	2.6923e-07	0.339196	-1.30391
247426969	chr1:247426969:GA:G	6.54431e-33	-6.80511e-10	-1.22904	2.22465e-07	-6.80511e-10	-1.15551
247427140	chr1:247427140:C:G	6.16823e-33	-6.80511e-10	-1.28822	2.01658e-07	-6.80511e-10	-1.25371
247427191	chr1:247427191:C:G	1.81363e-29	8.04366	-1.34562	9.61884e-07	1.65132	-1.3427
247427386	chr1:247427386:C:T	6.91351e-33	-6.80511e-10	-1.17415	2.53387e-07	-6.80511e-10	-1.02536
247427415	chr1:247427415:G:A	6.73774e-33	-6.80511e-10	-1.19991	2.12909e-07	-6.80511e-10	-1.19942
247427478	chr1:247427478:C:T	5.77849e-33	-6.80511e-10	-1.35349	1.8231e-07	-6.80511e-10	-1.35457
247427499	chr1:247427499:T:C	4.78483e-33	-2.18762	0.645436	2.04795e-07	-2.04249	0.80422
247428171	chr1:247428171:T:C	2.3358e-33	-2.25928	-3.54985e-10	6.07123e-08	-2.45413	-3.54985e-10
247428271	chr1:247428271:T:G	2.62303e-33	-2.1433	-3.54985e-10	2.16292e-07	-1.18365	-3.54985e-10
247428292	chr1:247428292:AG:A	1.53083e-32	-6.80511e-10	-0.379233	5.00785e-07	-6.80511e-10	-0.344104
247428389	chr1:247428389:A:G	2.07004e-33	-2.38006	-3.54985e-10	1.01909e-07	-1.9362	-3.54985e-10
247428645	chr1:247428645:G:GA	5.02585e-34	-2.44987	-1.34575	2.05558e-08	-2.27041	-1.26672
247428647	chr1:247428647:T:A	5.0234e-34	-2.45042	-1.34569	2.06264e-08	-2.26707	-1.26664
247428649	chr1:247428649:TTTTTAAA:T	5.05163e-34	-2.44996	-1.34055	2.08328e-08	-2.26971	-1.25404
247428660	chr1:247428660:A:G	8.71615e-33	-6.80511e-10	-0.942454	2.74928e-07	-6.80511e-10	-0.943771
247428713	chr1:247428713:G:A	2.8321e-33	-2.06661	-3.54985e-10	2.5213e-07	-1.03033	-3.54985e-10
247428724	chr1:247428724:G:A	5.8354e-33	-6.80511e-10	-1.34369	2.04054e-07	-6.80511e-10	-1.24189
247428759	chr1:247428759:G:A	8.02656e-33	-6.80511e-10	-1.02488	2.48802e-07	-6.80511e-10	-1.04362
247428890	chr1:247428890:C:T	5.03853e-32	-6.80511e-10	0.812068	1.38045e-06	-6.80511e-10	0.669884
247428963	chr1:247428963:G:A	5.83485e-33	-6.80511e-10	-1.34378	2.03991e-07	-6.80511e-10	-1.2422
247429797	chr1:247429797:A:G	5.87504e-33	-6.80511e-10	-1.33692	1.82816e-07	-6.80511e-10	-1.3518
247429840	chr1:247429840:A:G	1.60216e-33	-2.23847	-0.397811	4.61557e-08	-2.33772	-0.390537
247430118	chr1:247430118:C:T	3.42272e-29	8.51215	-1.179	8.27833e-06	3.61952	-1.1584
247430171	chr1:247430171:C:T	5.76848e-33	-6.80511e-10	-1.35522	1.87338e-07	-6.80511e-10	-1.32737
247430369	chr1:247430369:G:T	6.82066e-33	-6.80511e-10	-1.18768	2.53997e-07	-6.80511e-10	-1.02296
247430430	chr1:247430430:AG:A	5.15553e-34	-2.42136	-1.34878	1.79411e-08	-2.33106	-1.34212
247430433	chr1:247430433:CA:C	5.20799e-34	-2.41316	-1.34687	1.77331e-08	-2.34513	-1.33972
247430586	chr1:247430586:G:A	8.30668e-33	-6.80511e-10	-0.990572	2.5847e-07	-6.80511e-10	-1.0055
247430663	chr1:247430663:A:G	9.67796e-33	-6.80511e-10	-0.83778	3.00616e-07	-6.80511e-10	-0.854447
247430852	chr1:247430852:G:A	5.76723e-33	-6.80511e-10	-1.35544	1.82203e-07	-6.80511e-10	-1.35516
247430857	chr1:247430857:C:A	1.70686e-33	-2.32571	-0.247268	5.86226e-08	-2.2494	-0.23976
247431103	chr1:247431103:G:A	1.24359e-32	-6.80511e-10	-0.587046	3.77993e-07	-6.80511e-10	-0.625403
247431138	chr1:247431138:C:T	3.39465e-32	0.417155	-3.54985e-10	8.05647e-07	0.131366	-3.54985e-10
247431211	chr1:247431211:A:AT	4.15274e-31	-6.80511e-10	2.92131	1.15228e-05	-6.80511e-10	2.79181
247431236	chr1:247431236:C:A	8.941e-33	-6.80511e-10	-0.916984	2.78564e-07	-6.80511e-10	-0.93063
247431254	chr1:247431254:C:T	1.44362e-32	-0.437891	-3.54985e-10	3.28024e-07	-0.767193	-3.54985e-10
247431474	chr1:247431474:G:A	5.02453e-34	-2.44116	-1.35473	1.83168e-08	-2.30598	-1.34649
247431575	chr1:247431575:T:C	1.39467e-32	-6.80511e-10	-0.472387	4.57854e-07	-6.80511e-10	-0.433729
247431588	chr1:247431588:C:T	1.23944e-29	7.27786	-0.960489	1.92747e-06	1.96182	-0.958133
247432129	chr1:247432129:C:T	5.21071e-34	-2.41875	-1.34075	1.7557e-08	-2.36408	-1.33075
247432548	chr1:247432548:C:T	9.77805e-32	2.50934	-1.03425	1.47521e-07	-0.436855	-1.12946
247432755	chr1:247432755:A:G	2.0892e-28	10.2637	-1.12167	2.49948e-05	4.68141	-1.11527
247433084	chr1:247433084:G:A	2.32277e-28	10.5547	-1.30668	3.48311e-06	2.89751	-1.30211
247433225	chr1:247433225:G:A	3.67827e-33	-1.7245	-0.0806868	3.5744e-07	-0.664914	-0.0164
247433360	chr1:247433360:G:A	1.0318e-32	-6.80511e-10	-0.773741	3.20245e-07	-6.80511e-10	-0.791195
247433448	chr1:247433448:G:A	2.13719e-32	0.861994	-0.907549	8.82028e-08	-1.3142	-0.766439
247433522	chr1:247433522:A:C	8.41791e-33	-0.605033	-0.372236	4.85287e-08	-2.32017	-0.357954
247433528	chr1:247433528:C:T	8.56562e-33	-6.80511e-10	-0.959875	2.6639e-07	-6.80511e-10	-0.975319
247433558	chr1:247433558:C:A	3.69443e-28	10.9413	-1.22915	4.89057e-06	3.1575	-1.22271
247433652	chr1:247433652:G:A	3.42533e-33	-2.1144	0.237965	8.47103e-08	-2.39719	0.276146
247433719	chr1:247433719:CTGGT:C	7.29701e-33	-6.80511e-10	-1.12017	2.26569e-07	-6.80511e-10	-1.13723
247434327	chr1:247434327:C:T	3.18443e-32	1.70249	-1.34926	7.83986e-07	1.44949	-1.34538
247434354	chr1:247434354:TG:T	4.58529e-31	4.26246	-1.24207	4.55716e-06	3.09998	-1.2358
247434386	chr1:247434386:G:A	5.78412e-33	-6.80511e-10	-1.35252	1.81473e-07	-6.80511e-10	-1.35917
247434731	chr1:247434731:G:A	7.52877e-33	-6.80511e-10	-1.0889	2.40354e-07	-6.80511e-10	-1.07817
247434749	chr1:247434749:G:T	6.77659e-34	-2.39143	-1.10531	2.22186e-08	-2.39593	-1.06342
247435182	chr1:247435182:G:A	1.65873e-28	10.1307	-1.21935	2.042e-05	4.57223	-1.20824
247435487	chr1:247435487:T:C	7.14602e-33	-6.80511e-10	-1.14108	2.70709e-07	-6.80511e-10	-0.959234
247435623	chr1:247435623:G:A	6.42172e-33	-6.80511e-10	-1.24795	2.02689e-07	-6.80511e-10	-1.24861
247435723	chr1:247435723:C:T	2.34306e-26	15.0373	-1.17533	7.75503e-06	3.58743	-1.19161
247435777	chr1:247435777:G:A	8.05763e-33	-6.80511e-10	-1.02101	2.54387e-07	-6.80511e-10	-1.02142
247435930	chr1:247435930:G:A	9.517e-31	4.74351	-0.992895	8.63172e-07	1.14384	-0.943504
247436211	chr1:247436211:T:C	5.96273e-33	-6.80511e-10	-1.3221	1.8584e-07	-6.80511e-10	-1.33539
247436309	chr1:247436309:C:T	6.15707e-33	-6.80511e-10	-1.29003	1.94668e-07	-6.80511e-10	-1.28899
247436345	chr1:247436345:A:G	1.97114e-32	-6.80511e-10	-0.126434	7.36157e-07	-6.80511e-10	0.0411633
247436524	chr1:247436524:C:T	7.4749e-33	-6.80511e-10	-1.09608	2.31281e-07	-6.80511e-10	-1.11665
247436999	chr1:247436999:A:C	9.83067e-29	9.47973	-1.09151	6.28519e-05	5.45899	-0.970734
247437102	chr1:247437102:A:G	7.23538e-33	-6.80511e-10	-1.12865	2.1966e-07	-6.80511e-10	-1.1682
247437274	chr1:247437274:G:T	7.80356e-33	-6.80511e-10	-1.05305	2.59346e-07	-6.80511e-10	-1.00212
247437489	chr1:247437489:T:C	3.927e-27	13.1388	-1.06299	9.16508e-06	3.59343	-1.03055
247437499	chr1:247437499:T:A	1.2145e-32	-6.80511e-10	-0.61071	3.79346e-07	-6.80511e-10	-0.621831
247437732	chr1:247437732:G:A	3.84363e-32	-6.80511e-10	0.54137	1.46672e-06	-6.80511e-10	0.730503
247437858	chr1:247437858:G:A	5.37528e-30	6.3504	-0.868466	6.09245e-06	2.89347	-0.738942
247437934	chr1:247437934:C:G	6.48908e-33	-6.80511e-10	-1.23751	2.1401e-07	-6.80511e-10	-1.19426
247438055	chr1:247438055:G:A	2.28165e-28	10.5872	-1.357	0.000252488	7.22836	-1.34952
247438293	chr1:247438293:T:C	2.24663e-29	7.67644	-0.7643	5.58378e-05	4.97244	-0.602511
247438447	chr1:247438447:A:C	1.76701e-32	-0.235756	-3.54985e-10	3.69577e-07	-0.647922	-3.54985e-10
247438476	chr1:247438476:C:T	2.63234e-29	7.81892	-0.748332	6.50546e-05	5.10557	-0.582869
247438899	chr1:247438899:A:G	1.76504e-33	-1.19462	-1.34484	4.67899e-08	-1.3827	-1.33191
247439524	chr1:247439524:C:G	1.5368e-32	-6.80511e-10	-0.375346	4.66292e-07	-6.80511e-10	-0.415467
247439568	chr1:247439568:C:T	2.69865e-32	-6.80511e-10	0.187706	9.85459e-07	-6.80511e-10	0.332828
247439664	chr1:247439664:T:C	6.55044e-33	-6.80511e-10	-1.2281	2.05055e-07	-6.80511e-10	-1.237
247439666	chr1:247439666:A:G	1.89403e-29	8.09991	-1.35849	4.21494e-05	5.43658	-1.34789
247440032	chr1:247440032:A:G	5.81428e-33	-6.80511e-10	-1.34732	1.85594e-07	-6.80511e-10	-1.33672
247440261	chr1:247440261:T:A	4.37812e-32	-6.80511e-10	0.671573	1.68851e-06	-6.80511e-10	0.871319
247440603	chr1:247440603:G:A	6.9202e-34	-2.15709	-1.31868	2.0719e-08	-2.20149	-1.32774
247440956	chr1:247440956:C:A	5.08954e-30	6.4998	-1.07249	5.29715e-06	3.01612	-1.00147
247441619	chr1:247441619:T:C	5.75014e-33	-6.80511e-10	-1.35841	1.81381e-07	-6.80511e-10	-1.35968
247441825	chr1:247441825:C:T	5.87824e-34	-2.32564	-1.31332	1.8137e-08	-2.33959	-1.32274
247441919	chr1:247441919:G:A	1.48369e-33	-1.78348	-0.929624	1.2305e-07	-0.828053	-0.919639
247442179	chr1:247442179:C:T	2.80093e-32	-6.80511e-10	0.224904	8.34018e-07	-6.80511e-10	0.165975
247442199	chr1:247442199:T:C	1.50168e-33	-1.74018	-0.960862	1.27506e-07	-0.759883	-0.952234
247442243	chr1:247442243:G:C	4.30633e-32	-6.80511e-10	0.65504	1.65775e-06	-6.80511e-10	0.852938
247442302	chr1:247442302:A:G	1.53869e-33	-1.76221	-0.914495	1.29213e-07	-0.794479	-0.904339
247442974	chr1:247442974:T:C	4.07295e-29	7.43742	0.069657	0.000113834	4.75964	0.32258
247443395	chr1:247443395:G:C	6.1249e-33	-6.80511e-10	-1.29527	1.90516e-07	-6.80511e-10	-1.31054
247443409	chr1:247443409:G:A	9.9683e-33	-6.80511e-10	-0.808221	3.17209e-07	-6.80511e-10	-0.800718
247443437	chr1:247443437:G:A	6.37691e-34	-2.45459	-1.10295	2.3092e-08	-2.23927	-1.18153
247443439	chr1:247443439:C:A	6.7657e-33	-6.80511e-10	-1.19577	2.55474e-07	-6.80511e-10	-1.01716
247443728	chr1:247443728:G:C	3.61606e-31	3.88022	-1.09729	2.56828e-07	-0.0502564	-0.961618
247443750	chr1:247443750:G:A	8.11335e-33	0.340426	-1.35455	5.03438e-07	1.00609	-1.34491
247443846	chr1:247443846:G:T	6.15751e-33	-6.80511e-10	-1.28996	1.92044e-07	-6.80511e-10	-1.30255
247444340	chr1:247444340:C:T	2.39877e-33	-1.41943	-0.813242	1.81976e-07	-0.448116	-0.908291
247444865	chr1:247444865:C:A	3.31628e-30	6.24277	-1.2438	7.98186e-07	1.45448	-1.33242
247445179	chr1:247445179:CTTG:C	8.3478e-33	-6.80511e-10	-0.985633	2.61005e-07	-6.80511e-10	-0.995742
247445217	chr1:247445217:T:G	9.33365e-33	0.378189	-1.25219	3.87153e-07	0.712404	-1.31386
247445294	chr1:247445294:G:A	6.01442e-33	-6.80511e-10	-1.31347	1.88377e-07	-6.80511e-10	-1.32183
247445326	chr1:247445326:A:G	1.74237e-30	5.28656	-0.931193	5.39847e-07	0.799204	-1.0682
247445349	chr1:247445349:T:C	1.5629e-30	5.21352	-0.96685	4.97208e-07	0.746284	-1.09756
247445475	chr1:247445475:C:G	1.68252e-30	5.26043	-0.940007	5.20579e-07	0.772994	-1.07833
247445495	chr1:247445495:T:C	2.18777e-32	-1.22375	1.20158	1.98971e-06	-0.165919	1.20138
247446346	chr1:247446346:G:A	2.53533e-30	5.60947	-0.879021	6.75317e-07	1.00857	-1.05367
247446524	chr1:247446524:A:ACTGTCAT	1.7539e-32	-6.80511e-10	-0.243205	4.89562e-07	-6.80511e-10	-0.366769
247446604	chr1:247446604:C:T	8.66816e-33	-6.80511e-10	-0.947975	2.73914e-07	-6.80511e-10	-0.947466
247447109	chr1:247447109:C:T	2.86806e-28	10.792	-1.33312	0.000105453	6.36007	-1.35433
247447110	chr1:247447110:G:A	5.7548e-33	-6.80511e-10	-1.3576	1.82026e-07	-6.80511e-10	-1.35613
247447131	chr1:247447131:G:A	5.93271e-33	-6.80511e-10	-1.32715	1.86083e-07	-6.80511e-10	-1.33409
247447821	chr1:247447821:A:G	1.25958e-33	-1.85368	-1.02317	4.54694e-08	-1.71964	-1.0236
247448111	chr1:247448111:T:C	8.56009e-33	-6.80511e-10	-0.960521	2.59428e-07	-6.80511e-10	-1.0018
247448112	chr1:247448112:C:T	8.48285e-33	-6.80511e-10	-0.969585	2.57164e-07	-6.80511e-10	-1.01057
247448157	chr1:247448157:G:A	3.05749e-30	5.46424	-0.546523	6.78547e-07	0.77529	-0.815615
247448158	chr1:247448158:G:C	3.1215e-30	5.48102	-0.542579	6.88099e-07	0.7859	-0.812247
247448212	chr1:247448212:T:C	1.49613e-33	-1.47011	-1.23464	1.17116e-07	-0.525457	-1.27166
247448223	chr1:247448223:G:C	5.94502e-33	-6.80511e-10	-1.32508	1.84101e-07	-6.80511e-10	-1.34479
247448357	chr1:247448357:CAG:C	7.27337e-31	4.72375	-1.24199	6.29118e-06	3.39262	-1.206
247448679	chr1:247448679:TC:T	6.92545e-33	-0.868114	-0.304314	5.71423e-07	0.10772	-0.319871
247448734	chr1:247448734:G:C	3.2758e-33	-0.903793	-1.01728	1.06869e-07	-0.788534	-1.10014
247448900	chr1:247448900:T:A	2.66001e-30	6.00649	-1.22804	5.97806e-07	1.15472	-1.32174
247448993	chr1:247448993:C:T	5.13959e-29	9.07974	-1.34006	2.4607e-05	4.90767	-1.35716
247449133	chr1:247449133:A:T	3.71425e-27	12.8164	-0.796381	0.00202199	8.95297	-0.99366
247449260	chr1:247449260:T:C	1.67814e-27	12.2729	-1.04732	0.00117197	8.54076	-1.12684
247449294	chr1:247449294:G:A	8.40348e-34	-2.01136	-1.27021	2.41924e-08	-2.12772	-1.24653
247449414	chr1:247449414:C:G	1.42932e-32	-6.80511e-10	-0.447845	4.03155e-07	-6.80511e-10	-0.560959
247449718	chr1:247449718:T:C	5.4749e-33	-0.568793	-0.838664	5.08796e-07	0.637787	-0.966021
247449794	chr1:247449794:C:T	5.78173e-33	-6.80511e-10	-1.35293	1.82563e-07	-6.80511e-10	-1.35319
247450051	chr1:247450051:C:T	7.13969e-33	-6.80511e-10	-1.14196	2.03982e-07	-6.80511e-10	-1.24225
247450134	chr1:247450134:T:C	7.29171e-32	1.1803	0.00139607	8.93581e-06	2.80564	-0.268101
247450145	chr1:247450145:G:A	1.22031e-33	-1.64574	-1.26279	4.3123e-08	-1.52032	-1.2759
247450176	chr1:247450176:T:C	6.17366e-33	-6.80511e-10	-1.28734	1.97811e-07	-6.80511e-10	-1.27297
247450195	chr1:247450195:C:T	5.84402e-33	-6.80511e-10	-1.34221	1.86688e-07	-6.80511e-10	-1.33084
247450207	chr1:247450207:T:C	8.52167e-34	-2.08925	-1.17835	2.75604e-08	-2.03436	-1.20954
247450237	chr1:247450237:C:T	9.79136e-34	-2.43902	-0.689693	4.34906e-08	-2.1109	-0.676838
247450275	chr1:247450275:T:C	5.74185e-33	-6.80511e-10	-1.35985	1.81952e-07	-6.80511e-10	-1.35654
247450328	chr1:247450328:C:T	1.94604e-29	7.09563	-0.327127	3.91623e-07	0.183368	-0.773348
247450504	chr1:247450504:A:G	1.08897e-32	-6.80511e-10	-0.719814	3.60014e-07	-6.80511e-10	-0.674137
247450586	chr1:247450586:C:T	1.02469e-29	7.12225	-0.995154	6.77852e-06	3.22436	-0.963125
247450676	chr1:247450676:C:T	7.17866e-33	-6.80511e-10	-1.13652	2.22968e-07	-6.80511e-10	-1.15325
247450730	chr1:247450730:A:G	6.07269e-33	-6.80511e-10	-1.30383	1.89723e-07	-6.80511e-10	-1.31471
247450892	chr1:247450892:A:G	5.15541e-33	-1.0926	-0.374984	1.38232e-07	-1.1289	-0.502444
247451084	chr1:247451084:T:C	3.88122e-33	-1.05343	-0.698053	1.0501e-07	-1.09748	-0.808744
247451105	chr1:247451105:G:A	4.12906e-33	-1.05558	-0.633997	1.1153e-07	-1.09747	-0.748508
247451115	chr1:247451115:T:G	1.09122e-32	-6.80511e-10	-0.717751	3.03425e-07	-6.80511e-10	-0.845146
247451315	chr1:247451315:C:T	4.98872e-29	7.99044	-0.28055	2.03708e-05	3.94152	-0.579939
247451355	chr1:247451355:A:G	1.97724e-32	-6.80511e-10	-0.123346	5.46965e-07	-6.80511e-10	-0.255895
247451461	chr1:247451461:C:T	9.70637e-33	-6.80511e-10	-0.834849	2.85712e-07	-6.80511e-10	-0.905295
247451594	chr1:247451594:A:C	6.63697e-34	-2.25497	-1.26259	9.62517e-08	-0.688193	-1.30512
247451846	chr1:247451846:T:C	6.60354e-33	-6.80511e-10	-1.22003	2.03122e-07	-6.80511e-10	-1.24647
247451950	chr1:247451950:G:A	5.74305e-33	-6.80511e-10	-1.35964	1.81387e-07	-6.80511e-10	-1.35965
247451959	chr1:247451959:GA:G	1.41019e-30	5.05441	-0.910562	5.64746e-06	3.01587	-0.937185
247452038	chr1:247452038:C:T	4.84376e-33	-0.611501	-0.91844	2.97731e-07	0.048028	-0.912117
247452168	chr1:247452168:T:C	9.32008e-33	0.417966	-1.29343	4.38574e-07	0.856737	-1.33349
247452225	chr1:247452225:A:G	6.66502e-33	-6.80511e-10	-1.21076	2.10372e-07	-6.80511e-10	-1.2114
247452367	chr1:247452367:G:A	1.66895e-33	-2.10462	-0.490811	3.82293e-08	-2.43907	-0.477605
247452379	chr1:247452379:A:G	4.13448e-33	-1.68827	-3.54985e-10	8.56505e-08	-2.11001	-3.54985e-10
247452478	chr1:247452478:A:G	6.10129e-20	29.0851	-0.450624	5.333e-06	2.80923	-0.78784
247452585	chr1:247452585:T:C	3.02304e-19	31.4876	-1.25281	8.56666e-06	3.84041	-1.34505
247452638	chr1:247452638:C:T	1.98173e-33	-2.42366	-3.54985e-10	6.44701e-08	-2.39408	-3.54985e-10
247452741	chr1:247452741:G:A	1.86543e-33	-1.17364	-1.3105	2.07074e-07	-0.0164471	-1.21075
247452798	chr1:247452798:G:C	7.54768e-33	-0.425701	-0.660691	1.15277e-06	1.26724	-0.777594
247452879	chr1:247452879:A:T	4.48664e-33	-0.549076	-1.05745	9.53308e-07	1.24287	-0.943213
247453017	chr1:247453017:T:C	8.31966e-29	9.57499	-1.35366	2.40659e-06	2.57428	-1.34859
247453097	chr1:247453097:T:C	5.75972e-33	-6.80511e-10	-1.35674	1.83701e-07	-6.80511e-10	-1.34697
247453144	chr1:247453144:A:G	1.11685e-19	30.5397	-1.30066	3.44323e-06	2.94361	-1.35972
247453277	chr1:247453277:G:A	1.50072e-33	-1.36652	-1.33517	1.69847e-07	-0.079707	-1.34567
247453421	chr1:247453421:T:C	7.68187e-20	30.2045	-1.33971	3.02638e-06	2.80214	-1.3473
247453431	chr1:247453431:G:A	9.64436e-20	30.4228	-1.33045	3.47878e-06	2.94724	-1.35308
247453500	chr1:247453500:C:T	8.60963e-20	30.3176	-1.33879	3.17806e-06	2.85172	-1.34798
247453537	chr1:247453537:C:T	5.37257e-18	34.3784	-1.26597	1.13469e-07	-0.823082	-1.00567
247453734	chr1:247453734:G:T	3.79218e-30	6.49287	-1.3598	1.73419e-08	-2.39801	-1.30914
247453784	chr1:247453784:T:C	5.91144e-33	-0.651207	-0.679535	1.19833e-06	1.07279	-0.544385
247453803	chr1:247453803:T:C	6.23843e-33	-6.80511e-10	-1.2769	1.97449e-07	-6.80511e-10	-1.2748
247453832	chr1:247453832:G:A	5.42031e-18	33.9132	-0.791853	6.74293e-08	-1.17965	-1.16955
247453840	chr1:247453840:C:T	3.01611e-32	-6.80511e-10	0.298923	9.3916e-07	-6.80511e-10	0.284706
247453861	chr1:247453861:G:A	6.13063e-33	-6.80511e-10	-1.29433	2.03616e-07	-6.80511e-10	-1.24404
247453941	chr1:247453941:A:G	1.08214e-32	-6.80511e-10	-0.726106	3.40037e-07	-6.80511e-10	-0.731225
247454074	chr1:247454074:T:G	4.21236e-19	31.631	-1.06441	7.41391e-08	-1.52047	-0.733869
247454210	chr1:247454210:C:T	6.43085e-33	-6.80511e-10	-1.24652	2.05157e-07	-6.80511e-10	-1.2365
247454425	chr1:247454425:A:C	6.53429e-33	-6.80511e-10	-1.23057	1.98633e-07	-6.80511e-10	-1.26882
247454449	chr1:247454449:C:T	2.34021e-21	26.691	-1.31733	7.87477e-07	1.4684	-1.35984
247454453	chr1:247454453:A:G	5.08136e-21	27.5008	-1.35187	1.39127e-06	1.91108	-1.23339
247454527	chr1:247454527:C:T	3.35604e-33	-0.783138	-1.11373	6.50143e-07	0.930965	-1.01405
247454785	chr1:247454785:G:A	5.77065e-33	-6.80511e-10	-1.35485	1.81356e-07	-6.80511e-10	-1.35982
247454834	chr1:247454834:T:C	2.25091e-21	26.6804	-1.34565	7.77792e-07	1.44847	-1.35229
247454937	chr1:247454937:G:A	2.31772e-21	26.7075	-1.34352	7.84078e-07	1.45795	-1.35372
247455143	chr1:247455143:T:C	2.50368e-21	26.7659	-1.32477	7.41529e-07	1.40797	-1.35953
247455192	chr1:247455192:T:C	6.43086e-33	-6.80511e-10	-1.24652	2.05158e-07	-6.80511e-10	-1.2365
247455329	chr1:247455329:G:T	2.34284e-21	26.717	-1.34226	7.41919e-07	1.40354	-1.35458
247455337	chr1:247455337:C:T	5.77109e-33	-6.80511e-10	-1.35477	1.85878e-07	-6.80511e-10	-1.33519
247455350	chr1:247455350:G:A	8.04333e-33	-6.80511e-10	-1.02279	2.54547e-07	-6.80511e-10	-1.02079
247455375	chr1:247455375:C:T	1.01043e-32	-6.80511e-10	-0.794668	3.18876e-07	-6.80511e-10	-0.795477
247455449	chr1:247455449:C:T	9.51185e-33	-0.855093	-3.54985e-10	1.44775e-07	-1.5851	-3.54985e-10
247455596	chr1:247455596:C:T	1.07822e-15	39.3506	-0.936396	1.30349e-07	-0.336343	-1.35372
247455597	chr1:247455597:G:A	6.62301e-33	-6.80511e-10	-1.21708	1.95765e-07	-6.80511e-10	-1.28336
247455716	chr1:247455716:G:T	5.63597e-21	27.5966	-1.34404	1.35817e-06	1.85916	-1.20554
247455744	chr1:247455744:A:G	2.61856e-21	26.8251	-1.33904	7.67394e-07	1.43883	-1.35611
247455814	chr1:247455814:C:T	2.21998e-21	26.6535	-1.33262	7.18629e-07	1.37529	-1.35822
247455853	chr1:247455853:T:C	3.99618e-21	27.095	-1.1863	8.46903e-07	1.49955	-1.31824
247455959	chr1:247455959:T:C	1.38354e-15	39.5984	-0.934903	1.40562e-07	-0.261129	-1.3535
247455975	chr1:247455975:A:G	5.7758e-33	-6.80511e-10	-1.35396	1.84665e-07	-6.80511e-10	-1.34174
247455978	chr1:247455978:A:G	4.82227e-21	27.2891	-1.19245	9.63982e-07	1.62739	-1.3166
247456008	chr1:247456008:T:C	8.69666e-34	-1.89688	-1.35039	7.61988e-08	-0.874267	-1.35267
247456040	chr1:247456040:C:T	9.85907e-16	39.2606	-0.935934	1.29767e-07	-0.340911	-1.35363
247456205	chr1:247456205:C:A	1.20102e-15	39.4112	-0.889134	1.35097e-07	-0.307189	-1.34709
247456231	chr1:247456231:T:A	8.58871e-33	-6.80511e-10	-0.957183	2.72105e-07	-6.80511e-10	-0.954093
247456299	chr1:247456299:A:C	6.31318e-33	-6.80511e-10	-1.26499	1.99916e-07	-6.80511e-10	-1.26238
247456685	chr1:247456685:C:T	6.48292e-34	-2.44754	-1.0935	2.7708e-08	-2.22344	-1.01512
247456833	chr1:247456833:C:T	5.95038e-33	-6.80511e-10	-1.32418	1.84675e-07	-6.80511e-10	-1.34168
247456954	chr1:247456954:T:G	4.30947e-18	34.2462	-1.35426	9.00951e-08	-0.750024	-1.30939
247457028	chr1:247457028:AGAG:A	5.96613e-33	-6.80511e-10	-1.32153	1.92934e-07	-6.80511e-10	-1.29793
247457179	chr1:247457179:TCTGA:T	6.995e-33	-6.80511e-10	-1.16244	2.04076e-07	-6.80511e-10	-1.24179
247457234	chr1:247457234:T:G	6.50919e-33	-6.80511e-10	-1.23442	2.04836e-07	-6.80511e-10	-1.23807
247457284	chr1:247457284:C:G	5.74782e-33	-6.80511e-10	-1.35881	1.81561e-07	-6.80511e-10	-1.35869
247457352	chr1:247457352:T:C	8.93129e-22	25.6376	-1.22719	3.75942e-07	0.393193	-1.02404
247457537	chr1:247457537:C:T	5.43863e-16	38.7152	-0.985337	1.23654e-07	-0.436647	-1.30614
247457731	chr1:247457731:G:A	9.31601e-20	29.6671	-0.609388	9.04919e-07	1.29044	-1.04287
247457769	chr1:247457769:C:G	5.93691e-33	-6.80511e-10	-1.32644	1.86397e-07	-6.80511e-10	-1.3324
247457950	chr1:247457950:A:T	8.79364e-33	-0.119837	-0.813765	3.11143e-07	0.0062898	-0.826317
247458021	chr1:247458021:G:A	1.51609e-22	23.9306	-1.29364	1.64112e-07	-0.288081	-1.17165
247458893	chr1:247458893:T:C	1.00908e-32	-0.796011	-3.54985e-10	1.84882e-07	-1.34056	-3.54985e-10
247458926	chr1:247458926:A:G	1.16167e-21	25.7537	-1.08044	7.61502e-08	-1.42313	-0.80444
247458977	chr1:247458977:T:G	3.63013e-17	35.914	-0.890958	8.23565e-08	-0.894236	-1.25499
247459055	chr1:247459055:A:G	3.23568e-22	24.523	-1.128	5.8993e-08	-1.60663	-0.87623
247459259	chr1:247459259:C:T	8.44941e-33	0.328394	-1.30193	2.00055e-08	-2.23595	-1.32832
247459319	chr1:247459319:T:C	5.15235e-34	-2.41937	-1.35139	2.03636e-08	-2.19971	-1.34682
247459396	chr1:247459396:C:T	1.29239e-30	5.32968	-1.27306	1.8876e-08	-2.37321	-1.24918
247459406	chr1:247459406:C:G	1.38506e-30	5.46317	-1.3373	1.83787e-08	-2.31539	-1.3337
247459498	chr1:247459498:T:C	3.05899e-30	5.61879	-0.700579	4.99619e-07	0.384133	-0.730568
247459572	chr1:247459572:T:C	2.12236e-26	14.0665	-0.303469	2.50634e-07	-1.06278	0.026496
247459633	chr1:247459633:C:T	6.23946e-33	-6.80511e-10	-1.27674	1.94275e-07	-6.80511e-10	-1.29101
247459751	chr1:247459751:A:G	7.40971e-30	6.88407	-1.08116	7.18504e-07	0.973726	-0.956835
247459862	chr1:247459862:T:G	2.99763e-30	5.70943	-0.811479	4.75863e-07	0.249147	-0.644296
247459890	chr1:247459890:G:A	6.75611e-33	-6.80511e-10	-1.19718	2.18575e-07	-6.80511e-10	-1.17315
247459931	chr1:247459931:C:G	8.64121e-30	7.28428	-1.32761	6.20487e-07	1.10421	-1.23398
247459967	chr1:247459967:T:C	7.86843e-30	7.00711	-1.14412	6.82815e-07	1.00176	-1.03582
247459991	chr1:247459991:A:G	1.61391e-29	7.91085	-1.32948	9.22038e-07	1.50354	-1.23723
247460013	chr1:247460013:C:T	2.19964e-29	7.45144	-0.560435	1.82688e-06	1.31774	-0.36766
247460022	chr1:247460022:A:G	9.74262e-30	6.89542	-0.818783	9.52817e-07	0.94875	-0.649607
247460064	chr1:247460064:T:C	8.37577e-33	-6.80511e-10	-0.982288	2.67441e-07	-6.80511e-10	-0.971382
247460134	chr1:247460134:G:T	5.61005e-30	6.27319	-0.748512	7.15971e-07	0.574825	-0.561464
247460144	chr1:247460144:G:A	5.06648e-30	6.38554	-0.962765	5.93493e-07	0.636406	-0.81066
247460156	chr1:247460156:G:A	5.94392e-33	-6.80511e-10	-1.32526	1.90056e-07	-6.80511e-10	-1.31296
247460342	chr1:247460342:C:G	3.69283e-33	-1.80124	-3.54985e-10	1.09393e-07	-1.86533	-3.54985e-10
247460471	chr1:247460471:G:A	4.99156e-30	6.25185	-0.843982	6.07201e-07	0.529989	-0.681409
247460570	chr1:247460570:C:T	9.34142e-33	-6.80511e-10	-0.873173	2.74924e-07	-6.80511e-10	-0.943786
247460613	chr1:247460613:C:A	5.19251e-30	6.42229	-0.974953	5.8279e-07	0.666846	-0.859298
247460672	chr1:247460672:C:T	5.62466e-30	6.33791	-0.810628	6.66693e-07	0.581773	-0.639724
247460697	chr1:247460697:T:C	6.04512e-30	6.45984	-0.860467	6.74725e-07	0.65307	-0.699044
247460708	chr1:247460708:T:G	6.00764e-30	6.46746	-0.874304	6.66006e-07	0.65646	-0.715441
247460712	chr1:247460712:G:A	8.55227e-33	-6.80511e-10	-0.961435	2.76844e-07	-6.80511e-10	-0.936825
247460756	chr1:247460756:G:A	8.49985e-33	-6.80511e-10	-0.967583	2.71735e-07	-6.80511e-10	-0.955453
247461161	chr1:247461161:G:T	7.49479e-30	6.64757	-0.83324	7.83082e-07	0.770768	-0.667811
247461270	chr1:247461270:AAAAC:A	7.7039e-30	6.67727	-0.83542	7.92473e-07	0.785797	-0.670919
247461301	chr1:247461301:A:G	6.64862e-30	6.53512	-0.840583	7.24066e-07	0.701609	-0.677007
247461374	chr1:247461374:A:C	8.43239e-30	6.78809	-0.855884	8.25565e-07	0.850352	-0.694564
247461379	chr1:247461379:T:C	8.75639e-30	6.80177	-0.831863	8.55547e-07	0.859026	-0.667565
247461596	chr1:247461596:A:G	6.347e-30	6.48786	-0.839751	7.05982e-07	0.675354	-0.676044
247461808	chr1:247461808:T:C	6.32094e-30	6.49585	-0.851859	7.02122e-07	0.683745	-0.689918
247461982	chr1:247461982:C:T	5.28203e-30	6.27985	-0.815415	6.4755e-07	0.561601	-0.648684
247462000	chr1:247462000:G:A	6.47577e-30	6.52745	-0.859254	7.1628e-07	0.711941	-0.69815
247462022	chr1:247462022:G:A	5.50755e-30	6.41363	-0.907382	6.31222e-07	0.640826	-0.753449
247462323	chr1:247462323:C:G	6.52585e-30	6.51095	-0.835058	7.22376e-07	0.693146	-0.67088
247462327	chr1:247462327:G:A	5.80851e-30	6.41535	-0.8559	6.66152e-07	0.63631	-0.695072
247462383	chr1:247462383:C:T	5.83817e-30	6.51585	-0.95131	6.3363e-07	0.695467	-0.804282
247462401	chr1:247462401:A:G	5.14572e-30	6.43477	-0.996484	5.72999e-07	0.64795	-0.857347
247462435	chr1:247462435:A:G	5.69812e-30	6.50861	-0.968352	6.18397e-07	0.691205	-0.824355
247462488	chr1:247462488:C:T	4.95495e-34	-2.45455	-1.35528	2.00971e-08	-2.21356	-1.34614
247462534	chr1:247462534:G:A	6.40201e-30	6.61282	-0.956088	6.6343e-07	0.747352	-0.810208
247462592	chr1:247462592:T:C	5.89151e-30	6.40526	-0.831623	6.82393e-07	0.630817	-0.665491
247462613	chr1:247462613:G:T	5.7506e-30	6.45162	-0.902193	6.46474e-07	0.658022	-0.74677
247462633	chr1:247462633:A:AG	5.19202e-30	6.3861	-0.938849	5.95854e-07	0.619453	-0.789737
247462636	chr1:247462636:A:G	1.41803e-32	-6.80511e-10	-0.455777	5.42418e-07	-6.80511e-10	-0.264243
247462758	chr1:247462758:TTG:T	2.61628e-33	-2.14588	-3.54985e-10	7.07308e-08	-2.3014	-3.54985e-10
247462846	chr1:247462846:T:C	5.26208e-30	6.36746	-0.906806	6.11691e-07	0.608149	-0.752201
247462900	chr1:247462900:A:T	7.07363e-30	6.63072	-0.874218	7.41655e-07	0.762567	-0.713962
247462960	chr1:247462960:A:G	2.82316e-30	5.71801	-0.880032	4.21533e-07	0.205008	-0.721391
247462972	chr1:247462972:C:T	9.96705e-30	7.0934	-0.993995	4.8958e-07	0.473345	-0.840076
247463095	chr1:247463095:TC:T	1.11157e-29	7.50677	-1.29829	7.23369e-07	1.2089	-1.18526
247463173	chr1:247463173:C:T	5.23469e-30	6.40117	-0.945738	5.96396e-07	0.628403	-0.797778
247463348	chr1:247463348:G:A	5.13342e-34	-2.44969	-1.32475	2.48778e-08	-2.0546	-1.2917
247463349	chr1:247463349:G:C	1.58825e-32	-6.80511e-10	-0.342414	6.14714e-07	-6.80511e-10	-0.139123
247463449	chr1:247463449:T:G	4.91555e-30	6.31025	-0.917721	5.82542e-07	0.573095	-0.765974
247463510	chr1:247463510:G:A	5.33145e-30	6.39483	-0.921086	6.11289e-07	0.624411	-0.769121
247463542	chr1:247463542:G:C	5.23794e-30	6.37795	-0.921901	6.04328e-07	0.613909	-0.770073
247463611	chr1:247463611:A:G	6.02427e-30	6.47948	-0.883563	6.71368e-07	0.674719	-0.725681
247463626	chr1:247463626:A:G	5.93456e-30	6.49439	-0.913474	6.54442e-07	0.683606	-0.760103
247463661	chr1:247463661:C:T	2.2563e-33	-2.29391	-3.54985e-10	6.84597e-08	-2.33404	-3.54985e-10
247463699	chr1:247463699:G:A	5.33184e-30	6.40481	-0.930984	6.08304e-07	0.63101	-0.780615
247463769	chr1:247463769:A:G	6.70746e-30	6.61678	-0.913439	6.9919e-07	0.749884	-0.76024
247463856	chr1:247463856:C:T	5.56167e-30	6.44718	-0.931162	6.22986e-07	0.655066	-0.780822
247463927	chr1:247463927:G:A	5.72556e-30	6.47335	-0.928285	6.34846e-07	0.670606	-0.777503
247463957	chr1:247463957:G:A	6.09482e-30	6.52611	-0.918551	6.6202e-07	0.701387	-0.76637
247463958	chr1:247463958:T:C	5.73359e-30	6.48506	-0.938593	6.31395e-07	0.677383	-0.789732
247464000	chr1:247464000:T:C	6.13579e-34	-2.24468	-1.3514	1.57475e-08	-2.44488	-1.35872
247464332	chr1:247464332:T:C	8.43439e-33	-6.80511e-10	-0.975314	2.6959e-07	-6.80511e-10	-0.963378
247464500	chr1:247464500:T:C	2.8527e-33	-2.05937	-3.54985e-10	6.7841e-08	-2.34311	-3.54985e-10
247464753	chr1:247464753:A:T	3.09822e-30	5.65137	-0.720417	5.34983e-07	0.259618	-0.537664
247465019	chr1:247465019:G:A	3.11926e-30	5.645	-0.707279	5.39505e-07	0.253484	-0.523111
247465236	chr1:247465236:T:TTG	3.34457e-30	5.78177	-0.774309	5.43382e-07	0.335652	-0.598119
247465281	chr1:247465281:G:T	3.27223e-30	5.68308	-0.697485	5.58265e-07	0.276603	-0.512048
247465342	chr1:247465342:G:A	3.22522e-30	5.67059	-0.699465	5.53294e-07	0.269686	-0.514076
247465437	chr1:247465437:C:T	2.95218e-30	5.63602	-0.753353	5.12429e-07	0.255901	-0.577019
247465443	chr1:247465443:T:C	1.53805e-30	5.37922	-1.14859	2.68729e-07	0.081006	-1.04758
247465641	chr1:247465641:C:T	7.6731e-30	6.53754	-0.699699	9.5122e-07	0.810424	-0.512958
247465903	chr1:247465903:G:A	5.28764e-31	3.17045	-0.00754406	1.08863e-07	-2.44209	0.571902
247465955	chr1:247465955:T:C	6.45254e-31	3.36201	-3.54985e-10	6.12703e-06	2.16018	-3.54985e-10
247466106	chr1:247466106:C:A	6.31657e-33	-6.80511e-10	-1.26446	1.97239e-07	-6.80511e-10	-1.27586
247466107	chr1:247466107:C:A	5.15484e-34	-2.45404	-1.31625	2.39284e-08	-2.1054	-1.27981
247466109	chr1:247466109:C:T	4.33715e-30	5.57897	-0.311627	8.18423e-07	0.210649	-0.063549
247466324	chr1:247466324:C:T	3.93604e-30	5.55491	-0.384612	7.45477e-07	0.197758	-0.144013
247466329	chr1:247466329:A:C	4.01368e-30	5.55085	-0.361014	7.62082e-07	0.193447	-0.117672
247466439	chr1:247466439:C:T	6.71029e-33	-6.80511e-10	-1.20399	2.09656e-07	-6.80511e-10	-1.21481
247466493	chr1:247466493:A:G	3.87631e-30	5.55252	-0.397516	7.3081e-07	0.192786	-0.158913
247466527	chr1:247466527:C:T	4.02928e-30	5.56756	-0.373848	7.56959e-07	0.202024	-0.132995
247466695	chr1:247466695:G:T	8.08915e-33	-6.80511e-10	-1.01711	2.58569e-07	-6.80511e-10	-1.00512
247466729	chr1:247466729:C:T	5.74209e-33	-6.80511e-10	-1.35981	1.82116e-07	-6.80511e-10	-1.35564
247467194	chr1:247467194:C:T	5.04111e-34	-2.45461	-1.33798	2.27269e-08	-2.12616	-1.31056
247467677	chr1:247467677:T:G	7.79074e-33	-6.80511e-10	-1.0547	2.42716e-07	-6.80511e-10	-1.06839
247467716	chr1:247467716:T:C	5.79167e-33	-6.80511e-10	-1.35121	1.82993e-07	-6.80511e-10	-1.35083
247467721	chr1:247467721:AT:A	1.72979e-32	-6.80511e-10	-0.257048	6.76345e-07	-6.80511e-10	-0.0435764
247467910	chr1:247467910:T:C	2.8166e-30	5.57297	-0.737316	4.99837e-07	0.211154	-0.557152
247468077	chr1:247468077:A:G	2.48432e-32	-6.80511e-10	0.104954	7.73187e-07	-6.80511e-10	0.0902416
247468090	chr1:247468090:C:T	6.35721e-33	-6.80511e-10	-1.25804	2.02158e-07	-6.80511e-10	-1.25123
247468275	chr1:247468275:T:G	2.33824e-33	-2.25823	-3.54985e-10	6.14834e-08	-2.44151	-3.54985e-10
247468309	chr1:247468309:A:G	9.79351e-33	-6.80511e-10	-0.825911	3.20613e-07	-6.80511e-10	-0.790046
247468358	chr1:247468358:A:G	7.54327e-33	-6.80511e-10	-1.08698	2.37231e-07	-6.80511e-10	-1.09125
247468422	chr1:247468422:T:A	2.7398e-30	5.62947	-0.821458	4.68293e-07	0.241197	-0.652383
247468629	chr1:247468629:CT:C	5.2537e-30	6.37755	-0.918499	6.6983e-07	0.620448	-0.673703
247468946	chr1:247468946:G:A	5.84119e-33	-6.80511e-10	-1.3427	1.85062e-07	-6.80511e-10	-1.33959
247469021	chr1:247469021:T:C	2.70958e-30	5.46515	-0.668232	5.06096e-07	0.140392	-0.473946
247469072	chr1:247469072:G:A	3.02126e-30	5.80714	-0.901347	4.62328e-07	0.320048	-0.744053
247469089	chr1:247469089:GA:G	5.97153e-33	-6.80511e-10	-1.32063	1.89482e-07	-6.80511e-10	-1.31598
247469102	chr1:247469102:G:C	5.97328e-33	-6.80511e-10	-1.32034	1.89538e-07	-6.80511e-10	-1.31569
247469113	chr1:247469113:C:CAA	5.97196e-33	-6.80511e-10	-1.32056	1.89495e-07	-6.80511e-10	-1.31592
247469366	chr1:247469366:G:A	1.0348e-29	7.12882	-0.991909	9.8377e-07	1.3016	-0.970485
247469451	chr1:247469451:G:A	5.99811e-33	-6.80511e-10	-1.31619	1.93044e-07	-6.80511e-10	-1.29736
247469488	chr1:247469488:T:C	1.80747e-31	2.51415	-0.424684	6.36649e-08	-2.45253	0.0458882
247469570	chr1:247469570:T:C	1.9962e-33	-2.41639	-3.54985e-10	6.33916e-08	-2.41095	-3.54985e-10
247469573	chr1:247469573:G:T	2.4256e-33	-2.22155	-3.54985e-10	6.11026e-08	-2.44773	-3.54985e-10
247469723	chr1:247469723:G:A	9.41171e-32	2.44135	-1.00444	2.43888e-08	-2.44548	-0.920672
247469974	chr1:247469974:T:G	8.79603e-33	-6.80511e-10	-0.933331	3.18653e-07	-6.80511e-10	-0.796177
247470059	chr1:247470059:G:A	6.52039e-33	-6.80511e-10	-1.2327	2.07414e-07	-6.80511e-10	-1.22556
247470135	chr1:247470135:A:G	2.26285e-31	3.11095	-0.796791	2.57924e-07	-0.281163	-0.726454
247470165	chr1:247470165:C:T	2.18232e-33	-2.32724	-3.54985e-10	6.49598e-08	-2.38651	-3.54985e-10
247470184	chr1:247470184:A:G	6.49881e-33	-6.80511e-10	-1.23601	1.81355e-07	-6.80511e-10	-1.35982
247470197	chr1:247470197:C:A	8.82295e-33	-6.80511e-10	-0.930275	3.20209e-07	-6.80511e-10	-0.791307
247470428	chr1:247470428:G:T	7.32773e-31	4.78582	-1.29662	9.65488e-08	-0.717732	-1.2725
247470610	chr1:247470610:T:C	7.05712e-33	-6.80511e-10	-1.15359	2.24162e-07	-6.80511e-10	-1.14791
247470617	chr1:247470617:C:T	8.17113e-31	4.88912	-1.29097	1.02063e-07	-0.668533	-1.26616
247470840	chr1:247470840:G:A	3.09662e-30	6.11584	-1.18541	3.99039e-07	0.453979	-1.0252
247470894	chr1:247470894:T:C	8.38957e-33	-6.80511e-10	-0.980643	3.01893e-07	-6.80511e-10	-0.850207
247471613	chr1:247471613:C:T	8.07968e-33	-6.80511e-10	-1.01828	2.51175e-07	-6.80511e-10	-1.03413
247471802	chr1:247471802:C:T	6.33211e-33	-6.80511e-10	-1.262	1.81557e-07	-6.80511e-10	-1.35871
247472281	chr1:247472281:T:C	1.53079e-32	-6.80511e-10	-0.379264	4.91652e-07	-6.80511e-10	-0.362508
247472346	chr1:247472346:T:C	7.38457e-33	-6.80511e-10	-1.10824	2.6394e-07	-6.80511e-10	-0.984557
247472407	chr1:247472407:G:A	6.13605e-33	-6.80511e-10	-1.29345	1.93057e-07	-6.80511e-10	-1.2973
247473008	chr1:247473008:G:A	6.32404e-33	-6.80511e-10	-1.26327	1.81581e-07	-6.80511e-10	-1.35858
247473216	chr1:247473216:G:A	9.56625e-31	5.0681	-1.31232	1.09246e-07	-0.575645	-1.29103
247473278	chr1:247473278:A:T	3.69028e-30	6.31852	-1.21269	4.44474e-07	0.604217	-1.06761
247473362	chr1:247473362:T:C	7.14639e-33	-6.80511e-10	-1.14102	2.53113e-07	-6.80511e-10	-1.02644
247473498	chr1:247473498:T:C	5.86339e-31	4.59748	-1.33121	8.46042e-08	-0.808339	-1.31396
247474040	chr1:247474040:G:A	7.60987e-34	-2.39777	-0.983	5.98096e-08	-1.61869	-0.850428
247474156	chr1:247474156:C:T	6.92656e-13	45.1527	-0.273219	2.31387e-07	-0.150691	-0.965496
247474202	chr1:247474202:C:T	2.32807e-33	-2.26259	-3.54985e-10	6.2042e-08	-2.43247	-3.54985e-10
247474750	chr1:247474750:G:A	6.11461e-34	-2.44463	-1.1549	2.598e-08	-2.21472	-1.08823
247474879	chr1:247474879:G:A	6.32404e-33	-6.80511e-10	-1.26327	1.81581e-07	-6.80511e-10	-1.35858
247475013	chr1:247475013:A:C	1.92693e-12	46.2006	-0.298042	2.89404e-07	0.0860713	-0.978528
247475180	chr1:247475180:C:T	1.36078e-29	6.41076	-3.54985e-10	3.64357e-05	3.94303	-3.54985e-10
247475435	chr1:247475435:T:A	7.06892e-33	-6.80511e-10	-1.15192	2.26926e-07	-6.80511e-10	-1.13566
247475863	chr1:247475863:T:C	7.21098e-31	4.82575	-1.3526	9.19092e-08	-0.696486	-1.34299
247476029	chr1:247476029:CAT:C	6.32024e-33	-6.80511e-10	-1.26387	1.81594e-07	-6.80511e-10	-1.35851
247476117	chr1:247476117:T:C	6.04652e-33	-1.30815	-3.54985e-10	1.62789e-07	-1.46783	-3.54985e-10
247476176	chr1:247476176:G:C	6.39424e-31	4.70815	-1.35521	8.63542e-08	-0.754692	-1.34713
247476236	chr1:247476236:G:A	6.70106e-33	-6.80511e-10	-1.20537	2.09003e-07	-6.80511e-10	-1.21793
247476386	chr1:247476386:G:C	6.27726e-33	-6.80511e-10	-1.2707	1.81771e-07	-6.80511e-10	-1.35753
247476399	chr1:247476399:C:G	7.19552e-33	-6.80511e-10	-1.13417	2.27978e-07	-6.80511e-10	-1.13103
247476497	chr1:247476497:A:G	7.19088e-33	-6.80511e-10	-1.13482	2.24885e-07	-6.80511e-10	-1.14469
247476755	chr1:247476755:A:G	6.85913e-31	4.7708	-1.34768	9.01449e-08	-0.722915	-1.33595
247476841	chr1:247476841:A:C	5.5218e-31	4.56607	-1.35983	8.23564e-08	-0.789853	-1.35937
247477794	chr1:247477794:G:A	6.36486e-33	-6.80511e-10	-1.25684	1.90058e-07	-6.80511e-10	-1.31295
247477851	chr1:247477851:A:C	5.78679e-33	-6.80511e-10	-1.35205	1.83122e-07	-6.80511e-10	-1.35013
247477921	chr1:247477921:G:A	7.85473e-33	-6.80511e-10	-1.04652	2.55149e-07	-6.80511e-10	-1.01843
247478398	chr1:247478398:T:C	4.97103e-34	-2.44788	-1.35871	1.994e-08	-2.21395	-1.3536
247478399	chr1:247478399:T:C	4.97142e-34	-2.44791	-1.3586	1.99452e-08	-2.21394	-1.35335
247478532	chr1:247478532:C:T	6.08587e-33	-6.80511e-10	-1.30166	1.89309e-07	-6.80511e-10	-1.3169
247478533	chr1:247478533:C:T	5.78699e-34	-2.39825	-1.25636	3.00835e-08	-1.832	-1.3243
247478601	chr1:247478601:C:T	5.30555e-34	-2.45342	-1.28804	2.36357e-08	-2.09276	-1.30476
247478815	chr1:247478815:C:T	7.09565e-33	-6.80511e-10	-1.14815	2.23899e-07	-6.80511e-10	-1.14908
247478968	chr1:247478968:G:A	1.86965e-33	-1.4133	-1.06858	3.89545e-08	-1.91709	-0.980791
247478979	chr1:247478979:C:T	6.04309e-33	-6.80511e-10	-1.30872	2.0276e-07	-6.80511e-10	-1.24826
247478999	chr1:247478999:C:A	6.63366e-31	3.3897	-3.54985e-10	3.32502e-05	3.85154	-3.54985e-10
247479004	chr1:247479004:T:C	6.53492e-33	-6.80511e-10	-1.23047	2.05326e-07	-6.80511e-10	-1.23568
247479353	chr1:247479353:C:T	2.86935e-29	8.51641	-1.35962	1.36391e-06	2.01552	-1.35769
247479749	chr1:247479749:CT:C	5.74194e-33	-6.80511e-10	-1.35983	1.86142e-07	-6.80511e-10	-1.33377
247480027	chr1:247480027:T:C	5.74762e-33	-6.80511e-10	-1.35884	1.84621e-07	-6.80511e-10	-1.34198
247480406	chr1:247480406:T:C	7.75552e-31	4.89325	-1.3473	2.61686e-08	-1.93922	-1.3565
247480833	chr1:247480833:G:A	1.22137e-32	-0.605075	-3.54985e-10	7.62444e-08	-2.22634	-3.54985e-10
247480947	chr1:247480947:T:C	6.95066e-33	-6.80511e-10	-1.16879	2.23073e-07	-6.80511e-10	-1.15278
247481275	chr1:247481275:A:G	5.96158e-33	-6.80511e-10	-1.3223	1.83014e-07	-6.80511e-10	-1.35072
247481395	chr1:247481395:T:A	6.28609e-30	6.66352	-1.02505	6.5344e-07	0.778114	-0.856143
247481868	chr1:247481868:A:G	6.70999e-33	-6.80511e-10	-1.20403	2.20457e-07	-6.80511e-10	-1.16458
247482177	chr1:247482177:A:G	6.60214e-33	-6.80511e-10	-1.22024	1.81491e-07	-6.80511e-10	-1.35907
247482384	chr1:247482384:T:C	8.61607e-33	-6.80511e-10	-0.954003	2.80564e-07	-6.80511e-10	-0.923476
247482482	chr1:247482482:C:T	2.02114e-33	-2.40397	-3.54985e-10	7.5565e-08	-2.23529	-3.54985e-10
247483121	chr1:247483121:A:T	8.77189e-34	-2.44892	-0.789748	3.97225e-08	-2.19368	-0.684687
247483130	chr1:247483130:A:G	6.02709e-33	-6.80511e-10	-1.31137	1.88597e-07	-6.80511e-10	-1.32067
247483231	chr1:247483231:C:T	6.84019e-33	-6.80511e-10	-1.18482	2.19369e-07	-6.80511e-10	-1.16952
247483235	chr1:247483235:G:C	6.17851e-33	-6.80511e-10	-1.28655	1.86822e-07	-6.80511e-10	-1.33012
247483321	chr1:247483321:T:C	7.00673e-33	-6.80511e-10	-1.16076	1.83298e-07	-6.80511e-10	-1.34917
247483356	chr1:247483356:T:C	6.05636e-33	-6.80511e-10	-1.30652	1.84569e-07	-6.80511e-10	-1.34226
247483417	chr1:247483417:T:C	6.60556e-33	-6.80511e-10	-1.21972	2.07226e-07	-6.80511e-10	-1.22647
247483655	chr1:247483655:T:C	7.18209e-14	43.4939	-0.880827	1.17701e-07	-0.52617	-1.26596
247483849	chr1:247483849:C:T	1.09494e-30	5.22839	-1.33757	2.88121e-08	-1.84863	-1.35086
247483905	chr1:247483905:C:T	8.76684e-34	-2.44482	-0.79442	3.87481e-08	-2.21332	-0.689882
247484168	chr1:247484168:T:C	5.83751e-33	-6.80511e-10	-1.34333	1.83985e-07	-6.80511e-10	-1.34543
247484421	chr1:247484421:T:C	6.54202e-33	-6.80511e-10	-1.22939	2.12376e-07	-6.80511e-10	-1.20192
247484491	chr1:247484491:C:T	5.70328e-34	-2.34952	-1.31966	2.70477e-08	-1.96814	-1.29454
247484852	chr1:247484852:T:A	6.31929e-33	-6.80511e-10	-1.26402	2.16501e-07	-6.80511e-10	-1.18268
247485251	chr1:247485251:T:C	4.37431e-31	2.97329	-3.54985e-10	2.28759e-05	3.47756	-3.54985e-10
247485614	chr1:247485614:G:A	4.49587e-14	43.072	-0.927401	1.06603e-07	-0.604159	-1.28701
247485638	chr1:247485638:T:C	7.59894e-33	-6.80511e-10	-1.07962	2.40819e-07	-6.80511e-10	-1.07623
247485755	chr1:247485755:A:T	5.79645e-33	-6.80511e-10	-1.35039	1.84548e-07	-6.80511e-10	-1.34237
247485896	chr1:247485896:G:T	7.07306e-34	-2.11731	-1.33661	1.68394e-08	-2.45225	-1.28431
247486302	chr1:247486302:A:G	2.78169e-33	-2.08457	-3.54985e-10	7.36887e-08	-2.26043	-3.54985e-10
247486349	chr1:247486349:C:A	9.13216e-30	7.18582	-1.1739	7.58356e-07	1.08207	-1.0112
247486476	chr1:247486476:G:A	5.7743e-33	-6.80511e-10	-1.35421	1.82351e-07	-6.80511e-10	-1.35435
247486758	chr1:247486758:A:T	7.52061e-33	-6.80511e-10	-1.08998	2.38639e-07	-6.80511e-10	-1.08533
247487170	chr1:247487170:T:C	8.72121e-30	7.24397	-1.27809	6.77545e-07	1.11948	-1.16128
247488259	chr1:247488259:C:T	6.17827e-33	-6.80511e-10	-1.28659	2.09891e-07	-6.80511e-10	-1.21369
247488523	chr1:247488523:C:T	5.8623e-33	-6.80511e-10	-1.33909	1.87234e-07	-6.80511e-10	-1.32792
247488537	chr1:247488537:C:T	5.78959e-33	-6.80511e-10	-1.35157	1.82549e-07	-6.80511e-10	-1.35326
247488664	chr1:247488664:A:G	6.17158e-33	-6.80511e-10	-1.28768	2.10129e-07	-6.80511e-10	-1.21256
247488672	chr1:247488672:G:A	6.60032e-33	-6.80511e-10	-1.22051	1.81488e-07	-6.80511e-10	-1.35909
247488788	chr1:247488788:A:G	1.2496e-32	-6.80511e-10	-0.582224	3.91606e-07	-6.80511e-10	-0.590023
247488824	chr1:247488824:C:T	5.26551e-34	-2.41904	-1.33	3.24709e-08	-1.72174	-1.3582
247488972	chr1:247488972:T:C	5.80821e-33	-6.80511e-10	-1.34836	2.02793e-07	-6.80511e-10	-1.24809
247489319	chr1:247489319:A:G	5.55836e-34	-2.45125	-1.24366	2.47709e-08	-2.23536	-1.11525
247489406	chr1:247489406:G:A	7.16452e-33	-6.80511e-10	-1.13849	2.24878e-07	-6.80511e-10	-1.14472
247489709	chr1:247489709:T:G	9.23657e-21	26.7466	-3.54985e-10	4.85288e-07	-0.375538	-3.54985e-10
247489897	chr1:247489897:A:AC	7.38529e-30	7.07375	-1.27414	6.14146e-07	1.011	-1.15104
247490057	chr1:247490057:A:G	6.90304e-33	-6.80511e-10	-1.17567	2.36404e-07	-6.80511e-10	-1.09474
247490110	chr1:247490110:T:C	2.33388e-25	17.4844	-1.3238	6.3881e-06	3.53082	-1.32891
247490254	chr1:247490254:G:A	1.22586e-32	-6.80511e-10	-0.6014	3.84865e-07	-6.80511e-10	-0.607387
247490300	chr1:247490300:C:G	5.79557e-33	-6.80511e-10	-1.35054	1.82415e-07	-6.80511e-10	-1.35399
247490322	chr1:247490322:C:A	5.84628e-33	-6.80511e-10	-1.34183	1.81782e-07	-6.80511e-10	-1.35747
247491137	chr1:247491137:G:A	5.77683e-33	-6.80511e-10	-1.35378	1.82305e-07	-6.80511e-10	-1.3546
247491191	chr1:247491191:G:T	5.84271e-33	-6.80511e-10	-1.34244	1.83516e-07	-6.80511e-10	-1.34798
247491196	chr1:247491196:G:A	3.85211e-23	22.6144	-1.34758	1.86026e-07	-0.0708893	-1.2635
247491335	chr1:247491335:G:A	1.88906e-32	-6.80511e-10	-0.168968	5.88986e-07	-6.80511e-10	-0.181877
247491600	chr1:247491600:T:A	7.20612e-33	-6.80511e-10	-1.1327	2.28963e-07	-6.80511e-10	-1.12672
247491674	chr1:247491674:G:A	6.93802e-33	-6.80511e-10	-1.17062	2.19762e-07	-6.80511e-10	-1.16773
247491691	chr1:247491691:T:C	7.87672e-33	0.12898	-1.1727	3.05711e-08	-1.9914	-1.14882
247491800	chr1:247491800:G:A	1.27546e-27	10.9512	-3.54985e-10	6.53704e-08	-2.38021	-3.54985e-10
247491973	chr1:247491973:T:C	5.53263e-33	-0.0398877	-1.35708	2.30194e-08	-2.06472	-1.35923
247492063	chr1:247492063:G:C	6.27808e-33	-6.80511e-10	-1.27057	1.98767e-07	-6.80511e-10	-1.26815
247492206	chr1:247492206:G:A	6.1966e-33	-6.80511e-10	-1.28363	1.96151e-07	-6.80511e-10	-1.28139
247492427	chr1:247492427:C:T	6.58264e-33	0.124977	-1.34817	2.46862e-08	-2.05157	-1.30246
247492809	chr1:247492809:A:G	6.09828e-33	-6.80511e-10	-1.29962	1.90902e-07	-6.80511e-10	-1.30852
247492813	chr1:247492813:T:A	2.06124e-33	-2.38432	-3.54985e-10	6.07039e-08	-2.45427	-3.54985e-10
247492925	chr1:247492925:G:C	2.0378e-33	-2.39576	-3.54985e-10	6.81934e-08	-2.33793	-3.54985e-10
247493674	chr1:247493674:C:T	5.00418e-34	-2.45411	-1.34583	1.70664e-08	-2.42895	-1.29421
247493680	chr1:247493680:C:A	9.38049e-27	14.1823	-1.23576	9.28967e-08	-0.680749	-1.34804
247493786	chr1:247493786:A:T	9.51828e-33	-6.80511e-10	-0.854418	3.12459e-07	-6.80511e-10	-0.815808
247493866	chr1:247493866:C:T	7.31004e-33	-6.80511e-10	-1.11838	2.17086e-07	-6.80511e-10	-1.17999
247494084	chr1:247494084:T:C	6.641e-33	-6.80511e-10	-1.21437	2.31264e-07	-6.80511e-10	-1.11672
247494137	chr1:247494137:A:C	6.63346e-33	-6.80511e-10	-1.21551	2.30924e-07	-6.80511e-10	-1.11819
247494181	chr1:247494181:T:C	5.96284e-33	-6.80511e-10	-1.32208	1.81398e-07	-6.80511e-10	-1.35959
247494218	chr1:247494218:T:C	7.10727e-33	-6.80511e-10	-1.14651	2.43115e-07	-6.80511e-10	-1.06675
247494301	chr1:247494301:A:G	6.16199e-33	-6.80511e-10	-1.28923	1.93105e-07	-6.80511e-10	-1.29705
247494401	chr1:247494401:AC:A	1.03196e-33	-2.31357	-0.762598	3.41596e-08	-2.4169	-0.61234
247494485	chr1:247494485:C:T	6.15301e-33	-6.80511e-10	-1.29069	1.92445e-07	-6.80511e-10	-1.30047
247494954	chr1:247494954:A:G	9.51828e-33	-6.80511e-10	-0.854418	3.12459e-07	-6.80511e-10	-0.815808
247495184	chr1:247495184:A:C	6.60951e-33	-6.80511e-10	-1.21912	2.29843e-07	-6.80511e-10	-1.12288
247495826	chr1:247495826:G:T	6.52161e-33	-6.80511e-10	-1.23251	2.25708e-07	-6.80511e-10	-1.14104
247495959	chr1:247495959:G:A	5.74579e-33	-6.80511e-10	-1.35916	1.81548e-07	-6.80511e-10	-1.35876
247495984	chr1:247495984:T:C	2.17449e-29	8.21175	-1.33224	1.29969e-06	1.86209	-1.25249
247495985	chr1:247495985:T:C	2.23396e-33	-2.30385	-3.54985e-10	6.822e-08	-2.33754	-3.54985e-10
247495991	chr1:247495991:T:C	5.74292e-33	-6.80511e-10	-1.35966	1.81426e-07	-6.80511e-10	-1.35943
247495992	chr1:247495992:G:A	5.00139e-34	-2.4539	-1.3466	1.70663e-08	-2.4275	-1.29568
247496005	chr1:247496005:G:A	5.78154e-33	-6.80511e-10	-1.35296	1.8272e-07	-6.80511e-10	-1.35232
247496015	chr1:247496015:AGGGTTCTTATGG:A	1.8624e-32	-6.80511e-10	-0.183181	3.73175e-07	-6.80511e-10	-0.638234
247496246	chr1:247496246:C:T	6.083e-33	-6.80511e-10	-1.30213	1.90423e-07	-6.80511e-10	-1.31103
247497202	chr1:247497202:A:G	2.40412e-33	-2.381	0.150548	2.26473e-07	-0.883008	-0.254644
247497234	chr1:247497234:T:C	6.28561e-33	-6.80511e-10	-1.26937	1.99007e-07	-6.80511e-10	-1.26694
247497316	chr1:247497316:G:A	5.87414e-33	-6.80511e-10	-1.33707	1.96144e-07	-6.80511e-10	-1.28143
247497323	chr1:247497323:C:T	5.79163e-33	-6.80511e-10	-1.35122	1.82226e-07	-6.80511e-10	-1.35503
247498319	chr1:247498319:C:G	6.15858e-33	-6.80511e-10	-1.28979	1.81885e-07	-6.80511e-10	-1.3569
247498554	chr1:247498554:G:T	7.37382e-33	-6.80511e-10	-1.1097	2.32327e-07	-6.80511e-10	-1.11213
247498582	chr1:247498582:C:T	2.67564e-33	-2.12344	-3.54985e-10	9.79748e-08	-1.97557	-3.54985e-10
247499132	chr1:247499132:T:C	6.22836e-33	-6.80511e-10	-1.27852	1.82367e-07	-6.80511e-10	-1.35426
247499430	chr1:247499430:T:C	6.43744e-33	-6.80511e-10	-1.2455	2.02173e-07	-6.80511e-10	-1.25116
247499596	chr1:247499596:A:T	6.09363e-33	-6.80511e-10	-1.30039	1.90729e-07	-6.80511e-10	-1.30943
247499672	chr1:247499672:G:A	5.96234e-33	-6.80511e-10	-1.32217	1.98314e-07	-6.80511e-10	-1.27043
247499922	chr1:247499922:G:C	7.02058e-33	-6.80511e-10	-1.15879	2.22394e-07	-6.80511e-10	-1.15583
247500350	chr1:247500350:C:CTTCTTA	6.52518e-33	-6.80511e-10	-1.23196	2.25639e-07	-6.80511e-10	-1.14134
247500677	chr1:247500677:T:C	5.98014e-33	-6.80511e-10	-1.31919	1.87495e-07	-6.80511e-10	-1.32653
247501185	chr1:247501185:T:G	7.94838e-33	0.320436	-1.3551	2.55923e-08	-1.97508	-1.34291
247501260	chr1:247501260:A:G	8.55848e-33	-6.80511e-10	-0.960709	2.69533e-07	-6.80511e-10	-0.963588
247501406	chr1:247501406:C:T	5.81209e-33	-6.80511e-10	-1.34769	1.82914e-07	-6.80511e-10	-1.35127
247501471	chr1:247501471:G:A	1.31454e-26	14.3602	-1.07625	1.12433e-07	-0.652005	-1.18592
247501472	chr1:247501472:A:T	1.26195e-26	14.32	-1.07683	1.10918e-07	-0.665116	-1.18638
247501479	chr1:247501479:T:C	7.03311e-33	-6.80511e-10	-1.157	2.09753e-07	-6.80511e-10	-1.21435
247501528	chr1:247501528:C:G	6.21917e-33	-6.80511e-10	-1.27999	1.82299e-07	-6.80511e-10	-1.35463
247501722	chr1:247501722:T:C	5.96995e-33	-6.80511e-10	-1.32089	1.98857e-07	-6.80511e-10	-1.26769
247501852	chr1:247501852:G:C	6.41258e-33	-6.80511e-10	-1.24937	1.9547e-07	-6.80511e-10	-1.28487
247502038	chr1:247502038:G:T	4.95142e-33	-0.184715	-1.32324	2.27247e-08	-2.07725	-1.35957
247502697	chr1:247502697:T:C	6.03631e-33	-6.80511e-10	-1.30984	1.84327e-07	-6.80511e-10	-1.34357
247502863	chr1:247502863:A:G	1.08733e-33	-2.29357	-0.730338	3.48792e-08	-2.43166	-0.576734
247502867	chr1:247502867:C:T	6.20321e-33	-6.80511e-10	-1.28257	1.9455e-07	-6.80511e-10	-1.28959
247502879	chr1:247502879:T:A	5.86239e-33	-6.80511e-10	-1.33907	1.81773e-07	-6.80511e-10	-1.35752
247502890	chr1:247502890:CAAT:C	6.53209e-33	-6.80511e-10	-1.2309	2.26262e-07	-6.80511e-10	-1.13859
247503499	chr1:247503499:G:A	6.43109e-33	-6.80511e-10	-1.24649	2.21586e-07	-6.80511e-10	-1.15947
247503509	chr1:247503509:A:G	7.61308e-33	-6.80511e-10	-1.07776	2.24579e-07	-6.80511e-10	-1.14605
247503675	chr1:247503675:T:C	1.02999e-33	-2.33271	-0.745366	3.49121e-08	-2.41393	-0.593518
247503904	chr1:247503904:G:A	2.05319e-33	-2.38824	-3.54985e-10	6.2005e-08	-2.43306	-3.54985e-10
247504361	chr1:247504361:C:T	4.91556e-22	25.1719	-1.35867	1.26979e-07	-0.401594	-1.31467
247504473	chr1:247504473:T:C	6.43837e-33	-6.80511e-10	-1.24536	2.21953e-07	-6.80511e-10	-1.15782
247504740	chr1:247504740:T:C	5.84467e-33	-6.80511e-10	-1.3421	1.81604e-07	-6.80511e-10	-1.35845
247504743	chr1:247504743:A:G	6.61353e-33	-6.80511e-10	-1.21851	2.30039e-07	-6.80511e-10	-1.12203
247505079	chr1:247505079:C:T	5.75949e-33	-6.80511e-10	-1.35678	1.81988e-07	-6.80511e-10	-1.35634
247505721	chr1:247505721:A:G	6.67446e-33	-6.80511e-10	-1.20934	2.3277e-07	-6.80511e-10	-1.11023
247506371	chr1:247506371:GGGTTAA:G	5.83181e-22	25.3221	-1.33794	1.64229e-07	-0.290414	-1.16861
247506489	chr1:247506489:G:A	8.88794e-33	-6.80511e-10	-0.922936	2.89574e-07	-6.80511e-10	-0.891867
247506583	chr1:247506583:C:T	1.35112e-32	-6.80511e-10	-0.504111	4.34133e-07	-6.80511e-10	-0.486928
247506605	chr1:247506605:T:C	1.93256e-29	8.08408	-1.32253	1.21497e-06	1.7733	-1.2311
247506716	chr1:247506716:C:T	6.02265e-33	-6.80511e-10	-1.3121	1.88692e-07	-6.80511e-10	-1.32017
247506925	chr1:247506925:C:T	9.62804e-33	-6.80511e-10	-0.842951	3.16193e-07	-6.80511e-10	-0.803926
247506934	chr1:247506934:GA:G	5.74593e-33	-6.80511e-10	-1.35914	1.81557e-07	-6.80511e-10	-1.35871
247507230	chr1:247507230:C:T	1.24353e-32	-6.80511e-10	-0.587095	3.89396e-07	-6.80511e-10	-0.595684
247507471	chr1:247507471:C:T	5.7714e-33	-6.80511e-10	-1.35472	1.81951e-07	-6.80511e-10	-1.35654
247507561	chr1:247507561:C:T	5.88692e-33	-6.80511e-10	-1.3349	2.09272e-07	-6.80511e-10	-1.21664
247507587	chr1:247507587:C:T	5.74785e-33	-6.80511e-10	-1.35881	1.81633e-07	-6.80511e-10	-1.35829
247507655	chr1:247507655:A:G	6.41151e-34	-2.37516	-1.17696	2.487e-08	-2.21919	-1.12743
247507871	chr1:247507871:C:T	6.53197e-33	-6.80511e-10	-1.23092	2.26226e-07	-6.80511e-10	-1.13875
247508023	chr1:247508023:T:A	6.00114e-33	-6.80511e-10	-1.31568	1.88522e-07	-6.80511e-10	-1.32107
247508258	chr1:247508258:A:G	6.00145e-33	-1.31563	-3.54985e-10	1.57967e-07	-1.49789	-3.54985e-10
247508651	chr1:247508651:T:C	6.55693e-33	-6.80511e-10	-1.22711	2.06103e-07	-6.80511e-10	-1.2319
247508893	chr1:247508893:T:G	5.74668e-33	-6.80511e-10	-1.35901	1.81365e-07	-6.80511e-10	-1.35977
247509020	chr1:247509020:T:C	1.92639e-33	-2.45199	-3.54985e-10	1.211e-07	-1.76366	-3.54985e-10
247509070	chr1:247509070:T:C	2.07271e-21	26.5972	-1.34494	1.73865e-07	-0.160882	-1.24112
247509219	chr1:247509219:C:T	1.24875e-33	-2.23489	-0.650594	3.71522e-08	-2.44513	-0.500125
247509338	chr1:247509338:A:G	6.54094e-33	-6.80511e-10	-1.22955	2.26604e-07	-6.80511e-10	-1.13708
247509493	chr1:247509493:T:G	7.37829e-33	-6.80511e-10	-1.10909	2.33654e-07	-6.80511e-10	-1.10644
247509613	chr1:247509613:A:C	6.22836e-33	-6.80511e-10	-1.27852	1.82367e-07	-6.80511e-10	-1.35426
247509776	chr1:247509776:T:C	7.4359e-33	-6.80511e-10	-1.10131	2.36763e-07	-6.80511e-10	-1.09322
247510028	chr1:247510028:A:T	3.74729e-21	27.1912	-1.34674	2.12021e-07	0.0426645	-1.24626
247510235	chr1:247510235:A:G	6.39021e-33	-6.80511e-10	-1.25286	2.0232e-07	-6.80511e-10	-1.25043
247510264	chr1:247510264:T:C	8.93282e-33	-6.80511e-10	-0.9179	3.21775e-07	-6.80511e-10	-0.786426
247510371	chr1:247510371:TTG:T	6.53777e-33	-6.80511e-10	-1.23003	2.2646e-07	-6.80511e-10	-1.13771
247510376	chr1:247510376:T:C	6.22252e-33	-6.80511e-10	-1.27946	1.96673e-07	-6.80511e-10	-1.27874
247510712	chr1:247510712:G:A	1.92222e-29	8.09023	-1.33405	1.19676e-06	1.78048	-1.25339
247510792	chr1:247510792:T:A	5.85888e-33	-6.80511e-10	-1.33967	1.85164e-07	-6.80511e-10	-1.33904
247510800	chr1:247510800:T:C	7.33958e-33	-6.80511e-10	-1.11435	2.32563e-07	-6.80511e-10	-1.11112
247510984	chr1:247510984:G:T	6.26499e-33	-6.80511e-10	-1.27265	1.82663e-07	-6.80511e-10	-1.35263
247511089	chr1:247511089:G:A	6.54566e-33	-6.80511e-10	-1.22883	2.26817e-07	-6.80511e-10	-1.13613
247511090	chr1:247511090:G:T	5.76393e-33	-0.0130837	-1.34293	2.20869e-08	-2.11018	-1.35512
247511332	chr1:247511332:G:A	2.186e-29	8.216	-1.33122	1.2952e-06	1.85692	-1.25078
247511405	chr1:247511405:G:A	6.58168e-33	-6.80511e-10	-1.22334	2.28475e-07	-6.80511e-10	-1.12886
247511493	chr1:247511493:T:C	2.22969e-33	-2.30577	-3.54985e-10	6.32415e-08	-2.41332	-3.54985e-10
247511589	chr1:247511589:A:G	1.40519e-32	-6.80511e-10	-0.464876	4.76246e-07	-6.80511e-10	-0.394344
247511616	chr1:247511616:C:T	6.49446e-33	-6.80511e-10	-1.23668	2.2447e-07	-6.80511e-10	-1.14654
247511617	chr1:247511617:G:A	4.13352e-21	27.2944	-1.35184	2.14702e-07	0.0714972	-1.26253
247511867	chr1:247511867:G:C	6.17796e-33	-6.80511e-10	-1.28664	1.82009e-07	-6.80511e-10	-1.35622
247511890	chr1:247511890:G:A	2.37287e-33	-2.24353	-3.54985e-10	6.08531e-08	-2.45182	-3.54985e-10
247512000	chr1:247512000:C:T	6.55372e-34	-2.37272	-1.15747	2.53026e-08	-2.22375	-1.10562
247512659	chr1:247512659:G:A	7.51298e-33	-6.80511e-10	-1.091	2.38141e-07	-6.80511e-10	-1.08742
247512885	chr1:247512885:C:T	5.83023e-33	-6.80511e-10	-1.34457	1.83485e-07	-6.80511e-10	-1.34815
247512987	chr1:247512987:G:T	8.9471e-33	-6.80511e-10	-0.916302	3.22694e-07	-6.80511e-10	-0.783574
247513349	chr1:247513349:C:T	1.24993e-32	-6.80511e-10	-0.581956	3.91383e-07	-6.80511e-10	-0.590593
247513650	chr1:247513650:G:A	9.51677e-33	-6.80511e-10	-0.854575	3.11115e-07	-6.80511e-10	-0.820117
247513785	chr1:247513785:G:A	6.50428e-33	-6.80511e-10	-1.23517	2.24931e-07	-6.80511e-10	-1.14449
247514343	chr1:247514343:A:T	1.73654e-32	-6.80511e-10	-0.253151	5.41602e-07	-6.80511e-10	-0.265748
247514447	chr1:247514447:T:C	6.1732e-33	-6.80511e-10	-1.28741	1.90304e-07	-6.80511e-10	-1.31166
247514480	chr1:247514480:GCTAT:G	5.75467e-33	-0.00649289	-1.35113	2.23058e-08	-2.10671	-1.34872
247514638	chr1:247514638:A:C	2.35062e-29	8.29062	-1.33323	1.35606e-06	1.90345	-1.25139
247514736	chr1:247514736:TTTATG:T	2.28666e-29	8.257	-1.3272	1.34422e-06	1.88319	-1.23989
247514844	chr1:247514844:A:G	6.34382e-33	-6.80511e-10	-1.26015	1.83374e-07	-6.80511e-10	-1.34875
247515190	chr1:247515190:G:A	8.29627e-34	-2.09937	-1.19504	1.46069e-07	-0.261074	-1.31512
247515241	chr1:247515241:T:C	5.76005e-33	-6.80511e-10	-1.35668	1.81495e-07	-6.80511e-10	-1.35905
247515623	chr1:247515623:C:T	6.64051e-33	-6.80511e-10	-1.21444	2.31092e-07	-6.80511e-10	-1.11747
247515653	chr1:247515653:C:T	1.51953e-33	-2.21878	-0.470453	2.57564e-07	-0.322266	-0.686745
247515955	chr1:247515955:C:G	8.94085e-33	-6.80511e-10	-0.917001	2.91144e-07	-6.80511e-10	-0.886463
247516193	chr1:247516193:G:A	8.85489e-33	-6.80511e-10	-0.926662	2.8846e-07	-6.80511e-10	-0.895723
247516908	chr1:247516908:T:C	6.11098e-33	-6.80511e-10	-1.29754	1.91312e-07	-6.80511e-10	-1.30638
247516932	chr1:247516932:T:G	5.96541e-33	-6.80511e-10	-1.32165	1.87174e-07	-6.80511e-10	-1.32824
247516991	chr1:247516991:A:C	1.81537e-31	3.14901	-1.05518	2.60082e-08	-2.0862	-1.21567
247517151	chr1:247517151:CT:C	1.12374e-29	7.535	-1.31563	8.65206e-07	1.42507	-1.22238
247517156	chr1:247517156:G:C	7.26232e-33	-6.80511e-10	-1.12493	2.31153e-07	-6.80511e-10	-1.1172
247518507	chr1:247518507:C:T	6.63663e-33	-6.80511e-10	-1.21503	2.01366e-07	-6.80511e-10	-1.25515
247518603	chr1:247518603:A:G	6.39087e-33	-6.80511e-10	-1.25276	2.19564e-07	-6.80511e-10	-1.16864
247518859	chr1:247518859:C:T	5.78867e-33	-6.80511e-10	-1.35173	1.88798e-07	-6.80511e-10	-1.3196
247519035	chr1:247519035:G:A	2.80035e-33	-1.35535	-0.722541	3.98226e-08	-2.32815	-0.547701
247519768	chr1:247519768:C:T	8.33822e-22	25.684	-1.34237	1.43156e-07	-0.36251	-1.23383
247519823	chr1:247519823:T:G	8.27737e-29	9.49231	-1.27608	3.6048e-08	-1.61862	-1.35681
247520042	chr1:247520042:T:G	1.09272e-33	-2.20527	-0.813695	3.07552e-08	-2.45212	-0.682101
247520103	chr1:247520103:G:A	1.4968e-32	-6.80511e-10	-0.40172	3.15776e-07	-6.80511e-10	-0.805248
247521293	chr1:247521293:T:C	8.24588e-34	-2.31273	-0.987776	3.16599e-08	-2.26659	-0.838639
247521450	chr1:247521450:G:T	6.07008e-33	-6.80511e-10	-1.30426	1.90051e-07	-6.80511e-10	-1.31299
247521823	chr1:247521823:A:G	9.04542e-33	-6.80511e-10	-0.905373	2.94664e-07	-6.80511e-10	-0.874444
247521838	chr1:247521838:C:G	1.99434e-25	16.0034	-3.54985e-10	1.10094e-07	-1.85894	-3.54985e-10
247521871	chr1:247521871:C:T	1.56053e-21	26.3251	-1.3567	1.63767e-07	-0.180027	-1.28181
247522098	chr1:247522098:G:A	5.76063e-33	-6.80511e-10	-1.35658	1.82025e-07	-6.80511e-10	-1.35614
247522138	chr1:247522138:G:A	7.68413e-22	25.6048	-1.34481	1.39688e-07	-0.379924	-1.24095
247522391	chr1:247522391:G:A	5.74731e-33	-6.80511e-10	-1.3589	1.8159e-07	-6.80511e-10	-1.35853
247522422	chr1:247522422:C:T	1.79835e-13	44.1872	-0.656291	1.27977e-07	-0.517932	-1.1905
247522424	chr1:247522424:G:A	6.05338e-33	-6.80511e-10	-1.30702	1.8957e-07	-6.80511e-10	-1.31552
247522455	chr1:247522455:C:T	2.3726e-33	-1.55494	-0.688703	3.84741e-08	-2.39295	-0.517343
247522483	chr1:247522483:TGTG:T	6.91526e-29	9.30551	-1.26907	3.43755e-08	-1.66761	-1.35533
247522612	chr1:247522612:A:C	8.95203e-33	-6.80511e-10	-0.915752	2.9152e-07	-6.80511e-10	-0.885172
247522688	chr1:247522688:C:G	2.90211e-22	24.5454	-1.25912	1.35128e-07	-0.626707	-1.02735
247523050	chr1:247523050:C:A	3.50797e-22	24.6989	-1.22308	1.50716e-07	-0.580144	-0.96474
247523219	chr1:247523219:C:T	1.90886e-22	24.1905	-1.3232	1.3128e-07	-0.554478	-1.12847
247523225	chr1:247523225:A:G	6.77624e-29	9.28436	-1.26823	3.42784e-08	-1.67062	-1.35514
247523382	chr1:247523382:G:T	9.72607e-33	-6.80511e-10	-0.832822	3.19274e-07	-6.80511e-10	-0.794231
247523485	chr1:247523485:G:A	2.6165e-22	24.422	-1.23931	1.3562e-07	-0.65828	-0.992143
247523668	chr1:247523668:G:A	2.42476e-13	44.4932	-0.663424	1.35564e-07	-0.457054	-1.19378
247524533	chr1:247524533:G:A	4.1745e-22	24.887	-1.2372	1.53536e-07	-0.538034	-0.988313
247524708	chr1:247524708:C:T	6.0482e-22	25.2617	-1.24111	1.68371e-07	-0.438663	-0.995447
247524735	chr1:247524735:CAAAGG:C	6.43731e-33	-6.80511e-10	-1.24552	2.03807e-07	-6.80511e-10	-1.24311
247524837	chr1:247524837:C:T	4.6942e-22	24.9957	-1.22857	1.60249e-07	-0.510039	-0.973512
247524877	chr1:247524877:T:C	8.50546e-33	-0.966923	-3.54985e-10	1.85839e-07	-1.3354	-3.54985e-10
247525041	chr1:247525041:G:A	1.04214e-21	25.9182	-1.35355	1.47162e-07	-0.300345	-1.2684
247525140	chr1:247525140:G:A	1.54591e-32	-6.80511e-10	-0.369436	4.86929e-07	-6.80511e-10	-0.372163
247525412	chr1:247525412:C:CA	2.41701e-22	24.4204	-1.3171	1.41687e-07	-0.493321	-1.11334
247525629	chr1:247525629:G:A	4.29172e-22	24.9167	-1.23922	1.54211e-07	-0.529968	-0.991992
247525747	chr1:247525747:C:T	8.49556e-33	-6.80511e-10	-0.968088	2.73155e-07	-6.80511e-10	-0.95024
247525849	chr1:247525849:G:A	5.93667e-33	-6.80511e-10	-1.32648	1.86423e-07	-6.80511e-10	-1.33226
247525851	chr1:247525851:A:C	2.44855e-33	-2.21213	-3.54985e-10	6.06871e-08	-2.45455	-3.54985e-10
247526230	chr1:247526230:C:T	1.65343e-22	24.038	-1.31429	1.28957e-07	-0.593914	-1.10688
247526316	chr1:247526316:C:T	9.70475e-33	-6.80511e-10	-0.835016	3.18549e-07	-6.80511e-10	-0.796504
247526465	chr1:247526465:C:T	6.62804e-33	-6.80511e-10	-1.21632	2.08117e-07	-6.80511e-10	-1.22218
247526667	chr1:247526667:A:G	5.99118e-33	-6.80511e-10	-1.31734	1.90444e-07	-6.80511e-10	-1.31092
247526769	chr1:247526769:G:C	1.36564e-32	-0.493421	-3.54985e-10	1.58378e-07	-1.4953	-3.54985e-10
247527115	chr1:247527115:T:G	3.46967e-22	24.6817	-1.21681	1.57071e-07	-0.549812	-0.953767
247527498	chr1:247527498:C:T	1.96132e-22	24.2068	-1.31236	1.40998e-07	-0.5093	-1.10223
247527839	chr1:247527839:C:T	6.75763e-22	25.4721	-1.3406	1.41763e-07	-0.376751	-1.22937
247527998	chr1:247527998:C:G	1.98238e-33	-1.48633	-0.937005	2.9677e-08	-2.37112	-0.798793
247528390	chr1:247528390:G:A	5.74504e-33	-6.80511e-10	-1.35929	1.814e-07	-6.80511e-10	-1.35957
247528473	chr1:247528473:C:T	9.89566e-33	-6.80511e-10	-0.815536	3.2693e-07	-6.80511e-10	-0.770533
247528805	chr1:247528805:A:G	6.74443e-34	-2.14267	-1.35883	1.57118e-08	-2.45388	-1.35199
247529052	chr1:247529052:T:A	8.05247e-33	-6.80511e-10	-1.02165	2.58584e-07	-6.80511e-10	-1.00506
247529187	chr1:247529187:G:C	5.74196e-33	-6.80511e-10	-1.35983	1.81351e-07	-6.80511e-10	-1.35985
247529649	chr1:247529649:A:G	5.78364e-33	-6.80511e-10	-1.3526	1.81372e-07	-6.80511e-10	-1.35973
247529677	chr1:247529677:A:C	1.81527e-29	8.04221	-1.34327	3.2601e-08	-1.7988	-1.27713
247529730	chr1:247529730:T:G	2.4822e-33	-1.15612	-1.04237	3.80332e-08	-1.94382	-0.977999
247529731	chr1:247529731:T:G	6.8602e-34	-2.27537	-1.20911	1.96914e-08	-2.44473	-1.13537
247530480	chr1:247530480:C:T	6.15454e-33	-6.80511e-10	-1.29044	1.92478e-07	-6.80511e-10	-1.3003
247530602	chr1:247530602:C:T	7.02272e-33	-6.80511e-10	-1.15848	2.47051e-07	-6.80511e-10	-1.05068
247530664	chr1:247530664:T:C	9.75832e-33	-6.80511e-10	-0.829511	3.20633e-07	-6.80511e-10	-0.789982
247531248	chr1:247531248:C:G	4.17513e-32	1.97401	-1.34991	2.00974e-08	-2.2139	-1.34579
247531253	chr1:247531253:T:C	6.50312e-33	-6.80511e-10	-1.23535	2.06043e-07	-6.80511e-10	-1.23219
247531386	chr1:247531386:A:G	3.72032e-33	-1.79382	-3.54985e-10	7.00564e-08	-2.31098	-3.54985e-10
247531647	chr1:247531647:G:C	1.46504e-33	-2.14894	-0.57681	4.0879e-08	-2.45089	-0.398768
247532125	chr1:247532125:C:G	8.0684e-33	-1.24346	0.223782	2.88072e-06	1.44829	-0.0427703
247532454	chr1:247532454:T:C	6.82014e-33	-6.80511e-10	-1.18775	2.18192e-07	-6.80511e-10	-1.1749
247532455	chr1:247532455:G:A	8.06453e-33	-6.80511e-10	-1.02016	2.59261e-07	-6.80511e-10	-1.00244
247532574	chr1:247532574:G:C	5.91223e-33	-6.80511e-10	-1.33061	1.8164e-07	-6.80511e-10	-1.35825
247532612	chr1:247532612:T:G	5.79378e-33	-6.80511e-10	-1.35085	1.837e-07	-6.80511e-10	-1.34697
247532656	chr1:247532656:T:C	7.10648e-33	-6.80511e-10	-1.14662	2.27432e-07	-6.80511e-10	-1.13343
247532745	chr1:247532745:G:A	1.1906e-33	-1.89842	-1.03476	2.44944e-08	-2.45427	-0.907562
247533015	chr1:247533015:G:A	8.96862e-33	-6.80511e-10	-0.9139	2.9287e-07	-6.80511e-10	-0.880552
247533137	chr1:247533137:G:A	1.43106e-28	9.9854	-1.22169	4.8745e-08	-1.33442	-1.33925
247533215	chr1:247533215:C:T	6.64458e-33	-6.80511e-10	-1.21383	2.09085e-07	-6.80511e-10	-1.21754
247534063	chr1:247534063:G:A	8.11397e-33	-6.80511e-10	-1.01404	2.55109e-07	-6.80511e-10	-1.01859
247534145	chr1:247534145:A:G	1.68737e-32	1.0443	-1.32617	1.69756e-08	-2.36999	-1.35851
247534146	chr1:247534146:T:C	5.94196e-33	-6.80511e-10	-1.32559	1.88431e-07	-6.80511e-10	-1.32155
247534282	chr1:247534282:G:C	2.06068e-33	-1.15455	-1.23004	1.98584e-08	-2.22668	-1.34497
247534511	chr1:247534511:A:G	6.52535e-33	-6.80511e-10	-1.23194	2.09212e-07	-6.80511e-10	-1.21693
247534678	chr1:247534678:G:A	6.82026e-33	-6.80511e-10	-1.18773	2.18737e-07	-6.80511e-10	-1.17241
247534862	chr1:247534862:T:C	1.67042e-33	-1.30993	-1.28462	2.34798e-08	-2.16267	-1.24148
247534981	chr1:247534981:G:T	1.41147e-32	0.849275	-1.30969	3.79351e-08	-1.65315	-1.27125
247535076	chr1:247535076:C:G	1.54897e-32	-6.80511e-10	-0.367457	4.72365e-07	-6.80511e-10	-0.402527
247535364	chr1:247535364:A:G	5.84308e-33	-6.80511e-10	-1.34237	1.90151e-07	-6.80511e-10	-1.31246
247535418	chr1:247535418:G:T	6.25801e-33	-6.80511e-10	-1.27377	2.0047e-07	-6.80511e-10	-1.25961
247535480	chr1:247535480:G:A	1.87777e-32	1.17938	-1.35434	4.36581e-08	-1.44283	-1.34106
247535938	chr1:247535938:G:A	5.79195e-33	-6.80511e-10	-1.35116	1.87026e-07	-6.80511e-10	-1.32903
247536098	chr1:247536098:T:TC	5.81494e-33	-6.80511e-10	-1.3472	1.88598e-07	-6.80511e-10	-1.32066
247536209	chr1:247536209:G:A	4.51467e-25	16.8204	-3.54985e-10	1.82742e-07	-1.3522	-3.54985e-10
247537044	chr1:247537044:C:T	7.31127e-33	-6.80511e-10	-1.11821	2.00851e-07	-6.80511e-10	-1.25772
247537277	chr1:247537277:CTA:C	5.76188e-33	-6.80511e-10	-1.35637	1.81798e-07	-6.80511e-10	-1.35739
247537289	chr1:247537289:G:A	4.87092e-33	-0.485337	-1.03901	5.70836e-08	-1.41941	-1.09636
247537493	chr1:247537493:C:T	2.50364e-32	1.08217	-0.969466	5.99656e-08	-1.49784	-0.968667
247537604	chr1:247537604:A:G	6.54181e-34	-2.44208	-1.08992	3.51387e-08	-2.06171	-0.939262
247537707	chr1:247537707:G:A	6.13943e-33	-6.80511e-10	-1.2929	1.92443e-07	-6.80511e-10	-1.30048
247537851	chr1:247537851:G:T	1.95698e-33	-2.43623	-3.54985e-10	9.00099e-08	-2.06036	-3.54985e-10
247537936	chr1:247537936:T:C	8.15508e-33	-6.80511e-10	-1.00899	2.51739e-07	-6.80511e-10	-1.03189
247538305	chr1:247538305:C:T	1.18443e-32	0.723896	-1.35968	3.30694e-08	-1.70537	-1.3563
247538363	chr1:247538363:C:T	8.03505e-33	-6.80511e-10	-1.02382	2.48103e-07	-6.80511e-10	-1.04643
247538512	chr1:247538512:C:A	1.15464e-32	0.698204	-1.35946	3.27824e-08	-1.7189	-1.35149
247538715	chr1:247538715:C:T	5.75015e-33	-6.80511e-10	-1.35841	1.81357e-07	-6.80511e-10	-1.35981
247538816	chr1:247538816:C:T	3.76901e-32	1.34144	-0.819669	1.1819e-07	-1.34471	-0.443279
247539202	chr1:247539202:G:A	8.03109e-33	-6.80511e-10	-1.02431	2.14389e-07	-6.80511e-10	-1.19249
247539376	chr1:247539376:G:A	1.04602e-32	0.599791	-1.35985	3.12057e-08	-1.76521	-1.35447
247539388	chr1:247539388:A:G	1.87113e-33	-1.20297	-1.27812	2.24658e-08	-2.21317	-1.23512
247539732	chr1:247539732:ACT:A	9.36448e-33	-0.197314	-0.673393	1.51881e-07	-0.890294	-0.646887
247539818	chr1:247539818:C:T	8.0142e-33	-6.80511e-10	-1.02642	2.47281e-07	-6.80511e-10	-1.04975
247540135	chr1:247540135:A:G	2.25834e-32	1.34854	-1.33895	4.45278e-08	-1.40831	-1.35585
247540189	chr1:247540189:G:A	7.46367e-33	-6.80511e-10	-1.09758	2.43109e-07	-6.80511e-10	-1.06677
247540251	chr1:247540251:T:G	7.27367e-33	-6.80511e-10	-1.12337	2.26148e-07	-6.80511e-10	-1.13909
247540467	chr1:247540467:G:A	5.91e-33	-6.80511e-10	-1.33099	1.84685e-07	-6.80511e-10	-1.34163
247540811	chr1:247540811:A:G	6.06164e-33	-6.80511e-10	-1.30565	1.88322e-07	-6.80511e-10	-1.32213
247541473	chr1:247541473:C:A	6.00045e-33	-6.80511e-10	-1.3158	1.86811e-07	-6.80511e-10	-1.33018
247541758	chr1:247541758:T:C	1.66393e-32	1.02543	-1.3213	3.82836e-08	-1.56788	-1.34738
247541772	chr1:247541772:A:G	1.93476e-33	-1.18069	-1.26696	2.24458e-08	-2.22415	-1.22502
247541949	chr1:247541949:A:G	1.70136e-32	1.04607	-1.31969	3.8773e-08	-1.55599	-1.34657
247542180	chr1:247542180:G:A	8.07259e-33	-6.80511e-10	-1.01916	2.47928e-07	-6.80511e-10	-1.04714
247542651	chr1:247542651:T:C	1.46779e-33	-1.52624	-1.19763	3.30247e-08	-1.84134	-1.22168
247542908	chr1:247542908:G:A	2.04693e-32	1.14941	-1.23812	4.33223e-08	-1.50041	-1.29121
247543052	chr1:247543052:G:A	1.00812e-32	0.561618	-1.35858	3.05571e-08	-1.78204	-1.35864
247543124	chr1:247543124:T:A	8.33371e-33	-6.80511e-10	-0.987322	2.55526e-07	-6.80511e-10	-1.01696
247543248	chr1:247543248:A:G	9.43488e-33	-0.863218	-3.54985e-10	2.59233e-07	-1.00255	-3.54985e-10
247543534	chr1:247543534:T:C	7.50215e-33	-6.80511e-10	-1.09244	2.44735e-07	-6.80511e-10	-1.0601
247543554	chr1:247543554:A:G	1.07045e-32	0.619565	-1.35653	3.19957e-08	-1.74721	-1.34747
247543761	chr1:247543761:T:C	7.1257e-33	-6.80511e-10	-1.14392	2.3174e-07	-6.80511e-10	-1.11466
247543890	chr1:247543890:A:G	7.95579e-33	-6.80511e-10	-1.03373	2.47229e-07	-6.80511e-10	-1.04996
247544045	chr1:247544045:A:T	1.05566e-32	-6.80511e-10	-0.750882	3.32514e-07	-6.80511e-10	-0.753599
247544286	chr1:247544286:C:T	3.29495e-27	11.9003	-3.54985e-10	6.67981e-08	-2.35861	-3.54985e-10
247544634	chr1:247544634:A:G	1.09808e-31	2.78538	-1.19428	2.40073e-07	0.223063	-1.3024
247544687	chr1:247544687:A:G	8.45305e-33	-6.80511e-10	-0.973104	2.59509e-07	-6.80511e-10	-1.00149
247544875	chr1:247544875:A:G	8.71493e-33	-6.80511e-10	-0.942593	2.67211e-07	-6.80511e-10	-0.972241
247545019	chr1:247545019:T:C	7.48563e-33	-6.80511e-10	-1.09465	2.33004e-07	-6.80511e-10	-1.10922
247545118	chr1:247545118:G:A	1.85513e-33	-1.65771	-0.83197	4.74443e-08	-1.78729	-0.91343
247545733	chr1:247545733:G:A	1.20781e-32	-6.80511e-10	-0.616241	3.54105e-07	-6.80511e-10	-0.690687
247545913	chr1:247545913:G:A	2.64098e-33	-0.952578	-1.1839	1.87069e-08	-2.29559	-1.33579
247546192	chr1:247546192:C:T	5.74223e-33	-6.80511e-10	-1.35978	1.81374e-07	-6.80511e-10	-1.35972
247546419	chr1:247546419:C:T	7.64083e-33	-6.80511e-10	-1.07413	2.31669e-07	-6.80511e-10	-1.11497
247546458	chr1:247546458:A:C	7.99954e-33	-6.80511e-10	-1.02825	2.37696e-07	-6.80511e-10	-1.08929
247546460	chr1:247546460:G:A	1.03208e-33	-2.36092	-0.715131	7.46055e-08	-1.27702	-0.971048
247546499	chr1:247546499:C:T	1.15624e-26	9.37175	3.78389	1.58959e-06	-1.81063	2.62158
247546503	chr1:247546503:T:C	1.03603e-32	-6.80511e-10	-0.769651	3.19745e-07	-6.80511e-10	-0.792756
247546640	chr1:247546640:T:C	9.21518e-34	-1.83015	-1.35921	2.24427e-08	-2.08946	-1.35985
247546870	chr1:247546870:G:A	2.04321e-33	-2.39311	-3.54985e-10	7.05901e-08	-2.30339	-3.54985e-10
247546949	chr1:247546949:AAAG:A	7.62752e-30	5.83189	-3.54985e-10	1.14994e-05	2.78977	-3.54985e-10
247547322	chr1:247547322:C:T	1.46712e-28	6.64067	2.14793	1.42863e-05	1.73633	1.27045
247547523	chr1:247547523:T:C	4.80548e-30	5.70676	-0.336879	1.11043e-06	1.08472	-0.632494
247547565	chr1:247547565:G:A	1.74224e-28	6.26031	2.70016	1.84196e-05	1.47809	1.7828
247547648	chr1:247547648:G:A	1.38886e-28	6.26434	2.46944	1.50389e-05	1.47901	1.5791
247548475	chr1:247548475:CCTT:C	2.95336e-32	-6.80511e-10	0.277896	7.10436e-07	-6.80511e-10	0.00559909
247548799	chr1:247548799:T:G	2.7339e-32	-6.80511e-10	0.200682	8.44802e-07	-6.80511e-10	0.178823
247549616	chr1:247549616:A:G	8.40675e-33	-6.80511e-10	-0.978596	2.73491e-07	-6.80511e-10	-0.94901
247550304	chr1:247550304:T:C	4.39497e-31	0.916627	2.06137	5.46777e-07	-1.5406	1.28436
247550359	chr1:247550359:T:C	2.00292e-33	-2.41303	-3.54985e-10	6.41552e-08	-2.39897	-3.54985e-10
247550412	chr1:247550412:T:C	7.24309e-33	-6.80511e-10	-1.12758	2.30175e-07	-6.80511e-10	-1.12144
247550517	chr1:247550517:A:G	2.89733e-33	-2.04384	-3.54985e-10	6.51553e-08	-2.38351	-3.54985e-10
247550654	chr1:247550654:A:AAC	5.75004e-33	-6.80511e-10	-1.35843	1.81933e-07	-6.80511e-10	-1.35664
247550978	chr1:247550978:G:A	5.74664e-33	-6.80511e-10	-1.35902	1.8165e-07	-6.80511e-10	-1.3582
247551121	chr1:247551121:G:A	1.98161e-33	-2.42372	-3.54985e-10	6.52428e-08	-2.38216	-3.54985e-10
247551696	chr1:247551696:C:T	6.20696e-33	-6.80511e-10	-1.28196	1.98226e-07	-6.80511e-10	-1.27087
247551810	chr1:247551810:C:T	9.78627e-33	-6.80511e-10	-0.826651	3.10433e-07	-6.80511e-10	-0.822311
247552042	chr1:247552042:A:G	6.13034e-33	-6.80511e-10	-1.29438	1.93615e-07	-6.80511e-10	-1.29441
247552385	chr1:247552385:G:A	4.37708e-33	-0.464996	-1.16625	1.60665e-08	-2.44362	-1.33992
247552404	chr1:247552404:T:G	1.43697e-27	12.3317	-1.26132	6.86675e-07	1.32979	-1.35821
247552695	chr1:247552695:C:T	6.06658e-33	-6.80511e-10	-1.30484	1.93354e-07	-6.80511e-10	-1.29576
247552843	chr1:247552843:C:G	5.32713e-33	-2.13783	0.703009	7.42502e-08	-2.44413	0.191294
247553111	chr1:247553111:C:T	7.29283e-33	-6.80511e-10	-1.12074	2.35123e-07	-6.80511e-10	-1.10017
247553139	chr1:247553139:G:A	7.26524e-33	-6.80511e-10	-1.12453	2.34196e-07	-6.80511e-10	-1.10412
247553403	chr1:247553403:C:T	1.7161e-32	-6.80511e-10	-0.264993	5.27705e-07	-6.80511e-10	-0.291742
247553507	chr1:247553507:C:T	4.94341e-33	-2.18895	0.679369	7.20637e-08	-2.45184	0.169112
247553658	chr1:247553658:A:G	6.50749e-33	-6.80511e-10	-1.23468	2.11659e-07	-6.80511e-10	-1.2053
247554094	chr1:247554094:G:T	6.07383e-33	-6.80511e-10	-1.30364	1.91842e-07	-6.80511e-10	-1.30361
247554233	chr1:247554233:T:C	5.87925e-33	-6.80511e-10	-1.3362	1.8603e-07	-6.80511e-10	-1.33437
247554955	chr1:247554955:G:A	3.65402e-33	-1.60353	-0.208275	4.4794e-08	-2.18455	-0.573654
247555172	chr1:247555172:A:G	5.87758e-33	-6.80511e-10	-1.33649	1.89548e-07	-6.80511e-10	-1.31564
247555560	chr1:247555560:T:C	9.64385e-33	-6.80511e-10	-0.841311	3.05888e-07	-6.80511e-10	-0.837059
247555604	chr1:247555604:C:T	2.41418e-33	-2.22627	-3.54985e-10	6.09445e-08	-2.45032	-3.54985e-10
247555605	chr1:247555605:G:A	5.87001e-33	-6.80511e-10	-1.33778	1.82725e-07	-6.80511e-10	-1.3523
247555753	chr1:247555753:G:C	6.35423e-33	-6.80511e-10	-1.25851	1.96848e-07	-6.80511e-10	-1.27785
247556075	chr1:247556075:T:C	4.86729e-33	-2.1989	0.673802	7.17578e-08	-2.4528	0.165816
247556352	chr1:247556352:A:G	3.86193e-32	-6.80511e-10	0.546122	1.21568e-06	-6.80511e-10	0.542775
247556467	chr1:247556467:G:A	0.786995	71.4181	1.22006	1.65149e-08	-2.41487	-1.34115
247556573	chr1:247556573:G:A	5.94118e-33	-6.80511e-10	-1.32572	1.88696e-07	-6.80511e-10	-1.32014
247556682	chr1:247556682:G:A	6.21324e-33	-6.80511e-10	-1.28095	2.00942e-07	-6.80511e-10	-1.25726
247556885	chr1:247556885:A:G	2.11739e-32	-6.80511e-10	-0.0548608	6.55574e-07	-6.80511e-10	-0.074768
247556908	chr1:247556908:G:A	6.06943e-33	-6.80511e-10	-1.30437	1.917e-07	-6.80511e-10	-1.30435
247557060	chr1:247557060:A:T	1.08941e-31	-6.80511e-10	1.58317	2.42761e-06	-6.80511e-10	1.23438
247557212	chr1:247557212:C:A	2.89101e-32	0.256559	-3.54985e-10	4.90385e-06	1.9375	-3.54985e-10
247557506	chr1:247557506:T:C	8.80989e-33	-6.80511e-10	-0.931757	2.80633e-07	-6.80511e-10	-0.923233
247557647	chr1:247557647:G:A	9.04541e-33	-6.80511e-10	-0.905374	2.72215e-07	-6.80511e-10	-0.953689
247558487	chr1:247558487:G:A	5.32614e-34	-2.39705	-1.34054	1.6294e-08	-2.41393	-1.35555
247558721	chr1:247558721:G:C	2.04376e-33	-2.39284	-3.54985e-10	6.30358e-08	-2.41658	-3.54985e-10
247558892	chr1:247558892:TTTTA:T	1.02541e-32	-6.80511e-10	-0.779953	3.25287e-07	-6.80511e-10	-0.775573
247558897	chr1:247558897:T:TTTAA	5.31407e-34	-2.38136	-1.3585	1.61686e-08	-2.42651	-1.3507
247559286	chr1:247559286:G:A	0.213005	70.0742	1.25706	1.63988e-08	-2.43521	-1.32786
247559741	chr1:247559741:T:C	2.04611e-33	-1.81429	-0.577405	3.27482e-08	-2.28802	-0.783416
247559787	chr1:247559787:A:T	6.03624e-33	-1.69578	0.385932	5.92258e-08	-2.37883	-0.100095
247560004	chr1:247560004:T:A	9.86213e-34	-2.38164	-0.739875	2.66951e-08	-2.43847	-0.837324
247560368	chr1:247560368:C:T	2.82754e-27	13.0796	-1.33234	1.03915e-06	1.73356	-1.34768
247560385	chr1:247560385:T:TA	5.14065e-34	-2.42323	-1.34981	1.71372e-08	-2.38213	-1.3369
247560593	chr1:247560593:T:A	5.59596e-33	-2.05814	0.672556	6.92791e-08	-2.45439	0.13225
247560633	chr1:247560633:A:G	2.34318e-32	0.0464646	-3.54985e-10	3.88699e-07	-0.597473	-3.54985e-10
247560698	chr1:247560698:A:C	6.36735e-33	-6.80511e-10	-1.25645	1.97828e-07	-6.80511e-10	-1.27288
247560728	chr1:247560728:T:G	7.73117e-33	-6.80511e-10	-1.06237	2.45128e-07	-6.80511e-10	-1.0585
247560908	chr1:247560908:T:A	1.88584e-33	-2.14036	-0.332896	3.44682e-08	-2.44199	-0.578253
247561222	chr1:247561222:G:A	6.55984e-33	-6.80511e-10	-1.22667	2.07504e-07	-6.80511e-10	-1.22513
247561352	chr1:247561352:T:C	6.16573e-33	-2.04498	0.756355	8.26679e-08	-2.42011	0.274659
247561418	chr1:247561418:C:T	5.92735e-33	-6.80511e-10	-1.32805	1.87564e-07	-6.80511e-10	-1.32616
247561433	chr1:247561433:A:G	7.49371e-33	-6.80511e-10	-1.09357	2.42028e-07	-6.80511e-10	-1.07123
247561732	chr1:247561732:G:A	3.10425e-32	-2.44949	2.77721	8.63652e-07	-2.45043	2.65132
247561744	chr1:247561744:T:C	2.01631e-33	-2.40636	-3.54985e-10	6.3798e-08	-2.40456	-3.54985e-10
247561910	chr1:247561910:C:T	1.95285e-33	-2.43834	-3.54985e-10	6.71537e-08	-2.3533	-3.54985e-10
247562226	chr1:247562226:C:T	1.93026e-33	-2.44998	-3.54985e-10	1.84029e-07	-1.34519	-3.54985e-10
247562246	chr1:247562246:G:A	2.36e-32	-6.80511e-10	0.0536172	7.1559e-07	-6.80511e-10	0.0128269
247562652	chr1:247562652:G:A	2.29296e-33	-2.27779	-3.54985e-10	6.9229e-08	-2.32286	-3.54985e-10
247562780	chr1:247562780:C:T	1.58092e-32	-6.80511e-10	-0.347041	4.97263e-07	-6.80511e-10	-0.35116
247563226	chr1:247563226:T:C	5.75418e-33	-6.80511e-10	-1.3577	1.81727e-07	-6.80511e-10	-1.35778
247563378	chr1:247563378:C:A	3.99077e-33	-0.995386	-0.728262	8.55595e-08	-1.8662	-0.244871
247563868	chr1:247563868:C:G	6.26556e-32	-6.80511e-10	1.03002	1.8769e-06	-6.80511e-10	0.977098
247563988	chr1:247563988:A:G	5.47794e-32	0.895683	-3.54985e-10	2.66226e-06	1.32665	-3.54985e-10
247564084	chr1:247564084:C:T	1.41351e-32	0.878949	-1.33792	1.34115e-07	-0.301747	-1.35983
247564179	chr1:247564179:G:T	7.15069e-33	0.0233219	-1.16375	9.54921e-06	3.58792	-0.983989
247564259	chr1:247564259:A:G	6.21547e-33	-6.80511e-10	-1.28059	1.93229e-07	-6.80511e-10	-1.29641
247564292	chr1:247564292:A:G	8.40763e-33	-6.80511e-10	-0.978492	2.56057e-07	-6.80511e-10	-1.01488
247565077	chr1:247565077:C:T	6.62466e-31	4.69924	-1.3109	1.13749e-07	-0.524156	-1.30213
247565315	chr1:247565315:A:G	8.43205e-33	0.382341	-1.35793	2.27756e-08	-2.10722	-1.32737
247565382	chr1:247565382:A:G	4.90616e-33	-0.159345	-1.35779	2.18722e-08	-2.13954	-1.33553
247565660	chr1:247565660:C:T	4.37416e-33	-0.27466	-1.35726	2.27184e-08	-2.10336	-1.33375
247565908	chr1:247565908:T:C	6.50709e-33	-6.80511e-10	-1.23474	2.04819e-07	-6.80511e-10	-1.23816
247566098	chr1:247566098:G:T	7.01681e-33	0.00300499	-1.16233	9.7605e-06	3.60566	-0.979843
247566311	chr1:247566311:C:T	4.21941e-33	-0.376576	-1.29136	2.54941e-08	-2.09203	-1.2298
247566390	chr1:247566390:G:A	5.73253e-33	-1.15915	-0.20233	1.4946e-07	-1.95658	0.403327
247566591	chr1:247566591:G:A	7.23105e-33	-6.80511e-10	-1.12925	2.30663e-07	-6.80511e-10	-1.11932
247566625	chr1:247566625:CATT:C	5.79037e-33	-6.80511e-10	-1.35143	1.82171e-07	-6.80511e-10	-1.35533
247566878	chr1:247566878:A:G	3.58819e-33	-1.82998	-3.54985e-10	4.94605e-07	-0.35652	-3.54985e-10
247566923	chr1:247566923:A:T	3.93177e-33	-0.381662	-1.35688	2.37549e-08	-2.05997	-1.33252
247567231	chr1:247567231:A:G	6.06109e-33	-1.16712	-0.138623	1.60824e-07	-1.96341	0.483443
247567232	chr1:247567232:C:T	9.14721e-33	-6.80511e-10	-0.894182	2.77014e-07	-6.80511e-10	-0.936212
247567292	chr1:247567292:G:A	7.68456e-33	0.113642	-1.18206	1.11647e-05	3.76761	-1.00737
247567567	chr1:247567567:C:A	9.3442e-33	-6.80511e-10	-0.872876	2.96114e-07	-6.80511e-10	-0.869534
247567867	chr1:247567867:T:C	5.17062e-33	-1.46464	-3.54985e-10	7.79193e-08	-2.20461	-3.54985e-10
247568438	chr1:247568438:TC:T	6.09011e-32	-6.80511e-10	1.00162	1.83485e-06	-6.80511e-10	0.954439
247568669	chr1:247568669:T:G	1.81596e-32	-6.80511e-10	-0.208431	5.81128e-07	-6.80511e-10	-0.195309
247568710	chr1:247568710:G:A	9.41879e-33	-6.80511e-10	-0.864925	2.84864e-07	-6.80511e-10	-0.908269
247568714	chr1:247568714:A:C	9.38941e-33	-6.80511e-10	-0.868049	2.84015e-07	-6.80511e-10	-0.911253
247568981	chr1:247568981:A:T	3.0307e-31	3.94364	-1.3373	6.3612e-08	-1.0783	-1.32918
247569012	chr1:247569012:T:C	6.79159e-33	-0.0323737	-1.15957	9.18458e-06	3.54056	-0.975562
247569112	chr1:247569112:C:T	9.22307e-33	-6.80511e-10	-0.885924	2.79227e-07	-6.80511e-10	-0.928256
247569139	chr1:247569139:C:T	6.01336e-33	-0.122751	-1.1909	4.85363e-08	-1.59305	-1.08492
247570429	chr1:247570429:A:G	5.76043e-31	4.57753	-1.32898	1.07376e-07	-0.562186	-1.32176
247570524	chr1:247570524:A:C	1.6089e-32	-6.80511e-10	-0.329494	4.85983e-07	-6.80511e-10	-0.374106
247570660	chr1:247570660:C:T	1.0682e-32	-6.80511e-10	-0.739068	3.20864e-07	-6.80511e-10	-0.789261
247570711	chr1:247570711:A:G	6.90602e-33	-6.80511e-10	-1.17524	2.04729e-07	-6.80511e-10	-1.23859
247570900	chr1:247570900:G:A	5.56793e-31	4.5614	-1.34684	1.04944e-07	-0.564668	-1.34219
247570950	chr1:247570950:T:C	7.3245e-31	4.83063	-1.34187	1.19761e-07	-0.438985	-1.3358
247570952	chr1:247570952:C:T	8.081e-27	13.1503	-0.352902	2.8329e-08	-2.36065	-0.855748
247571052	chr1:247571052:C:T	6.02939e-33	-1.17767	-0.133314	1.60738e-07	-1.97039	0.489883
247571104	chr1:247571104:G:A	7.76134e-33	-6.80511e-10	-1.05848	2.37371e-07	-6.80511e-10	-1.09066
247571236	chr1:247571236:T:G	9.12418e-33	-6.80511e-10	-0.896703	2.76351e-07	-6.80511e-10	-0.938608
247571289	chr1:247571289:T:C	2.502e-33	-1.3383	-0.852245	2.28985e-08	-2.07873	-1.35048
247571346	chr1:247571346:C:A	1.34713e-32	-6.80511e-10	-0.507069	4.2528e-07	-6.80511e-10	-0.507533
247571368	chr1:247571368:T:C	6.11969e-33	-6.80511e-10	-1.29612	1.84853e-07	-6.80511e-10	-1.34072
247571866	chr1:247571866:A:G	6.52658e-33	-0.0595454	-1.1722	8.73404e-06	3.50832	-0.993615
247572151	chr1:247572151:C:G	8.88176e-33	-6.80511e-10	-0.923632	2.68532e-07	-6.80511e-10	-0.967309
247572163	chr1:247572163:G:A	7.72751e-33	-6.80511e-10	-1.06284	2.43139e-07	-6.80511e-10	-1.06665
247572387	chr1:247572387:C:T	2.23711e-32	-6.80511e-10	0.000137301	6.60934e-07	-6.80511e-10	-0.066626
247572437	chr1:247572437:T:C	6.20227e-33	-6.80511e-10	-1.28272	1.9541e-07	-6.80511e-10	-1.28518
247572715	chr1:247572715:A:T	1.34319e-32	-6.80511e-10	-0.510001	4.3395e-07	-6.80511e-10	-0.48735
247572732	chr1:247572732:G:C	7.43067e-34	-2.4361	-0.968498	2.69291e-08	-2.1307	-1.13638
247572828	chr1:247572828:C:A	5.80304e-33	0.0104836	-1.35973	6.65093e-06	3.58918	-1.34695
247573045	chr1:247573045:C:T	7.09313e-33	-1.21108	0.0625774	1.99832e-07	-1.98886	0.726062
247573168	chr1:247573168:A:AG	3.99779e-33	-1.72189	-3.54985e-10	1.32381e-07	-1.6746	-3.54985e-10
247573361	chr1:247573361:C:T	9.11163e-33	-6.80511e-10	-0.89808	2.76525e-07	-6.80511e-10	-0.937977
247573539	chr1:247573539:A:G	6.35062e-33	0.0933918	-1.35247	8.44254e-06	3.8404	-1.35964
247573546	chr1:247573546:G:A	6.57418e-33	-6.80511e-10	-1.22448	2.0931e-07	-6.80511e-10	-1.21646
247573557	chr1:247573557:C:A	7.02568e-33	-1.18328	0.0252177	1.92941e-07	-1.97329	0.675395
247573622	chr1:247573622:C:A	6.63219e-33	-0.19259	-1.02311	8.62903e-06	3.29889	-0.796285
247573734	chr1:247573734:G:A	7.55561e-34	-2.03633	-1.35159	7.21564e-08	-0.965799	-1.31564
247573811	chr1:247573811:C:T	5.76236e-33	-6.80511e-10	-1.35628	1.81877e-07	-6.80511e-10	-1.35695
247573919	chr1:247573919:G:T	2.74027e-33	-2.09957	-3.54985e-10	7.66949e-08	-2.22044	-3.54985e-10
247574626	chr1:247574626:A:T	3.77726e-27	12.2612	-0.224291	3.03994e-08	-2.39017	-0.755684
247574671	chr1:247574671:T:C	9.94819e-33	-6.80511e-10	-0.810241	3.004e-07	-6.80511e-10	-0.855164
247575190	chr1:247575190:TA:T	6.36001e-33	-6.80511e-10	-1.2576	2.02696e-07	-6.80511e-10	-1.24857
247575337	chr1:247575337:A:G	7.12304e-33	-1.1443	-3.54985e-10	3.33188e-07	-0.751572	-3.54985e-10
247576618	chr1:247576618:T:A	5.74241e-33	-6.80511e-10	-1.35975	1.81552e-07	-6.80511e-10	-1.35874
247577423	chr1:247577423:A:T	9.82533e-33	-6.80511e-10	-0.822667	2.9639e-07	-6.80511e-10	-0.868603
247577462	chr1:247577462:C:A	6.57883e-27	12.8449	-0.253138	3.13181e-08	-2.34098	-0.775103
247577707	chr1:247577707:T:C	8.7085e-34	-2.38444	-0.861473	5.72967e-08	-1.82485	-0.687184
247578120	chr1:247578120:T:C	1.03042e-32	-0.64879	-0.126292	3.72058e-08	-2.42347	-0.520343
247578211	chr1:247578211:ACTCAGAATAAGAGCAGGCTCTGCAACAGGTCCAGG:A	8.52307e-33	-6.80511e-10	-0.964854	2.58869e-07	-6.80511e-10	-1.00396
247578316	chr1:247578316:T:C	3.77188e-33	-0.709829	-1.07023	3.22573e-06	2.4561	-0.937466
247578368	chr1:247578368:T:G	1.1358e-26	13.2863	-0.148518	3.5733e-08	-2.29929	-0.684912
247578607	chr1:247578607:C:T	8.88059e-33	-6.80511e-10	-0.923763	2.82403e-07	-6.80511e-10	-0.916946
247578681	chr1:247578681:G:A	5.74996e-33	-6.80511e-10	-1.35844	1.81395e-07	-6.80511e-10	-1.3596
247578747	chr1:247578747:A:T	6.1209e-33	-6.80511e-10	-1.29592	1.92139e-07	-6.80511e-10	-1.30206
247579238	chr1:247579238:AG:A	7.67053e-33	-1.60886	0.538613	2.73109e-07	-2.26241	1.312
247579275	chr1:247579275:C:T	5.03976e-34	-2.43445	-1.35841	1.66609e-08	-2.39548	-1.35173
247579469	chr1:247579469:C:A	7.23489e-33	-6.80511e-10	-1.12872	2.27621e-07	-6.80511e-10	-1.1326
247579471	chr1:247579471:C:T	5.50557e-33	-0.334252	-1.06762	1.90581e-06	1.91042	-0.918039
247579579	chr1:247579579:A:G	6.69826e-34	-2.37537	-1.133	1.75283e-08	-2.43491	-1.26155
247579597	chr1:247579597:T:C	7.46644e-27	13.0532	-0.334938	3.02852e-08	-2.32143	-0.828189
247579865	chr1:247579865:C:G	1.05924e-32	-6.80511e-10	-0.747499	3.18521e-07	-6.80511e-10	-0.796592
247580314	chr1:247580314:C:T	4.14898e-33	-0.345261	-1.33951	3.38114e-06	2.86259	-1.2969
247580674	chr1:247580674:TTA:T	2.19503e-30	5.93401	-1.34768	2.78797e-07	0.416452	-1.34625
247581212	chr1:247581212:G:A	1.00401e-32	0.495527	-1.29657	1.84783e-08	-2.40696	-1.23672
247581303	chr1:247581303:A:G	9.34374e-27	13.1128	-0.170239	3.41595e-08	-2.318	-0.711239
247581725	chr1:247581725:A:G	9.12646e-33	0.393335	-1.28979	1.89611e-08	-2.39008	-1.22781
247581849	chr1:247581849:A:T	6.19658e-33	-6.80511e-10	-1.28363	1.96803e-07	-6.80511e-10	-1.27807
247581925	chr1:247581925:C:T	4.16453e-32	1.87818	-1.25662	3.54668e-08	-1.73926	-1.25242
247582338	chr1:247582338:A:T	6.36901e-33	-6.80511e-10	-1.25619	2.02996e-07	-6.80511e-10	-1.24709
247582716	chr1:247582716:G:A	3.15245e-33	-1.95945	-3.54985e-10	1.04646e-07	-1.9097	-3.54985e-10
247582753	chr1:247582753:C:G	7.56037e-34	-2.02745	-1.35985	2.47266e-08	-2.42462	-0.927784
247582763	chr1:247582763:C:A	6.20193e-33	-6.80511e-10	-1.28277	1.95416e-07	-6.80511e-10	-1.28515
247583366	chr1:247583366:T:G	5.92246e-33	-1.70455	0.375671	2.16896e-07	-2.30529	1.12442
247583810	chr1:247583810:T:C	2.02274e-33	-2.40318	-3.54985e-10	6.33222e-08	-2.41204	-3.54985e-10
247584018	chr1:247584018:T:C	1.29023e-32	-0.522286	-0.0279388	2.30781e-07	-1.27391	0.155103
247584116	chr1:247584116:G:T	1.35584e-33	-1.52969	-1.27352	2.70899e-08	-2.07765	-1.18347
247584460	chr1:247584460:G:A	9.43255e-34	-2.21135	-0.954701	2.02559e-08	-2.44826	-1.10357
247584933	chr1:247584933:C:T	6.67569e-33	0.0685397	-1.2777	2.04086e-08	-2.33319	-1.21113
247585383	chr1:247585383:A:C	1.28663e-31	3.0648	-1.31523	1.81175e-08	-2.4543	-1.2091
247585755	chr1:247585755:A:G	6.9036e-33	0.184069	-1.35966	1.84315e-08	-2.29908	-1.34714
247585913	chr1:247585913:G:A	5.84008e-33	-6.80511e-10	-1.34289	1.90733e-07	-6.80511e-10	-1.3094
247586102	chr1:247586102:G:C	6.94338e-33	-6.80511e-10	-1.16984	2.02354e-07	-6.80511e-10	-1.25026
247586159	chr1:247586159:C:T	3.56259e-32	-6.80511e-10	0.465441	1.07978e-06	-6.80511e-10	0.424235
247586445	chr1:247586445:TTTG:T	1.9649e-33	-1.40177	-1.03042	2.23492e-08	-2.28032	-1.17317
247586497	chr1:247586497:A:T	8.06486e-33	-6.80511e-10	-1.02012	2.46393e-07	-6.80511e-10	-1.05335
247586612	chr1:247586612:T:C	9.15411e-33	-6.80511e-10	-0.893429	2.78155e-07	-6.80511e-10	-0.9321
247586668	chr1:247586668:T:C	1.1682e-32	-0.300608	-0.348976	7.93349e-08	-1.66426	-0.522345
247586850	chr1:247586850:C:T	3.32028e-33	-1.90758	-3.54985e-10	6.65348e-07	-0.0599691	-3.54985e-10
247586875	chr1:247586875:G:T	1.26863e-33	-1.82316	-1.04654	2.29315e-08	-2.23128	-1.19649
247586951	chr1:247586951:G:A	6.2449e-33	-6.80511e-10	-1.27587	1.9579e-07	-6.80511e-10	-1.28323
247587109	chr1:247587109:G:A	5.74186e-33	-6.80511e-10	-1.35985	1.81372e-07	-6.80511e-10	-1.35973
247587124	chr1:247587124:A:T	1.44442e-32	-6.80511e-10	-0.437335	4.62057e-07	-6.80511e-10	-0.424592
247587287	chr1:247587287:A:G	7.32199e-32	-6.80511e-10	1.18584	2.21764e-06	-6.80511e-10	1.14392
247587295	chr1:247587295:T:G	3.57676e-33	-1.83317	-3.54985e-10	1.75798e-07	-1.39094	-3.54985e-10
247587614	chr1:247587614:C:T	8.07148e-33	-6.80511e-10	-1.01929	2.52763e-07	-6.80511e-10	-1.02783
247587649	chr1:247587649:A:G	5.75231e-33	-6.80511e-10	-1.35803	1.82124e-07	-6.80511e-10	-1.35559
247587700	chr1:247587700:T:C	2.11015e-33	-2.36087	-3.54985e-10	6.25832e-08	-2.42378	-3.54985e-10
247587730	chr1:247587730:C:A	1.33203e-32	-0.230743	-0.287599	8.71342e-08	-1.62398	-0.468852
247588172	chr1:247588172:G:A	8.53568e-33	-6.80511e-10	-0.963376	2.59802e-07	-6.80511e-10	-1.00036
247588429	chr1:247588429:C:G	3.09646e-33	-0.669384	-1.30799	1.9755e-07	0.025337	-1.29963
247588634	chr1:247588634:T:G	5.74319e-33	-6.80511e-10	-1.35962	1.81351e-07	-6.80511e-10	-1.35984
247588717	chr1:247588717:G:C	1.4854e-33	-1.42841	-1.28354	4.92745e-08	-1.4403	-1.22258
247588807	chr1:247588807:A:G	9.19202e-34	-1.83946	-1.35242	1.65925e-08	-2.4125	-1.33884
247588859	chr1:247588859:T:C	1.26339e-33	-1.61784	-1.256	3.3629e-08	-1.70899	-1.3359
247589405	chr1:247589405:C:T	3.68033e-31	-6.80511e-10	2.80054	1.07653e-05	-6.80511e-10	2.7238
247589420	chr1:247589420:G:A	7.91328e-33	-6.80511e-10	-1.03909	2.47025e-07	-6.80511e-10	-1.05079
247589782	chr1:247589782:C:T	8.23239e-33	-6.80511e-10	-0.999555	2.6543e-07	-6.80511e-10	-0.978929
247589831	chr1:247589831:G:A	6.59448e-33	-6.80511e-10	-1.2214	2.06536e-07	-6.80511e-10	-1.22981
247589847	chr1:247589847:G:A	6.5973e-33	-6.80511e-10	-1.22097	2.06621e-07	-6.80511e-10	-1.2294
247589905	chr1:247589905:G:T	1.39776e-33	-1.63748	-1.13528	2.01126e-08	-2.36207	-1.19686
247590032	chr1:247590032:A:G	1.35811e-33	-1.62665	-1.17489	1.93186e-08	-2.36934	-1.22987
247590080	chr1:247590080:T:C	6.5963e-33	-6.80511e-10	-1.22112	2.06595e-07	-6.80511e-10	-1.22952
247590094	chr1:247590094:T:G	7.54816e-33	-6.80511e-10	-1.08633	2.31015e-07	-6.80511e-10	-1.1178
247590133	chr1:247590133:C:T	6.68065e-33	-6.80511e-10	-1.20842	2.09399e-07	-6.80511e-10	-1.21604
247590236	chr1:247590236:A:AT	6.96409e-33	0.112517	-1.27938	2.40841e-05	4.81828	-1.28926
247590881	chr1:247590881:A:C	1.96264e-33	-1.4654	-0.967945	1.49073e-06	1.70542	-0.958679
247591266	chr1:247591266:T:C	1.34207e-33	-2.45318	-0.360242	8.75015e-08	-1.75284	-0.335781
247592072	chr1:247592072:T:C	7.03513e-33	-6.80511e-10	-1.15672	2.19835e-07	-6.80511e-10	-1.1674
247592140	chr1:247592140:T:C	3.76583e-31	-6.80511e-10	2.82351	1.1003e-05	-6.80511e-10	2.74564
247592266	chr1:247592266:T:C	1.2755e-33	-2.45466	-0.409632	8.89913e-08	-1.68692	-0.384818
247592504	chr1:247592504:C:T	3.45074e-31	-6.80511e-10	2.73613	1.00903e-05	-6.80511e-10	2.65905
247592840	chr1:247592840:C:T	4.97511e-31	-6.80511e-10	3.10199	1.4479e-05	-6.80511e-10	3.02017
247592841	chr1:247592841:G:A	5.80741e-33	-6.80511e-10	-1.3485	1.83584e-07	-6.80511e-10	-1.34761
247592865	chr1:247592865:G:A	4.05679e-31	-6.80511e-10	2.89793	1.18421e-05	-6.80511e-10	2.81914
247592918	chr1:247592918:C:T	1.32703e-33	-2.45458	-0.370109	9.43296e-08	-1.66866	-0.344826
247593034	chr1:247593034:C:A	3.86607e-31	-6.80511e-10	2.84978	1.1293e-05	-6.80511e-10	2.77166
247593261	chr1:247593261:T:C	7.93959e-33	-6.80511e-10	-1.03577	2.47216e-07	-6.80511e-10	-1.05002
247593363	chr1:247593363:G:A	8.13569e-33	-6.80511e-10	-1.01137	2.61823e-07	-6.80511e-10	-0.99261
247593485	chr1:247593485:C:T	1.5851e-33	-1.31271	-1.33427	2.73214e-08	-1.93656	-1.31605
247593569	chr1:247593569:T:A	3.92463e-31	-6.80511e-10	2.86481	1.14626e-05	-6.80511e-10	2.78656
247593924	chr1:247593924:T:C	1.37956e-33	-2.45419	-0.331674	1.00266e-07	-1.64658	-0.305875
247594091	chr1:247594091:T:C	5.90417e-33	-6.80511e-10	-1.33197	1.85636e-07	-6.80511e-10	-1.33649
247594105	chr1:247594105:G:T	5.82573e-33	-6.80511e-10	-1.34535	1.83369e-07	-6.80511e-10	-1.34878
247594200	chr1:247594200:C:T	5.82924e-33	-6.80511e-10	-1.34474	1.83347e-07	-6.80511e-10	-1.3489
247594657	chr1:247594657:A:G	2.23678e-32	-6.80511e-10	-1.09807e-05	7.07604e-07	-6.80511e-10	0.00160436
247594684	chr1:247594684:T:C	1.59066e-33	-1.31058	-1.3329	2.74591e-08	-1.93162	-1.31596
247594751	chr1:247594751:C:T	1.12664e-33	-1.65568	-1.33271	1.70058e-08	-2.38379	-1.34294
247594896	chr1:247594896:C:T	6.35582e-33	-6.80511e-10	-1.25826	2.04751e-07	-6.80511e-10	-1.23849
247594911	chr1:247594911:C:T	7.88431e-33	-6.80511e-10	-1.04276	2.53534e-07	-6.80511e-10	-1.02478
247595126	chr1:247595126:C:T	5.41026e-34	-2.45463	-1.26729	3.6303e-08	-1.68779	-1.28059
247595345	chr1:247595345:A:G	1.3648e-33	-2.45425	-0.342367	9.19742e-08	-1.72032	-0.318448
247595769	chr1:247595769:A:G	2.14787e-31	-6.80511e-10	2.26202	6.34228e-06	-6.80511e-10	2.19471
247595885	chr1:247595885:G:A	1.39731e-33	-1.66474	-1.10834	2.07954e-08	-2.35533	-1.17022
247596108	chr1:247596108:G:A	3.95675e-33	-1.73221	-3.54985e-10	6.16815e-07	-0.13571	-3.54985e-10
247596162	chr1:247596162:C:T	5.80395e-33	-6.80511e-10	-1.34909	1.82724e-07	-6.80511e-10	-1.3523
247596393	chr1:247596393:T:C	6.58156e-33	-6.80511e-10	-1.22336	2.06269e-07	-6.80511e-10	-1.2311
247596806	chr1:247596806:A:G	1.58661e-33	-1.74412	-0.901911	2.57258e-08	-2.32479	-0.987999
247596887	chr1:247596887:G:A	1.61826e-31	-6.80511e-10	1.97889	4.78118e-06	-6.80511e-10	1.91216
247596917	chr1:247596917:A:G	5.94381e-33	-6.80511e-10	-1.32528	1.88945e-07	-6.80511e-10	-1.31882
247596956	chr1:247596956:G:A	1.6877e-33	-1.73244	-0.851828	2.67978e-08	-2.32989	-0.942073
247596983	chr1:247596983:G:A	1.18131e-33	-2.45401	-0.486998	7.89648e-08	-1.72904	-0.462235
247597155	chr1:247597155:C:A	2.40295e-31	-6.80511e-10	2.37424	7.0814e-06	-6.80511e-10	2.30495
247597271	chr1:247597271:C:T	5.79449e-33	-6.80511e-10	-1.35072	1.82443e-07	-6.80511e-10	-1.35384
247597508	chr1:247597508:A:G	1.23836e-33	-2.45424	-0.439607	8.95755e-08	-1.65055	-0.414645
247597941	chr1:247597941:A:C	5.92768e-33	-6.80511e-10	-1.328	1.87482e-07	-6.80511e-10	-1.3266
247598004	chr1:247598004:T:C	1.48804e-33	-1.65049	-1.05968	2.1543e-08	-2.36028	-1.12994
247598077	chr1:247598077:A:G	1.27779e-33	-2.45314	-0.409356	8.33623e-08	-1.75228	-0.384808
247598187	chr1:247598187:G:A	5.87466e-33	-6.80511e-10	-1.33698	1.85815e-07	-6.80511e-10	-1.33553
247598259	chr1:247598259:C:A	1.33091e-33	-2.4543	-0.367475	8.97626e-08	-1.71836	-0.344748
247598354	chr1:247598354:T:C	4.0763e-33	-0.623886	-1.07856	5.78595e-08	-1.46406	-1.0382
247598835	chr1:247598835:G:T	4.16385e-32	-6.80511e-10	0.621394	1.23048e-06	-6.80511e-10	0.554878
247598932	chr1:247598932:A:G	7.40094e-33	-6.80511e-10	-1.10602	2.27363e-07	-6.80511e-10	-1.13373
247598947	chr1:247598947:T:G	3.69929e-32	-1.04766	1.55075	5.02682e-07	-1.7751	1.43478
247599175	chr1:247599175:G:A	6.02382e-33	-6.80511e-10	-1.31191	1.9062e-07	-6.80511e-10	-1.31
247599260	chr1:247599260:T:C	3.81533e-33	-1.44669	-0.321916	3.13201e-08	-2.38321	-0.732813
247599477	chr1:247599477:T:G	5.84242e-33	-6.80511e-10	-1.34249	1.83833e-07	-6.80511e-10	-1.34625
247599607	chr1:247599607:A:G	5.78767e-33	-6.80511e-10	-1.3519	1.83876e-07	-6.80511e-10	-1.34602
247599690	chr1:247599690:C:CG	2.56313e-32	-6.80511e-10	0.136184	7.65212e-07	-6.80511e-10	0.0798726
247599717	chr1:247599717:A:G	8.01892e-34	-2.42364	-0.904776	3.58053e-08	-2.32752	-0.654662
247599728	chr1:247599728:C:T	6.07465e-33	-6.80511e-10	-1.30351	1.95055e-07	-6.80511e-10	-1.287
247599872	chr1:247599872:C:T	7.58549e-34	-2.40549	-0.978484	3.16133e-08	-2.35843	-0.748278
247600190	chr1:247600190:G:A	5.80113e-33	-6.80511e-10	-1.34958	1.83638e-07	-6.80511e-10	-1.34731
247600272	chr1:247600272:T:C	7.64694e-33	-6.80511e-10	-1.07333	2.4729e-07	-6.80511e-10	-1.04972
247600297	chr1:247600297:G:A	1.2765e-32	-6.80511e-10	-0.560924	4.0076e-07	-6.80511e-10	-0.566918
247600603	chr1:247600603:G:C	3.97601e-32	-6.80511e-10	0.575233	1.07415e-06	-6.80511e-10	0.419006
247600875	chr1:247600875:A:G	6.17566e-33	-6.80511e-10	-1.28702	1.93876e-07	-6.80511e-10	-1.29306
247601040	chr1:247601040:G:A	5.92239e-33	-6.80511e-10	-1.32889	1.86406e-07	-6.80511e-10	-1.33235
247601091	chr1:247601091:A:G	8.81759e-34	-1.94935	-1.28412	2.07803e-08	-2.20395	-1.32233
247601278	chr1:247601278:A:G	7.00984e-33	-6.80511e-10	-1.16032	2.01296e-07	-6.80511e-10	-1.2555
247601279	chr1:247601279:A:G	5.78924e-33	-6.80511e-10	-1.35163	1.83317e-07	-6.80511e-10	-1.34906
247601350	chr1:247601350:A:G	5.85518e-33	-6.80511e-10	-1.34031	1.85848e-07	-6.80511e-10	-1.33535
247601636	chr1:247601636:G:C	1.31922e-32	-6.80511e-10	-0.528009	4.04042e-07	-6.80511e-10	-0.55876
247601657	chr1:247601657:G:A	1.34041e-32	0.710288	-1.22236	1.33845e-06	1.88709	-1.2481
247601844	chr1:247601844:C:T	2.69208e-33	-2.23138	0.114056	1.76993e-07	-1.27886	-0.105311
247602092	chr1:247602092:C:T	2.42039e-32	0.841013	-0.76213	2.62596e-07	0.00288186	-0.992544
247602248	chr1:247602248:AAAAC:A	7.13033e-32	-6.80511e-10	1.15931	2.14916e-06	-6.80511e-10	1.11255
247602521	chr1:247602521:T:C	6.92375e-33	-6.80511e-10	-1.17267	2.18516e-07	-6.80511e-10	-1.17342
247602907	chr1:247602907:A:G	8.42471e-33	-6.80511e-10	-0.976462	2.38796e-07	-6.80511e-10	-1.08467
247603123	chr1:247603123:C:T	6.44924e-34	-2.27227	-1.27398	1.59319e-08	-2.45423	-1.33773
247603730	chr1:247603730:A:G	6.14014e-33	-6.80511e-10	-1.29278	1.82725e-07	-6.80511e-10	-1.3523
247603970	chr1:247603970:C:G	6.3787e-33	-6.80511e-10	-1.25467	1.84479e-07	-6.80511e-10	-1.34274
247604011	chr1:247604011:G:A	3.59382e-32	0.393538	0.0806319	6.62582e-07	0.194123	-0.258259
247604015	chr1:247604015:C:A	5.82635e-33	-6.80511e-10	-1.34524	1.85754e-07	-6.80511e-10	-1.33585
247604108	chr1:247604108:T:C	7.98174e-33	-6.80511e-10	-1.03048	2.50674e-07	-6.80511e-10	-1.03613
247604147	chr1:247604147:A:G	8.03205e-33	-6.80511e-10	-1.02419	2.52239e-07	-6.80511e-10	-1.0299
247604548	chr1:247604548:G:A	6.15912e-33	-6.80511e-10	-1.2897	1.95371e-07	-6.80511e-10	-1.28538
247604562	chr1:247604562:C:G	6.22095e-33	-6.80511e-10	-1.27971	1.89581e-07	-6.80511e-10	-1.31547
247604610	chr1:247604610:A:G	6.28006e-33	-6.80511e-10	-1.27025	1.96548e-07	-6.80511e-10	-1.27937
247604956	chr1:247604956:A:T	2.25978e-32	-6.80511e-10	0.0102204	7.44637e-07	-6.80511e-10	0.052617
247605155	chr1:247605155:T:A	6.70158e-33	-6.80511e-10	-1.20529	2.087e-07	-6.80511e-10	-1.21938
247605353	chr1:247605353:T:A	6.32654e-33	-6.80511e-10	-1.26288	1.97927e-07	-6.80511e-10	-1.27238
247605506	chr1:247605506:A:G	6.03893e-33	-6.80511e-10	-1.30941	1.91389e-07	-6.80511e-10	-1.30597
247605510	chr1:247605510:G:A	6.03957e-33	-6.80511e-10	-1.3093	1.91397e-07	-6.80511e-10	-1.30593
247605646	chr1:247605646:C:T	7.07076e-33	-6.80511e-10	-1.15166	2.22571e-07	-6.80511e-10	-1.15503
247605760	chr1:247605760:A:G	5.36511e-33	-2.22165	0.793936	2.37671e-07	-1.90587	0.816475
247605915	chr1:247605915:T:G	6.43702e-34	-2.44135	-1.1068	1.08065e-07	-0.631623	-1.24592
247606123	chr1:247606123:G:A	6.32273e-32	-6.80511e-10	1.0391	1.88618e-06	-6.80511e-10	0.98203
247606357	chr1:247606357:G:A	6.0514e-33	-6.80511e-10	-1.30734	1.91784e-07	-6.80511e-10	-1.30391
247606450	chr1:247606450:A:G	6.20467e-34	-2.27946	-1.30546	3.22086e-08	-1.74518	-1.34287
247606484	chr1:247606484:C:A	6.21645e-33	-6.80511e-10	-1.28043	1.82796e-07	-6.80511e-10	-1.35191
247606798	chr1:247606798:G:GA	7.79264e-33	-6.80511e-10	-1.05445	2.44775e-07	-6.80511e-10	-1.05994
247606977	chr1:247606977:G:A	2.03469e-33	-2.39729	-3.54985e-10	6.37374e-08	-2.40551	-3.54985e-10
247607515	chr1:247607515:T:C	6.40347e-33	-6.80511e-10	-1.25079	2.04296e-07	-6.80511e-10	-1.24071
247607603	chr1:247607603:G:A	5.87281e-33	-6.80511e-10	-1.3373	1.85765e-07	-6.80511e-10	-1.3358
247607713	chr1:247607713:AAAG:A	1.29786e-32	-6.80511e-10	-0.544329	4.01012e-07	-6.80511e-10	-0.566289
247607749	chr1:247607749:C:T	6.6272e-33	-1.21385	-0.00259991	5.65862e-08	-2.20151	-0.323007
247608290	chr1:247608290:C:T	2.17187e-32	-6.80511e-10	-0.0294585	7.15305e-07	-6.80511e-10	0.0124286
247608348	chr1:247608348:G:T	1.00998e-31	-6.80511e-10	1.50747	3.02601e-06	-6.80511e-10	1.45472
247608613	chr1:247608613:G:T	2.11666e-33	-1.11418	-1.24362	2.69058e-08	-2.10404	-1.1639
247608756	chr1:247608756:A:G	6.03257e-33	-6.80511e-10	-1.31046	1.91162e-07	-6.80511e-10	-1.30716
247608850	chr1:247608850:C:T	6.03945e-33	-6.80511e-10	-1.30932	1.91407e-07	-6.80511e-10	-1.30588
247609035	chr1:247609035:G:A	3.43667e-32	-6.80511e-10	0.429457	1.07242e-06	-6.80511e-10	0.417392
247609425	chr1:247609425:A:G	5.64777e-32	-6.80511e-10	0.926214	1.684e-06	-6.80511e-10	0.868648
247609523	chr1:247609523:G:A	1.12219e-32	0.376733	-1.0665	1.45122e-07	-0.388626	-1.19408
247609524	chr1:247609524:G:A	2.23462e-33	-2.30356	-3.54985e-10	6.54426e-08	-2.37911	-3.54985e-10
247609529	chr1:247609529:A:T	6.33858e-33	-6.80511e-10	-1.26098	1.98331e-07	-6.80511e-10	-1.27034
247609627	chr1:247609627:A:T	6.13181e-33	-6.80511e-10	-1.29414	1.94492e-07	-6.80511e-10	-1.28989
247609709	chr1:247609709:T:C	5.88658e-33	-6.80511e-10	-1.33496	1.86226e-07	-6.80511e-10	-1.33332
247609906	chr1:247609906:A:G	6.03352e-33	-6.80511e-10	-1.3103	1.91216e-07	-6.80511e-10	-1.30688
247609944	chr1:247609944:A:G	3.84307e-32	-6.80511e-10	0.541225	1.19697e-06	-6.80511e-10	0.527268
247610012	chr1:247610012:T:C	1.92161e-33	-2.45447	-3.54985e-10	8.27705e-08	-2.14421	-3.54985e-10
247610208	chr1:247610208:C:T	5.95881e-33	-6.80511e-10	-1.32276	1.89955e-07	-6.80511e-10	-1.31349
247610438	chr1:247610438:C:T	6.06484e-33	-6.80511e-10	-1.30512	1.92241e-07	-6.80511e-10	-1.30153
247610465	chr1:247610465:G:T	5.74504e-33	-0.674398	-0.684897	4.49695e-08	-1.87533	-0.878965
247610599	chr1:247610599:C:G	6.05356e-33	-6.80511e-10	-1.30699	1.89904e-07	-6.80511e-10	-1.31376
247610799	chr1:247610799:A:AG	7.89564e-33	-6.80511e-10	-1.04132	2.48e-07	-6.80511e-10	-1.04685
247611000	chr1:247611000:C:T	1.96844e-33	-2.43039	-3.54985e-10	6.06917e-08	-2.45447	-3.54985e-10
247611196	chr1:247611196:C:T	6.09817e-33	-6.80511e-10	-1.29964	1.93339e-07	-6.80511e-10	-1.29584
247611331	chr1:247611331:C:T	5.76353e-33	-6.80511e-10	-1.35608	1.82155e-07	-6.80511e-10	-1.35542
247611383	chr1:247611383:T:C	2.23616e-33	-1.08596	-1.21691	2.80957e-08	-2.06902	-1.15565
247611391	chr1:247611391:G:A	1.67242e-32	0.0837295	-0.374505	3.65834e-07	-0.0426387	-0.615461
247611446	chr1:247611446:CAGA:C	6.20863e-33	-6.80511e-10	-1.28169	1.94395e-07	-6.80511e-10	-1.29039
247611816	chr1:247611816:C:G	6.9175e-33	-6.80511e-10	-1.17358	2.0555e-07	-6.80511e-10	-1.23459
247612096	chr1:247612096:G:A	8.07609e-33	-6.80511e-10	-1.01872	2.5362e-07	-6.80511e-10	-1.02444
247612364	chr1:247612364:T:C	6.35583e-33	-6.80511e-10	-1.25826	1.84449e-07	-6.80511e-10	-1.34291
247612564	chr1:247612564:G:A	8.07945e-33	-6.80511e-10	-1.01831	2.53724e-07	-6.80511e-10	-1.02403
247612649	chr1:247612649:T:C	7.79118e-33	-6.80511e-10	-1.05464	2.44748e-07	-6.80511e-10	-1.06005
247612664	chr1:247612664:C:T	7.28205e-34	-2.44478	-0.980027	3.57736e-08	-1.96938	-1.01369
247612996	chr1:247612996:A:G	6.2424e-33	-6.80511e-10	-1.27627	1.83186e-07	-6.80511e-10	-1.34978
247613154	chr1:247613154:A:C	3.66154e-33	-1.80975	-3.54985e-10	2.24807e-07	-1.14504	-3.54985e-10
247613273	chr1:247613273:A:G	5.95946e-33	-6.80511e-10	-1.32265	1.87243e-07	-6.80511e-10	-1.32787
247614043	chr1:247614043:G:C	1.00049e-32	-6.80511e-10	-0.804557	3.04304e-07	-6.80511e-10	-0.842252
247614291	chr1:247614291:A:G	6.2234e-33	-6.80511e-10	-1.27932	1.95853e-07	-6.80511e-10	-1.28292
247614382	chr1:247614382:C:A	6.08454e-33	-6.80511e-10	-1.30188	1.92892e-07	-6.80511e-10	-1.29815
247614527	chr1:247614527:G:A	5.96685e-33	-6.80511e-10	-1.32141	1.88835e-07	-6.80511e-10	-1.31941
247614580	chr1:247614580:G:A	3.19057e-32	-6.80511e-10	0.355152	9.97667e-07	-6.80511e-10	0.345139
247614843	chr1:247614843:T:G	5.77862e-33	-6.80511e-10	-1.35347	1.82065e-07	-6.80511e-10	-1.35592
247614870	chr1:247614870:C:T	8.66683e-34	-2.15471	-1.096	3.53138e-08	-1.96721	-1.02879
247615115	chr1:247615115:A:G	5.96437e-33	-6.80511e-10	-1.32183	1.88754e-07	-6.80511e-10	-1.31983
247615259	chr1:247615259:T:C	5.95182e-33	-6.80511e-10	-1.32394	1.88347e-07	-6.80511e-10	-1.322
247615586	chr1:247615586:A:G	6.89707e-34	-2.4344	-1.04472	1.05487e-07	-0.699565	-1.20212
247615632	chr1:247615632:T:C	8.23058e-33	-6.80511e-10	-0.999775	2.5843e-07	-6.80511e-10	-1.00565
247615948	chr1:247615948:G:A	5.80985e-32	-6.80511e-10	0.954508	1.74481e-06	-6.80511e-10	0.904124
247616056	chr1:247616056:T:A	6.79373e-33	-6.80511e-10	-1.19163	2.02434e-07	-6.80511e-10	-1.24987
247616058	chr1:247616058:A:G	7.22125e-33	-6.80511e-10	-1.1306	2.26803e-07	-6.80511e-10	-1.1362
247616197	chr1:247616197:G:A	7.94613e-33	-6.80511e-10	-1.03495	2.49613e-07	-6.80511e-10	-1.04037
247616217	chr1:247616217:T:C	7.95899e-33	-6.80511e-10	-1.03333	2.4996e-07	-6.80511e-10	-1.03898
247616272	chr1:247616272:G:A	7.97657e-33	-6.80511e-10	-1.03112	2.50521e-07	-6.80511e-10	-1.03674
247616404	chr1:247616404:G:C	6.39529e-33	-6.80511e-10	-1.25207	2.06492e-07	-6.80511e-10	-1.23002
247616590	chr1:247616590:T:C	8.07941e-33	-6.80511e-10	-1.01831	2.5392e-07	-6.80511e-10	-1.02326
247616901	chr1:247616901:C:T	6.13393e-33	-6.80511e-10	-1.2938	1.97011e-07	-6.80511e-10	-1.27702
247617072	chr1:247617072:G:A	7.2846e-33	-6.80511e-10	-1.12187	1.97872e-07	-6.80511e-10	-1.27266
247617114	chr1:247617114:G:T	1.36571e-32	-6.80511e-10	-0.493371	4.13248e-07	-6.80511e-10	-0.536233
247617294	chr1:247617294:T:C	8.43825e-33	-6.80511e-10	-0.974857	2.64753e-07	-6.80511e-10	-0.981481
247618413	chr1:247618413:C:G	6.37238e-33	-6.80511e-10	-1.25566	2.05144e-07	-6.80511e-10	-1.23657
247618476	chr1:247618476:C:T	8.6934e-34	-2.10542	-1.14223	1.79173e-08	-2.40877	-1.26574
247618752	chr1:247618752:C:T	5.92326e-33	-6.80511e-10	-1.32875	1.89111e-07	-6.80511e-10	-1.31795
247618775	chr1:247618775:T:A	7.76686e-33	-6.80511e-10	-1.05777	2.46163e-07	-6.80511e-10	-1.05429
247618807	chr1:247618807:A:T	5.77481e-33	-6.80511e-10	-1.35413	1.82555e-07	-6.80511e-10	-1.35323
247618923	chr1:247618923:A:T	2.90846e-33	-2.33202	0.292015	1.30206e-07	-1.77479	0.083621
247619085	chr1:247619085:T:C	5.65092e-32	-6.80511e-10	0.926771	1.59123e-06	-6.80511e-10	0.81198
247619298	chr1:247619298:T:C	1.74823e-33	-2.29151	-0.257517	7.17703e-08	-1.92344	-0.363374
247619575	chr1:247619575:G:A	7.94937e-31	3.57063	-3.54985e-10	1.00396e-05	2.65401	-3.54985e-10
247620030	chr1:247620030:A:G	3.63728e-32	-6.80511e-10	0.486191	1.17655e-06	-6.80511e-10	0.510059
247620149	chr1:247620149:C:T	8.06095e-33	-6.80511e-10	-1.0206	2.59198e-07	-6.80511e-10	-1.00269
247620187	chr1:247620187:G:A	1.60245e-33	-1.44362	-1.19248	1.02635e-06	1.35656	-0.983069
247620465	chr1:247620465:C:T	6.0198e-33	-6.80511e-10	-1.31258	1.89138e-07	-6.80511e-10	-1.3178
247620486	chr1:247620486:C:T	1.52602e-32	-6.80511e-10	-0.382385	4.65524e-07	-6.80511e-10	-0.417117
247620499	chr1:247620499:C:T	5.91026e-33	-6.80511e-10	-1.33094	1.85795e-07	-6.80511e-10	-1.33564
247620588	chr1:247620588:A:G	3.91421e-33	-0.835973	-0.907045	6.2108e-08	-1.32809	-1.10331
247620726	chr1:247620726:A:T	5.88491e-33	-6.80511e-10	-1.33524	1.85069e-07	-6.80511e-10	-1.33955
247620763	chr1:247620763:A:G	6.0114e-34	-2.45352	-1.16304	1.19352e-07	-0.515681	-1.26252
247620985	chr1:247620985:A:G	6.32529e-33	-6.80511e-10	-1.26308	1.83709e-07	-6.80511e-10	-1.34693
247621527	chr1:247621527:G:A	1.09355e-32	-6.80511e-10	-0.715618	3.34812e-07	-6.80511e-10	-0.746712
247621570	chr1:247621570:G:A	1.09213e-32	-6.80511e-10	-0.716918	3.34388e-07	-6.80511e-10	-0.747978
247621602	chr1:247621602:A:G	7.33213e-33	-1.11536	-3.54985e-10	1.50638e-07	-1.5454	-3.54985e-10
247621665	chr1:247621665:G:A	1.09511e-32	-6.80511e-10	-0.71419	3.35279e-07	-6.80511e-10	-0.745317
247621711	chr1:247621711:C:T	1.09419e-32	-6.80511e-10	-0.715035	3.34971e-07	-6.80511e-10	-0.746237
247621713	chr1:247621713:T:C	1.08975e-32	-6.80511e-10	-0.719102	3.33645e-07	-6.80511e-10	-0.750203
247621728	chr1:247621728:G:C	1.08446e-32	-6.80511e-10	-0.723967	3.31766e-07	-6.80511e-10	-0.755851
247621828	chr1:247621828:G:A	1.85398e-32	-6.80511e-10	-0.187712	5.7045e-07	-6.80511e-10	-0.213855
247621841	chr1:247621841:T:C	1.54802e-31	-0.356947	2.29146	4.32491e-06	-0.151891	1.96376
247621952	chr1:247621952:T:C	4.01778e-31	-0.0545301	2.9428	1.07453e-05	0.165322	2.55662
247622037	chr1:247622037:A:G	1.73694e-32	-6.80511e-10	-0.252919	5.33656e-07	-6.80511e-10	-0.280528
247622181	chr1:247622181:C:T	5.63882e-32	-6.80511e-10	0.924629	1.74444e-06	-6.80511e-10	0.903911
247622256	chr1:247622256:G:A	1.08973e-32	-6.80511e-10	-0.719114	3.3364e-07	-6.80511e-10	-0.750217
247622904	chr1:247622904:C:T	5.83186e-33	-6.80511e-10	-1.34429	1.84113e-07	-6.80511e-10	-1.34473
247623100	chr1:247623100:G:A	6.85108e-33	-6.80511e-10	-1.18322	2.14129e-07	-6.80511e-10	-1.1937
247623103	chr1:247623103:T:C	1.64051e-32	-6.80511e-10	-0.310041	5.05258e-07	-6.80511e-10	-0.33521
247623491	chr1:247623491:T:C	6.85023e-33	-6.80511e-10	-1.18335	2.14104e-07	-6.80511e-10	-1.19382
247623646	chr1:247623646:AAATT:A	6.54419e-33	-6.80511e-10	-1.22905	2.04841e-07	-6.80511e-10	-1.23805
247623680	chr1:247623680:C:T	6.54611e-33	-6.80511e-10	-1.22876	2.04899e-07	-6.80511e-10	-1.23776
247623683	chr1:247623683:G:GAAAATTTAAGAAA	6.73262e-33	-6.80511e-10	-1.20067	2.1054e-07	-6.80511e-10	-1.2106
247624063	chr1:247624063:G:A	6.54611e-33	-6.80511e-10	-1.22876	2.04899e-07	-6.80511e-10	-1.23776
247624080	chr1:247624080:T:A	6.50777e-33	-6.80511e-10	-1.23463	2.03498e-07	-6.80511e-10	-1.24463
247624105	chr1:247624105:A:G	8.66471e-33	-6.80511e-10	-0.948373	2.71406e-07	-6.80511e-10	-0.956664
247624242	chr1:247624242:G:A	8.16441e-34	-2.14197	-1.16847	3.58596e-08	-1.80473	-1.17594
247624540	chr1:247624540:AT:A	3.80472e-33	-1.72281	-0.0485813	2.18056e-07	-1.03837	-0.137157
247624684	chr1:247624684:A:G	7.59643e-33	-6.80511e-10	-1.07995	2.14927e-07	-6.80511e-10	-1.18998
247624848	chr1:247624848:C:T	1.58049e-32	-6.80511e-10	-0.34731	4.91789e-07	-6.80511e-10	-0.362229
247625189	chr1:247625189:G:A	6.3116e-31	1.74752	1.59241	1.3479e-05	1.71038	1.23823
247625283	chr1:247625283:T:A	6.89567e-33	-6.80511e-10	-1.17674	1.99672e-07	-6.80511e-10	-1.2636
247625479	chr1:247625479:C:A	2.26212e-32	-6.80511e-10	0.0112582	8.64355e-07	-6.80511e-10	0.201703
247625744	chr1:247625744:G:A	7.47391e-33	-6.80511e-10	-1.09621	2.32384e-07	-6.80511e-10	-1.11189
247625924	chr1:247625924:G:A	1.42936e-33	-1.63234	-1.11806	6.6946e-08	-1.3749	-0.981495
247626083	chr1:247626083:C:A	1.02911e-33	-2.13577	-0.943168	4.98093e-08	-1.79184	-0.860239
247626259	chr1:247626259:A:T	1.456e-33	-1.53426	-1.19767	5.95755e-08	-1.23056	-1.24247
247626345	chr1:247626345:T:C	1.48182e-32	-6.80511e-10	-0.411772	4.55411e-07	-6.80511e-10	-0.43908
247626363	chr1:247626363:C:T	1.7756e-33	-1.45065	-1.08285	8.58815e-08	-1.16952	-0.937795
247626641	chr1:247626641:T:C	8.01826e-34	-2.07672	-1.25177	3.25537e-08	-1.75786	-1.31953
247626672	chr1:247626672:A:C	1.58456e-33	-1.42212	-1.22521	7.16931e-08	-1.11086	-1.17702
247626704	chr1:247626704:A:G	3.67838e-31	1.8783	0.921709	8.07983e-06	1.82684	0.610009
247626993	chr1:247626993:C:T	4.17399e-33	-1.67876	-3.54985e-10	2.68701e-07	-0.966681	-3.54985e-10
247627287	chr1:247627287:A:G	8.23857e-34	-2.05398	-1.24741	3.36599e-08	-1.72583	-1.31814
247627321	chr1:247627321:T:C	7.20579e-33	-6.80511e-10	-1.13275	2.26461e-07	-6.80511e-10	-1.13771
247627377	chr1:247627377:G:C	3.69902e-33	-1.0388	-0.760762	8.12706e-08	-1.44729	-0.715206
247627601	chr1:247627601:G:A	2.36927e-33	-2.24505	-3.54985e-10	5.74655e-07	-0.20651	-3.54985e-10
247627634	chr1:247627634:G:T	1.01426e-32	-6.80511e-10	-0.790889	3.25138e-07	-6.80511e-10	-0.776029
247627671	chr1:247627671:G:C	9.91938e-33	-6.80511e-10	-0.813141	3.58865e-07	-6.80511e-10	-0.677334
247627674	chr1:247627674:A:AT	2.90608e-32	-6.80511e-10	0.261759	1.13397e-06	-6.80511e-10	0.4732
247627853	chr1:247627853:G:A	1.65122e-33	-1.47277	-1.13335	7.95989e-08	-1.18807	-0.995207
247627861	chr1:247627861:T:C	1.81766e-33	-1.32608	-1.184	8.81703e-08	-1.02096	-1.06005
247627903	chr1:247627903:T:C	2.77838e-32	-6.80511e-10	0.216822	1.08105e-06	-6.80511e-10	0.425411
247628057	chr1:247628057:G:A	1.40106e-30	4.15972	-0.0223657	1.15904e-06	0.82159	-0.326521
247628091	chr1:247628091:A:G	2.63039e-32	-6.80511e-10	0.162084	1.01896e-06	-6.80511e-10	0.366258
247628148	chr1:247628148:T:A	6.73339e-33	-6.80511e-10	-1.20055	2.10465e-07	-6.80511e-10	-1.21096
247628263	chr1:247628263:T:A	7.62699e-33	-1.31443	0.238487	1.75706e-07	-1.6655	0.274031
247628268	chr1:247628268:T:C	6.29506e-33	-1.53105	0.263181	1.5144e-07	-1.83923	0.299146
247628346	chr1:247628346:A:G	7.56167e-34	-2.31202	-1.0751	3.07082e-08	-2.07183	-1.06392
247628387	chr1:247628387:G:A	7.48037e-33	-6.80511e-10	-1.09535	2.35019e-07	-6.80511e-10	-1.10061
247628464	chr1:247628464:C:T	1.42216e-30	4.19435	-0.0420492	1.16046e-06	0.826304	-0.330015
247628645	chr1:247628645:C:A	9.05066e-34	-2.24899	-0.958385	3.41428e-07	0.158125	-0.885267
247628672	chr1:247628672:T:C	2.43942e-32	1.26676	-1.18004	6.66385e-08	-1.08091	-1.28009
247628726	chr1:247628726:A:T	7.49502e-33	-6.80511e-10	-1.09339	2.13677e-07	-6.80511e-10	-1.19582
247628757	chr1:247628757:G:T	6.20906e-33	-6.80511e-10	-1.28162	1.95353e-07	-6.80511e-10	-1.28547
247628822	chr1:247628822:T:G	5.03757e-32	2.12769	-1.31581	1.03793e-07	-0.564886	-1.353
247628886	chr1:247628886:G:A	1.94683e-33	-2.44143	-3.54985e-10	6.45358e-08	-2.39306	-3.54985e-10
247629003	chr1:247629003:G:A	1.81194e-32	1.02668	-1.23733	7.19195e-08	-1.12271	-1.16203
247629018	chr1:247629018:G:A	1.04068e-32	-6.80511e-10	-0.765174	3.32636e-07	-6.80511e-10	-0.75323
247629462	chr1:247629462:A:G	1.07085e-31	2.91634	-1.35035	3.75369e-07	0.726707	-1.35908
247629644	chr1:247629644:C:G	8.69115e-33	-6.80511e-10	-0.945326	2.67881e-07	-6.80511e-10	-0.969738
247629748	chr1:247629748:G:A	2.8053e-32	-6.80511e-10	0.226464	8.95483e-07	-6.80511e-10	0.237083
247629772	chr1:247629772:C:A	8.45006e-32	2.61648	-1.28735	3.00769e-07	0.485479	-1.33942
247629801	chr1:247629801:T:A	1.1716e-32	-0.898214	0.251537	2.05986e-07	-1.2888	0.0563269
247629920	chr1:247629920:G:C	2.57044e-32	-6.80511e-10	0.139032	8.24389e-07	-6.80511e-10	0.154363
247629970	chr1:247629970:A:T	5.94546e-33	-6.80511e-10	-1.325	1.88252e-07	-6.80511e-10	-1.3225
247630242	chr1:247630242:G:C	2.50561e-32	-6.80511e-10	0.113486	8.03493e-07	-6.80511e-10	0.128689
247630252	chr1:247630252:G:A	7.18903e-33	-0.243307	-0.891768	5.16855e-07	0.616997	-0.929514
247630349	chr1:247630349:A:T	2.15685e-31	2.32679	-0.0606006	6.61042e-07	0.270526	-0.336989
247630534	chr1:247630534:C:T	2.16621e-32	-6.80511e-10	-0.0320674	6.96004e-07	-6.80511e-10	-0.0149248
247630795	chr1:247630795:G:A	6.35823e-32	-0.443282	1.48799	3.78668e-06	-0.140198	1.81916
247631178	chr1:247631178:C:T	5.74529e-33	-6.80511e-10	-1.35925	1.81479e-07	-6.80511e-10	-1.35914
247631187	chr1:247631187:T:C	8.88429e-32	2.66987	-1.29063	3.11529e-07	0.522322	-1.34111
247631691	chr1:247631691:A:G	7.48181e-33	-6.80511e-10	-1.09516	2.57018e-07	-6.80511e-10	-1.01113
247631714	chr1:247631714:G:T	7.98837e-33	-6.80511e-10	-1.02964	2.47033e-07	-6.80511e-10	-1.05076
247631921	chr1:247631921:G:A	5.39297e-33	-0.193166	-1.22937	3.96393e-07	0.66334	-1.24121
247632120	chr1:247632120:T:C	5.89053e-33	-6.80511e-10	-1.33429	1.85882e-07	-6.80511e-10	-1.33517
247632137	chr1:247632137:G:A	6.36885e-33	-6.80511e-10	-1.25621	2.00753e-07	-6.80511e-10	-1.25821
247632160	chr1:247632160:T:C	6.11776e-32	0.392578	0.613572	3.74331e-07	-0.77387	0.138731
247632179	chr1:247632179:G:A	5.74198e-33	-6.80511e-10	-1.35983	1.8136e-07	-6.80511e-10	-1.3598
247632377	chr1:247632377:A:G	9.37738e-33	-6.80511e-10	-0.869331	2.96241e-07	-6.80511e-10	-0.869106
247632591	chr1:247632591:C:T	1.27449e-32	-1.0766	0.514094	2.40824e-07	-1.38855	0.312342
247633017	chr1:247633017:C:T	1.08314e-32	-0.725178	-3.54985e-10	2.24001e-07	-1.14863	-3.54985e-10
247633063	chr1:247633063:T:C	1.93159e-33	-2.44929	-3.54985e-10	6.09478e-08	-2.45026	-3.54985e-10
247633183	chr1:247633183:T:C	9.00246e-32	0.402379	0.990073	4.8866e-07	-0.774739	0.406126
247634287	chr1:247634287:A:G	9.64067e-33	-6.80511e-10	-0.841641	3.0454e-07	-6.80511e-10	-0.841478
247634354	chr1:247634354:C:T	5.89412e-33	-6.80511e-10	-1.33368	1.86328e-07	-6.80511e-10	-1.33277
247634488	chr1:247634488:G:A	1.33769e-32	-6.80511e-10	-0.514099	4.22923e-07	-6.80511e-10	-0.51309
247635036	chr1:247635036:G:A	2.06949e-33	-2.38033	-3.54985e-10	7.56095e-08	-2.2347	-3.54985e-10
247635100	chr1:247635100:C:A	6.36821e-33	-6.80511e-10	-1.25631	2.76706e-07	-6.80511e-10	-0.937325
247635290	chr1:247635290:G:A	1.16031e-32	-6.80511e-10	-0.65636	3.69503e-07	-6.80511e-10	-0.648121
247635433	chr1:247635433:T:C	6.60064e-33	-6.80511e-10	-1.22046	2.0784e-07	-6.80511e-10	-1.22351
247635533	chr1:247635533:AG:A	2.51092e-32	-6.80511e-10	0.115602	6.27878e-07	-6.80511e-10	-0.117934
247635711	chr1:247635711:A:C	7.01685e-33	-6.80511e-10	-1.15932	2.23166e-07	-6.80511e-10	-1.15237
247635859	chr1:247635859:T:C	5.38057e-33	-1.42484	-3.54985e-10	6.8136e-08	-2.33877	-3.54985e-10
247635935	chr1:247635935:T:A	9.73135e-33	-6.80511e-10	-0.832279	3.07403e-07	-6.80511e-10	-0.832119
247636005	chr1:247636005:A:T	6.2253e-34	-2.44587	-1.13573	2.21979e-08	-2.37184	-1.08844
247636016	chr1:247636016:C:T	5.7542e-33	-6.80511e-10	-1.3577	1.81847e-07	-6.80511e-10	-1.35711
247636118	chr1:247636118:T:G	1.65614e-32	0.375516	-0.676072	9.98473e-08	-0.996724	-0.959914
247636304	chr1:247636304:A:G	1.84434e-32	0.448744	-0.64167	1.06878e-07	-0.954872	-0.933723
247636329	chr1:247636329:G:C	5.61188e-32	-6.80511e-10	0.919839	1.79956e-06	-6.80511e-10	0.935018
247636341	chr1:247636341:G:A	1.67038e-33	-1.37059	-1.22399	4.40735e-08	-1.60991	-1.16451
247636592	chr1:247636592:A:T	9.5757e-33	0.0975	-0.945903	6.73128e-08	-1.19755	-1.15338
247636597	chr1:247636597:T:C	2.24907e-32	-6.80511e-10	0.00547249	5.68283e-07	-6.80511e-10	-0.217661
247636621	chr1:247636621:TAG:T	3.94523e-32	0.327178	0.240282	2.52597e-07	-0.82868	-0.199805
247636719	chr1:247636719:G:A	8.01251e-34	-2.23896	-1.09025	2.28851e-08	-2.26182	-1.16798
247636867	chr1:247636867:G:A	1.01877e-31	2.47792	-0.961783	4.85245e-07	0.392333	-0.767959
247636882	chr1:247636882:T:C	1.01037e-32	-6.80511e-10	-0.794732	3.18856e-07	-6.80511e-10	-0.795542
247636946	chr1:247636946:G:A	1.32497e-32	-0.928768	0.405108	2.48084e-07	-1.25359	0.207077
247637240	chr1:247637240:C:G	4.54526e-32	-6.80511e-10	0.709038	1.55383e-06	-6.80511e-10	0.788195
247637518	chr1:247637518:T:C	5.78918e-33	-6.80511e-10	-1.35164	1.82961e-07	-6.80511e-10	-1.35101
247637649	chr1:247637649:A:T	5.84834e-33	-6.80511e-10	-1.34147	1.84808e-07	-6.80511e-10	-1.34096
247637651	chr1:247637651:A:G	7.73247e-32	2.49896	-1.25858	3.3432e-07	0.402135	-1.15032
247637819	chr1:247637819:C:T	1.42158e-32	-1.67032	1.21704	2.73139e-07	-2.03567	1.08537
247637905	chr1:247637905:A:G	8.35224e-32	2.55666	-1.23918	3.57474e-07	0.44138	-1.1226
247638003	chr1:247638003:G:A	1.1834e-32	-0.636658	-3.54985e-10	2.42781e-07	-1.06812	-3.54985e-10
247638078	chr1:247638078:G:A	6.24948e-32	2.33134	-1.30389	2.74972e-07	0.27339	-1.217
247638276	chr1:247638276:C:G	1.9233e-33	-2.45359	-3.54985e-10	6.07162e-08	-2.45407	-3.54985e-10
247638431	chr1:247638431:A:T	1.54844e-32	-6.80511e-10	-0.367802	5.12216e-07	-6.80511e-10	-0.321533
247638515	chr1:247638515:C:T	8.34593e-32	2.57966	-1.26294	3.51683e-07	0.459111	-1.15666
247638568	chr1:247638568:G:C	6.82725e-33	-0.0720119	-1.1147	5.12148e-07	0.81791	-1.13958
247638887	chr1:247638887:G:A	3.84635e-33	-1.52802	-0.232486	1.62359e-07	-0.886376	-0.584096
247639368	chr1:247639368:C:T	7.2657e-34	-2.07161	-1.35545	2.10703e-07	0.144321	-1.35415
247639481	chr1:247639481:T:C	3.78792e-33	-0.988001	-0.787812	7.7246e-08	-1.43947	-0.773816
247639657	chr1:247639657:A:G	1.40982e-32	-6.80511e-10	-0.461586	4.36168e-07	-6.80511e-10	-0.482252
247639662	chr1:247639662:G:A	5.92122e-33	-6.80511e-10	-1.32909	1.87211e-07	-6.80511e-10	-1.32804
247639732	chr1:247639732:G:C	6.10137e-33	-6.80511e-10	-1.29912	1.83154e-07	-6.80511e-10	-1.34995
247639765	chr1:247639765:G:C	6.75446e-34	-2.39788	-1.10213	2.4882e-08	-2.25753	-1.08861
247639850	chr1:247639850:T:A	1.92134e-33	-2.45461	-3.54985e-10	9.28264e-08	-2.02955	-3.54985e-10
247639956	chr1:247639956:A:G	3.37681e-32	-6.80511e-10	0.411884	1.14439e-06	-6.80511e-10	0.482347
247639961	chr1:247639961:C:T	2.43449e-33	-2.45442	0.236525	8.08921e-08	-2.45284	0.28568
247640037	chr1:247640037:C:T	5.13336e-34	-2.4172	-1.35725	1.88398e-08	-2.27184	-1.35247
247640311	chr1:247640311:C:T	7.43643e-33	-6.80511e-10	-1.10124	2.349e-07	-6.80511e-10	-1.10112
247640336	chr1:247640336:G:A	5.06178e-34	-2.45447	-1.33403	1.56269e-08	-2.45187	-1.35942
247640553	chr1:247640553:C:T	8.72068e-33	-6.80511e-10	-0.941935	2.69606e-07	-6.80511e-10	-0.963316
247640566	chr1:247640566:C:T	6.11924e-34	-2.39804	-1.20074	2.72989e-08	-2.0473	-1.20613
247640701	chr1:247640701:C:A	7.6939e-34	-2.23869	-1.1311	1.97907e-08	-2.2924	-1.28266
247640761	chr1:247640761:A:G	1.36662e-32	-6.80511e-10	-0.492708	4.47939e-07	-6.80511e-10	-0.455622
247641095	chr1:247641095:A:C	6.31718e-33	-6.80511e-10	-1.26436	1.99189e-07	-6.80511e-10	-1.26603
247641267	chr1:247641267:C:G	7.0751e-33	-6.80511e-10	-1.15105	2.2452e-07	-6.80511e-10	-1.14631
247641340	chr1:247641340:A:G	8.48719e-33	-6.80511e-10	-0.969073	2.72402e-07	-6.80511e-10	-0.953001
247641567	chr1:247641567:A:G	1.74285e-33	-1.19611	-1.35599	1.56718e-08	-2.45277	-1.35565
247641828	chr1:247641828:G:A	2.19115e-33	-2.3232	-3.54985e-10	8.54003e-08	-2.11293	-3.54985e-10
247642272	chr1:247642272:C:G	8.18167e-33	-6.80511e-10	-1.00574	2.59918e-07	-6.80511e-10	-0.999912
247642495	chr1:247642495:C:T	1.12307e-32	-0.688982	-3.54985e-10	2.21172e-07	-1.16134	-3.54985e-10
247642508	chr1:247642508:T:C	5.87248e-33	-6.80511e-10	-1.33735	1.81353e-07	-6.80511e-10	-1.35983
247642802	chr1:247642802:A:AC	1.69796e-33	-1.21943	-1.35878	1.59911e-08	-2.45361	-1.33463
247642826	chr1:247642826:G:C	1.56988e-33	-1.29886	-1.35777	1.60405e-08	-2.45465	-1.33052
247642983	chr1:247642983:A:C	1.37398e-32	-6.80511e-10	-0.487338	4.40434e-07	-6.80511e-10	-0.472518
247643172	chr1:247643172:C:T	6.41422e-33	-6.80511e-10	-1.24911	2.04828e-07	-6.80511e-10	-1.23811
247643288	chr1:247643288:T:C	1.72706e-33	-1.20189	-1.35932	1.59521e-08	-2.45304	-1.33765
247643893	chr1:247643893:G:T	2.12759e-33	-2.35264	-3.54985e-10	8.1209e-08	-2.16325	-3.54985e-10
247644610	chr1:247644610:A:G	1.93464e-33	-2.44771	-3.54985e-10	6.13878e-08	-2.44307	-3.54985e-10
247644809	chr1:247644809:C:A	6.28451e-33	-6.80511e-10	-1.26954	1.9817e-07	-6.80511e-10	-1.27116
247644919	chr1:247644919:G:A	6.97866e-34	-2.11651	-1.35085	5.75182e-08	-1.15756	-1.35062
247645020	chr1:247645020:C:G	2.12286e-33	-2.35487	-3.54985e-10	8.10418e-08	-2.16531	-3.54985e-10
247645129	chr1:247645129:A:G	1.32755e-32	-6.80511e-10	-0.521714	4.06279e-07	-6.80511e-10	-0.553241
247645161	chr1:247645161:C:T	5.80608e-33	-6.80511e-10	-1.34873	1.83517e-07	-6.80511e-10	-1.34797
247645222	chr1:247645222:C:T	4.52639e-32	-6.80511e-10	0.704877	1.44131e-06	-6.80511e-10	0.713031
247645251	chr1:247645251:A:T	1.27303e-33	-2.42472	-0.441512	7.49944e-08	-1.73504	-0.50783
247645400	chr1:247645400:G:GCT	2.55929e-33	-1.50274	-0.665162	2.55826e-08	-2.44304	-0.87533
247645437	chr1:247645437:GGTTT:G	5.76556e-33	-6.80511e-10	-1.35573	1.82184e-07	-6.80511e-10	-1.35526
247645708	chr1:247645708:G:A	8.84968e-33	-6.80511e-10	-0.92725	2.73564e-07	-6.80511e-10	-0.948745
247645777	chr1:247645777:G:A	2.02354e-33	-2.40278	-3.54985e-10	7.41757e-08	-2.25384	-3.54985e-10
247645784	chr1:247645784:G:T	6.13763e-33	-6.80511e-10	-1.29319	1.94659e-07	-6.80511e-10	-1.28903
247646002	chr1:247646002:G:A	6.71056e-34	-2.19092	-1.31561	2.01318e-08	-2.19823	-1.35975
247646441	chr1:247646441:T:C	1.97552e-33	-2.4268	-3.54985e-10	7.06684e-08	-2.30228	-3.54985e-10
247646464	chr1:247646464:A:C	9.19318e-34	-1.86724	-1.32451	1.71069e-08	-2.36406	-1.35674
247646752	chr1:247646752:A:G	1.28131e-33	-1.57797	-1.28178	1.87219e-08	-2.4361	-1.19449
247646812	chr1:247646812:T:C	1.22031e-33	-1.61823	-1.29029	1.8614e-08	-2.42968	-1.20669
247646866	chr1:247646866:G:T	6.90648e-34	-2.16975	-1.30801	2.05215e-08	-2.17976	-1.35905
247646956	chr1:247646956:T:G	6.03882e-33	-6.80511e-10	-1.30942	1.90191e-07	-6.80511e-10	-1.31225
247647035	chr1:247647035:C:T	5.82231e-33	-6.80511e-10	-1.34593	1.84047e-07	-6.80511e-10	-1.34509
247647432	chr1:247647432:G:A	9.13243e-34	-2.14231	-1.05608	2.46711e-08	-2.14814	-1.2065
247647438	chr1:247647438:C:T	5.79979e-33	-6.80511e-10	-1.34981	1.82626e-07	-6.80511e-10	-1.35284
247647753	chr1:247647753:C:T	1.3908e-32	-6.80511e-10	-0.47517	3.02875e-07	-6.80511e-10	-0.846961
247647895	chr1:247647895:T:C	1.04282e-33	-2.18546	-0.880236	1.01022e-07	-1.06915	-0.87579
247647989	chr1:247647989:G:T	5.31289e-34	-2.44942	-1.29066	1.83764e-08	-2.37004	-1.27917
247647994	chr1:247647994:G:T	5.78233e-33	-6.80511e-10	-1.35282	1.82739e-07	-6.80511e-10	-1.35222
247648170	chr1:247648170:C:T	1.25662e-32	-0.287541	-0.289077	2.32475e-07	-0.704538	-0.406959
247648570	chr1:247648570:C:T	5.75834e-33	-6.80511e-10	-1.35698	1.81942e-07	-6.80511e-10	-1.35659
247648812	chr1:247648812:G:C	5.90626e-33	-6.80511e-10	-1.33162	1.85382e-07	-6.80511e-10	-1.33786
247648835	chr1:247648835:G:A	9.36486e-33	-6.80511e-10	-0.870668	2.97659e-07	-6.80511e-10	-0.86433
247648861	chr1:247648861:T:A	1.28204e-32	-0.0832167	-0.473377	2.40999e-07	-0.505353	-0.570136
247649201	chr1:247649201:G:A	5.74598e-33	-6.80511e-10	-1.35913	1.81508e-07	-6.80511e-10	-1.35898
247649242	chr1:247649242:C:T	5.91711e-33	-6.80511e-10	-1.32978	1.86684e-07	-6.80511e-10	-1.33086
247649270	chr1:247649270:T:C	5.75557e-33	-6.80511e-10	-1.35746	1.8178e-07	-6.80511e-10	-1.35748
247649696	chr1:247649696:A:G	5.7863e-33	-6.80511e-10	-1.35214	1.82867e-07	-6.80511e-10	-1.35152
247649878	chr1:247649878:A:G	5.78045e-33	-6.80511e-10	-1.35315	1.82678e-07	-6.80511e-10	-1.35256
247649905	chr1:247649905:A:ATTCAAAGATT	6.03754e-33	-6.80511e-10	-1.30963	1.90154e-07	-6.80511e-10	-1.31245
247649992	chr1:247649992:G:A	5.78244e-33	-6.80511e-10	-1.35281	1.82741e-07	-6.80511e-10	-1.35221
247650081	chr1:247650081:T:C	5.78135e-33	-6.80511e-10	-1.35299	1.82707e-07	-6.80511e-10	-1.3524
247650111	chr1:247650111:G:A	5.7822e-33	-6.80511e-10	-1.35285	1.82735e-07	-6.80511e-10	-1.35224
247650126	chr1:247650126:T:G	5.81061e-33	-6.80511e-10	-1.34795	1.83668e-07	-6.80511e-10	-1.34715
247650141	chr1:247650141:A:G	5.78046e-33	-6.80511e-10	-1.35315	1.82677e-07	-6.80511e-10	-1.35256
247650163	chr1:247650163:G:A	3.2765e-31	2.96515	-0.280841	4.57943e-07	0.092313	-0.525849
247650282	chr1:247650282:C:T	8.31208e-33	-6.80511e-10	-0.989921	2.5689e-07	-6.80511e-10	-1.01163
247650351	chr1:247650351:T:C	5.7683e-33	-6.80511e-10	-1.35525	1.82275e-07	-6.80511e-10	-1.35476
247650404	chr1:247650404:T:G	6.5528e-34	-2.1809	-1.34943	6.50263e-08	-1.03956	-1.34593
247650609	chr1:247650609:A:G	5.7956e-33	-6.80511e-10	-1.35053	1.83175e-07	-6.80511e-10	-1.34984
247650752	chr1:247650752:G:GTTA	5.79054e-33	-6.80511e-10	-1.35141	1.83009e-07	-6.80511e-10	-1.35075
247650826	chr1:247650826:A:AG	5.78379e-33	-6.80511e-10	-1.35257	1.82785e-07	-6.80511e-10	-1.35197
247650961	chr1:247650961:C:T	2.87689e-32	-6.80511e-10	0.251663	9.12804e-07	-6.80511e-10	0.256241
247651075	chr1:247651075:C:T	1.18523e-32	-0.148351	-0.486757	2.2482e-07	-0.562216	-0.582762
247651087	chr1:247651087:T:A	5.7837e-33	-6.80511e-10	-1.35259	1.82782e-07	-6.80511e-10	-1.35198
247651129	chr1:247651129:T:C	5.78307e-33	-6.80511e-10	-1.3527	1.82763e-07	-6.80511e-10	-1.35209
247651162	chr1:247651162:A:G	5.7806e-33	-6.80511e-10	-1.35312	1.82682e-07	-6.80511e-10	-1.35253
247651237	chr1:247651237:C:T	5.76285e-33	-6.80511e-10	-1.3562	1.82094e-07	-6.80511e-10	-1.35576
247651254	chr1:247651254:A:G	5.81298e-33	-6.80511e-10	-1.34754	1.83743e-07	-6.80511e-10	-1.34674
247651407	chr1:247651407:T:G	5.78232e-33	-6.80511e-10	-1.35283	1.82739e-07	-6.80511e-10	-1.35222
247651430	chr1:247651430:G:A	2.05369e-33	-2.38799	-3.54985e-10	7.0272e-08	-2.30791	-3.54985e-10
247651497	chr1:247651497:G:A	5.78232e-33	-6.80511e-10	-1.35283	1.82739e-07	-6.80511e-10	-1.35222
247651575	chr1:247651575:G:A	5.77015e-33	-6.80511e-10	-1.35493	1.82337e-07	-6.80511e-10	-1.35443
247651596	chr1:247651596:C:G	9.40603e-34	-2.04466	-1.12421	2.60222e-08	-2.04976	-1.25157
247651705	chr1:247651705:AT:A	5.78232e-33	-6.80511e-10	-1.35283	1.82739e-07	-6.80511e-10	-1.35222
247651767	chr1:247651767:A:G	2.06723e-33	-1.09237	-1.28905	4.90841e-08	-1.44883	-1.21792
247651782	chr1:247651782:T:C	6.69359e-33	-6.80511e-10	-1.20648	2.11051e-07	-6.80511e-10	-1.20818
247651848	chr1:247651848:C:G	9.6351e-34	-2.0098	-1.135	2.66604e-08	-2.01851	-1.25859
247652055	chr1:247652055:T:C	9.71362e-34	-2.03987	-1.09682	2.6562e-08	-2.04804	-1.23276
247652198	chr1:247652198:C:T	7.15183e-34	-2.12172	-1.32113	2.14474e-08	-2.13483	-1.35984
247652362	chr1:247652362:G:A	9.70142e-34	-2.02649	-1.11145	2.66401e-08	-2.03499	-1.24288
247652388	chr1:247652388:C:CAAT	9.42883e-34	-2.04687	-1.11957	2.59497e-08	-2.05569	-1.24843
247652556	chr1:247652556:C:T	7.95153e-33	-6.80511e-10	-1.03427	2.52554e-07	-6.80511e-10	-1.02866
247652571	chr1:247652571:T:C	1.98712e-33	-2.42094	-3.54985e-10	7.16289e-08	-2.28878	-3.54985e-10
247652678	chr1:247652678:C:T	9.48459e-34	-2.04706	-1.11348	2.61288e-08	-2.05311	-1.24413
247652828	chr1:247652828:T:C	9.75676e-34	-2.02524	-1.10702	2.67764e-08	-2.03308	-1.23968
247652836	chr1:247652836:C:G	9.81116e-34	-2.02447	-1.10223	2.68934e-08	-2.03202	-1.23638
247652902	chr1:247652902:G:A	9.82899e-34	-2.03174	-1.09314	2.68646e-08	-2.03976	-1.22971
247652982	chr1:247652982:C:A	2.32352e-33	-0.946681	-1.31787	6.59259e-08	-1.10809	-1.26366
247652983	chr1:247652983:T:G	9.39018e-34	-2.04298	-1.12758	2.59523e-08	-2.05029	-1.25373
247653400	chr1:247653400:A:G	2.3895e-33	-0.90408	-1.33247	6.71896e-08	-1.06642	-1.28634
247653401	chr1:247653401:A:G	9.58422e-34	-2.0614	-1.0887	2.61278e-08	-2.07019	-1.22709
247653420	chr1:247653420:A:G	1.9623e-33	-2.43351	-3.54985e-10	6.95394e-08	-2.31839	-3.54985e-10
247653447	chr1:247653447:G:T	3.48831e-33	-1.85821	-3.54985e-10	6.2303e-08	-2.42827	-3.54985e-10
247653454	chr1:247653454:C:T	9.60848e-34	-2.09411	-1.05346	2.58728e-08	-2.10275	-1.20433
247653740	chr1:247653740:A:C	6.42919e-34	-2.19112	-1.35825	6.24301e-08	-1.06963	-1.3566
247653809	chr1:247653809:G:A	6.59989e-33	-6.80511e-10	-1.22058	2.08124e-07	-6.80511e-10	-1.22215
247653825	chr1:247653825:T:C	5.86178e-33	-6.80511e-10	-1.33918	1.81351e-07	-6.80511e-10	-1.35985
247653846	chr1:247653846:A:G	9.77174e-34	-2.00503	-1.1257	2.71392e-08	-2.00743	-1.25187
247654049	chr1:247654049:G:A	9.54109e-34	-2.03897	-1.11564	2.62306e-08	-2.04754	-1.24581
247654116	chr1:247654116:A:G	1.98461e-33	-1.12719	-1.29502	4.72135e-08	-1.47918	-1.22642
247654187	chr1:247654187:T:A	6.57396e-33	-6.80511e-10	-1.22452	2.06661e-07	-6.80511e-10	-1.2292
247654362	chr1:247654362:T:C	1.46672e-33	-1.4859	-1.2387	4.46678e-08	-1.60835	-1.15268
247654384	chr1:247654384:G:A	9.05666e-34	-2.08002	-1.1267	2.50523e-08	-2.08574	-1.25357
247654394	chr1:247654394:T:G	2.08621e-33	-1.03439	-1.33789	5.82096e-08	-1.1995	-1.29673
247654699	chr1:247654699:G:T	1.75437e-32	-0.173681	-0.0692545	3.02958e-07	-0.615855	-0.230831
247654795	chr1:247654795:G:A	8.35095e-33	-0.580077	-0.405179	1.61368e-07	-0.960927	-0.515663
247654951	chr1:247654951:G:C	1.98187e-33	-2.42359	-3.54985e-10	7.11613e-08	-2.29533	-3.54985e-10
247655066	chr1:247655066:T:G	5.77078e-33	-6.80511e-10	-1.35482	1.82355e-07	-6.80511e-10	-1.35433
247655171	chr1:247655171:CT:C	8.57045e-34	-2.43885	-0.823051	3.56518e-08	-2.1199	-0.866577
247655426	chr1:247655426:T:C	5.92388e-33	-6.80511e-10	-1.32864	1.8788e-07	-6.80511e-10	-1.32448
247655512	chr1:247655512:AGTTT:A	9.11072e-34	-2.4294	-0.771361	3.6106e-08	-2.1561	-0.817723
247655559	chr1:247655559:C:T	2.00178e-33	-2.4136	-3.54985e-10	7.27394e-08	-2.2734	-3.54985e-10
247655580	chr1:247655580:T:A	8.98727e-34	-2.43279	-0.781617	3.62344e-08	-2.14419	-0.826085
247655804	chr1:247655804:T:C	1.63372e-32	-6.80511e-10	-0.314185	5.22786e-07	-6.80511e-10	-0.301107
247656167	chr1:247656167:T:C	9.13918e-34	-2.45323	-0.74442	4.17355e-08	-2.03795	-0.790979
247656178	chr1:247656178:T:A	3.21328e-32	-6.80511e-10	0.362247	7.90774e-07	-6.80511e-10	0.112733
247656208	chr1:247656208:G:A	1.07005e-33	-1.96057	-1.07935	2.81993e-08	-1.99846	-1.22252
247656230	chr1:247656230:C:A	1.04272e-33	-1.96928	-1.09651	2.76081e-08	-2.00734	-1.23483
247656270	chr1:247656270:C:T	5.63845e-33	-0.32403	-1.05399	1.0386e-07	-0.815349	-1.10188
247656271	chr1:247656271:T:C	5.73823e-33	-0.3103	-1.05018	1.05462e-07	-0.80355	-1.09838
247656352	chr1:247656352:A:G	8.5555e-34	-2.16268	-1.10096	8.00069e-08	-1.08745	-1.09072
247656407	chr1:247656407:G:A	1.8264e-33	-1.64523	-0.860056	3.01673e-08	-2.42756	-0.725959
247656467	chr1:247656467:A:G	5.81166e-33	-6.80511e-10	-1.34776	1.84109e-07	-6.80511e-10	-1.34475
247656679	chr1:247656679:C:T	7.57853e-33	-6.80511e-10	-1.08231	2.34762e-07	-6.80511e-10	-1.10171
247656974	chr1:247656974:G:A	1.54464e-33	-2.43602	-0.236813	6.38185e-08	-2.09471	-0.309531
247656975	chr1:247656975:C:A	1.50975e-33	-2.43564	-0.260048	6.23442e-08	-2.09589	-0.331724
247657082	chr1:247657082:A:G	1.73879e-33	-1.58589	-0.968551	2.79053e-08	-2.43611	-0.795354
247657122	chr1:247657122:G:A	1.63123e-33	-2.44888	-0.169417	7.10209e-08	-2.05795	-0.239356
247657139	chr1:247657139:C:G	1.02381e-33	-1.9906	-1.0935	1.29185e-07	-0.635727	-1.06331
247657147	chr1:247657147:C:T	1.75385e-33	-2.44795	-0.0978685	7.55752e-08	-2.06477	-0.170379
247657420	chr1:247657420:T:C	1.39181e-33	-2.44996	-0.327064	6.15936e-08	-2.04822	-0.391498
247657638	chr1:247657638:G:A	1.98475e-33	-2.42214	-3.54985e-10	7.14243e-08	-2.29164	-3.54985e-10
247657660	chr1:247657660:C:A	1.38043e-33	-2.45078	-0.334463	6.15813e-08	-2.04038	-0.399537
247657723	chr1:247657723:G:C	1.39588e-33	-2.44879	-0.325316	6.10517e-08	-2.05895	-0.389605
247657744	chr1:247657744:A:G	1.21221e-31	-6.80511e-10	1.68998	4.06069e-06	-6.80511e-10	1.74883
247657957	chr1:247657957:G:T	9.33673e-33	-6.80511e-10	-0.873676	2.96563e-07	-6.80511e-10	-0.86802
247658073	chr1:247658073:A:C	1.47338e-33	-2.44429	-0.275783	6.20971e-08	-2.08929	-0.34229
247658347	chr1:247658347:T:C	1.42466e-33	-2.44605	-0.307643	6.081e-08	-2.07915	-0.373379
247658358	chr1:247658358:A:G	1.47909e-33	-2.44504	-0.271163	6.26481e-08	-2.08491	-0.337837
247658525	chr1:247658525:AATTT:A	9.36626e-34	-2.01687	-1.15624	1.13682e-07	-0.67711	-1.14977
247658587	chr1:247658587:C:T	8.5551e-33	-6.80511e-10	-0.961103	2.67068e-07	-6.80511e-10	-0.972776
247658596	chr1:247658596:T:C	1.92124e-33	-2.45466	-3.54985e-10	6.11801e-08	-2.44646	-3.54985e-10
247658977	chr1:247658977:T:C	6.9973e-34	-2.14842	-1.31627	2.08985e-08	-2.16084	-1.35976
247659249	chr1:247659249:A:G	1.11471e-32	-6.80511e-10	-0.696452	2.5846e-07	-6.80511e-10	-1.00554
247659548	chr1:247659548:T:G	8.89294e-34	-2.30465	-0.92031	2.97898e-08	-2.23276	-0.933354
247659606	chr1:247659606:A:G	6.07796e-33	-6.80511e-10	-1.30296	1.91313e-07	-6.80511e-10	-1.30637
247659691	chr1:247659691:C:A	5.83405e-33	-6.80511e-10	-1.34392	1.83339e-07	-6.80511e-10	-1.34894
247659710	chr1:247659710:C:T	1.23989e-31	-6.80511e-10	1.71256	4.15431e-06	-6.80511e-10	1.77162
247659819	chr1:247659819:G:C	1.40659e-33	-2.44692	-0.31954	6.07014e-08	-2.06992	-0.384394
247659974	chr1:247659974:G:A	1.37892e-33	-2.44639	-0.339943	6.02648e-08	-2.06058	-0.400953
247660004	chr1:247660004:C:A	1.45292e-33	-2.44079	-0.293267	5.99929e-08	-2.1061	-0.359957
247660341	chr1:247660341:T:C	1.55343e-32	-0.589344	0.224765	2.81685e-07	-0.963151	0.0436602
247660409	chr1:247660409:C:G	1.48856e-33	-2.44147	-0.268357	6.16911e-08	-2.10371	-0.334428
247660564	chr1:247660564:G:A	1.603e-33	-2.45038	-0.185381	7.05e-08	-2.04855	-0.25612
247660637	chr1:247660637:A:G	5.76223e-33	-6.80511e-10	-1.35631	1.81593e-07	-6.80511e-10	-1.35851
247660973	chr1:247660973:A:G	1.87461e-33	-2.45454	-0.0246887	5.14865e-08	-2.45283	-0.166132
247661356	chr1:247661356:A:G	5.75396e-33	-6.80511e-10	-1.35774	1.81803e-07	-6.80511e-10	-1.35736
247661907	chr1:247661907:A:T	1.40545e-33	-2.45358	-0.313695	6.56435e-08	-1.99439	-0.381652
247661993	chr1:247661993:C:T	1.41028e-33	-2.45147	-0.312379	6.36675e-08	-2.02648	-0.380123
247662498	chr1:247662498:A:G	1.39055e-33	-2.44903	-0.328904	6.11686e-08	-2.05003	-0.396618
247662582	chr1:247662582:C:CT	5.91382e-33	-6.80511e-10	-1.33034	1.88278e-07	-6.80511e-10	-1.32236
247662766	chr1:247662766:C:T	1.84283e-32	-0.232473	0.0387272	3.25233e-07	-0.644169	-0.131569
247662886	chr1:247662886:C:A	9.6974e-34	-1.98938	-1.14898	1.22506e-07	-0.608976	-1.14314
247662979	chr1:247662979:A:T	1.298e-32	-6.80511e-10	-0.54422	4.08338e-07	-6.80511e-10	-0.548184
247663095	chr1:247663095:T:C	5.21581e-34	-2.41159	-1.34694	2.04442e-08	-2.18814	-1.35445
247663111	chr1:247663111:AT:A	1.1677e-33	-2.05089	-0.901708	3.05178e-08	-2.05264	-1.08933
247663555	chr1:247663555:C:T	1.94693e-33	-2.44138	-3.54985e-10	6.7979e-08	-2.34108	-3.54985e-10
247663655	chr1:247663655:A:G	1.43012e-33	-2.45224	-0.297633	6.52537e-08	-2.01671	-0.365282
247663658	chr1:247663658:C:T	1.21226e-32	-6.80511e-10	-0.612563	2.75049e-07	-6.80511e-10	-0.943331
247663705	chr1:247663705:G:T	1.43841e-33	-2.45088	-0.293218	6.43662e-08	-2.03425	-0.361443
247663716	chr1:247663716:G:C	1.94043e-33	-2.44472	-3.54985e-10	6.16367e-08	-2.43902	-3.54985e-10
247663730	chr1:247663730:C:T	1.42204e-33	-2.44951	-0.306025	6.27961e-08	-2.04655	-0.373836
247663737	chr1:247663737:T:C	1.23211e-32	-6.80511e-10	-0.596315	3.77278e-07	-6.80511e-10	-0.627297
247663763	chr1:247663763:G:A	1.97409e-33	-2.42752	-3.54985e-10	7.04713e-08	-2.30507	-3.54985e-10
247663792	chr1:247663792:G:A	5.82421e-33	-6.80511e-10	-1.34561	1.84127e-07	-6.80511e-10	-1.34465
247663888	chr1:247663888:C:T	1.5992e-33	-2.44862	-0.189509	7.04033e-08	-2.04595	-0.260089
247663931	chr1:247663931:A:G	1.04084e-33	-1.95279	-1.11481	4.59048e-08	-1.54999	-1.18372
247664069	chr1:247664069:A:T	5.80723e-34	-2.41333	-1.23779	2.73245e-08	-2.00927	-1.24323
247664212	chr1:247664212:G:C	1.36906e-33	-2.4509	-0.34261	6.14301e-08	-2.033	-0.409376
247664248	chr1:247664248:G:T	5.86671e-33	-6.80511e-10	-1.33834	1.83261e-07	-6.80511e-10	-1.34937
247664283	chr1:247664283:T:G	1.34803e-33	-2.4484	-0.360593	5.89817e-08	-2.05576	-0.427293
247664521	chr1:247664521:T:G	1.37415e-33	-2.45138	-0.338415	6.19823e-08	-2.02786	-0.405567
247664573	chr1:247664573:GAT:G	5.83852e-33	-6.80511e-10	-1.34315	1.84598e-07	-6.80511e-10	-1.3421
247664900	chr1:247664900:G:A	1.39239e-33	-2.44934	-0.32727	6.14633e-08	-2.04706	-0.394775
247665107	chr1:247665107:C:T	1.40171e-33	-2.45228	-0.317657	6.39493e-08	-2.01573	-0.386457
247665495	chr1:247665495:G:A	1.07206e-33	-2.02339	-1.01465	1.31186e-07	-0.677092	-1.00657
247665720	chr1:247665720:T:TA	3.36374e-31	2.96562	-0.255034	4.66857e-07	0.090573	-0.50483
247665745	chr1:247665745:GTTATC:G	6.78053e-33	-6.80511e-10	-1.19358	2.13757e-07	-6.80511e-10	-1.19544
247665918	chr1:247665918:A:G	5.79678e-33	-6.80511e-10	-1.35033	1.83234e-07	-6.80511e-10	-1.34952
247665919	chr1:247665919:T:C	3.7326e-32	-6.80511e-10	0.512058	1.22958e-06	-6.80511e-10	0.55415
247666125	chr1:247666125:G:A	1.36869e-33	-2.44601	-0.347764	5.8616e-08	-2.07356	-0.415707
247666386	chr1:247666386:T:G	1.42759e-33	-2.44927	-0.302372	6.29923e-08	-2.04656	-0.370712
247666955	chr1:247666955:C:T	6.59338e-33	-6.80511e-10	-1.22157	2.07395e-07	-6.80511e-10	-1.22566
247667710	chr1:247667710:C:T	5.84996e-33	-6.80511e-10	-1.3412	1.83755e-07	-6.80511e-10	-1.34668
247667860	chr1:247667860:A:G	1.38828e-33	-2.4489	-0.330666	6.09486e-08	-2.0516	-0.398654
247667876	chr1:247667876:T:C	1.33301e-33	-2.44937	-0.370827	5.89292e-08	-2.04727	-0.436678
247667926	chr1:247667926:T:C	1.34837e-33	-1.62346	-1.18527	2.08647e-08	-2.44962	-1.0726
247668077	chr1:247668077:T:C	1.22037e-33	-2.45358	-0.454905	5.74706e-08	-1.99222	-0.516784
247668080	chr1:247668080:G:A	1.1184e-32	-6.80511e-10	-0.693144	3.43285e-07	-6.80511e-10	-0.721717
247668148	chr1:247668148:T:C	1.38698e-33	-2.45163	-0.328878	6.27699e-08	-2.02521	-0.39559
247668230	chr1:247668230:A:T	1.9342e-33	-2.44794	-3.54985e-10	6.65384e-08	-2.3625	-3.54985e-10
247668357	chr1:247668357:C:T	1.39447e-33	-2.44887	-0.326241	6.1226e-08	-2.05171	-0.394
247668437	chr1:247668437:C:T	1.36765e-33	-2.4511	-0.34344	6.15218e-08	-2.03027	-0.410621
247668913	chr1:247668913:T:C	1.78364e-32	-6.80511e-10	-0.226388	5.71107e-07	-6.80511e-10	-0.212702
247669150	chr1:247669150:G:A	9.4034e-33	-6.80511e-10	-0.86656	2.98695e-07	-6.80511e-10	-0.860857
247669570	chr1:247669570:A:G	1.41276e-33	-2.44728	-0.314801	6.11872e-08	-2.06247	-0.383876
247669590	chr1:247669590:A:G	1.95229e-33	-2.43863	-3.54985e-10	8.80867e-08	-2.08196	-3.54985e-10
247669711	chr1:247669711:A:C	2.73262e-33	-2.10237	-3.54985e-10	8.83718e-08	-2.07873	-3.54985e-10
247669719	chr1:247669719:T:C	1.18481e-33	-2.08363	-0.854417	3.05245e-08	-2.08832	-1.05343
247669894	chr1:247669894:A:G	1.06336e-33	-2.04009	-1.0061	2.8579e-08	-2.04122	-1.16639
247670055	chr1:247670055:T:C	1.27381e-33	-1.68424	-1.18138	2.0856e-08	-2.45325	-1.06939
247670616	chr1:247670616:C:G	1.01955e-33	-1.95158	-1.13668	1.32728e-07	-0.541743	-1.13023
247670715	chr1:247670715:C:T	1.76233e-32	-6.80511e-10	-0.238409	5.6494e-07	-6.80511e-10	-0.22356
247670824	chr1:247670824:C:T	1.34472e-33	-2.45437	-0.357076	6.41886e-08	-1.97428	-0.424178
247670915	chr1:247670915:A:G	1.35012e-33	-2.45268	-0.354755	6.20868e-08	-2.01035	-0.421395
247671373	chr1:247671373:A:G	5.95897e-34	-2.40623	-1.21909	2.6075e-08	-2.0311	-1.2682
247671732	chr1:247671732:C:T	1.37721e-33	-2.45171	-0.335861	6.23817e-08	-2.02386	-0.403151
247671866	chr1:247671866:G:A	1.81487e-32	-6.80511e-10	-0.209034	5.81643e-07	-6.80511e-10	-0.194424
247672050	chr1:247672050:C:T	1.41953e-33	-1.61844	-1.13887	2.27193e-08	-2.42964	-1.00743
247672372	chr1:247672372:G:A	1.35597e-33	-2.45189	-0.351217	6.15516e-08	-2.02241	-0.417992
247672466	chr1:247672466:A:G	9.53152e-33	-6.80511e-10	-0.853027	3.01571e-07	-6.80511e-10	-0.851275
247672477	chr1:247672477:C:G	1.93622e-33	-2.44689	-3.54985e-10	6.68037e-08	-2.35852	-3.54985e-10
247672606	chr1:247672606:T:A	1.43678e-33	-2.45023	-0.295	6.38897e-08	-2.0409	-0.362223
247672648	chr1:247672648:T:C	7.89441e-34	-2.16425	-1.17981	2.17902e-08	-2.17076	-1.30806
247672706	chr1:247672706:G:A	1.37719e-33	-2.45422	-0.333367	6.53973e-08	-1.97906	-0.400744
247672905	chr1:247672905:T:A	1.36285e-33	-2.45377	-0.344279	6.39248e-08	-1.99129	-0.411279
247673192	chr1:247673192:T:A	1.39039e-33	-2.45368	-0.324363	6.50446e-08	-1.99317	-0.392038
247673333	chr1:247673333:G:A	1.93718e-33	-2.4464	-3.54985e-10	6.69111e-08	-2.35692	-3.54985e-10
247673511	chr1:247673511:C:T	5.46229e-34	-2.45009	-1.26225	2.5212e-08	-2.04952	-1.28344
247673535	chr1:247673535:C:T	9.4904e-33	-6.80511e-10	-0.857351	3.01828e-07	-6.80511e-10	-0.850424
247673784	chr1:247673784:G:A	3.85727e-32	-6.80511e-10	0.544913	1.27409e-06	-6.80511e-10	0.589711
247673816	chr1:247673816:C:T	2.62878e-33	-1.86768	-0.273427	6.03215e-08	-2.4489	-0.0116877
247673981	chr1:247673981:A:G	6.20276e-33	-6.80511e-10	-1.28264	1.9521e-07	-6.80511e-10	-1.28621
247674001	chr1:247674001:T:C	5.93089e-33	-6.80511e-10	-1.32746	1.87598e-07	-6.80511e-10	-1.32598
247674229	chr1:247674229:T:A	3.42268e-33	-1.87721	-3.54985e-10	6.20778e-08	-2.43189	-3.54985e-10
247674428	chr1:247674428:T:C	1.38018e-33	-2.4533	-0.332113	6.41327e-08	-1.9998	-0.399527
247674616	chr1:247674616:G:A	1.2944e-33	-2.45384	-0.395743	6.09873e-08	-1.98861	-0.461009
247674688	chr1:247674688:T:C	1.41569e-33	-2.45248	-0.307533	6.47735e-08	-2.0136	-0.375785
247674764	chr1:247674764:TTG:T	7.16884e-34	-2.09179	-1.34868	2.41141e-08	-2.09649	-1.28099
247674824	chr1:247674824:A:G	1.29737e-31	-6.80511e-10	1.75788	4.18118e-06	-6.80511e-10	1.77807
247674832	chr1:247674832:T:C	2.80151e-33	-1.79926	-0.278211	5.97164e-08	-2.45365	-0.0170184
247675085	chr1:247675085:C:T	6.63214e-34	-2.15864	-1.35965	2.16024e-08	-2.16572	-1.32176
247675174	chr1:247675174:T:C	1.33971e-33	-2.45413	-0.361049	6.3574e-08	-1.98044	-0.427634
247675179	chr1:247675179:G:C	1.93555e-33	-2.44724	-3.54985e-10	6.67113e-08	-2.35991	-3.54985e-10
247675326	chr1:247675326:G:A	7.62054e-34	-2.18139	-1.19798	2.12547e-08	-2.18611	-1.31759
247675568	chr1:247675568:C:G	1.43903e-33	-2.4539	-0.289764	6.76441e-08	-1.98744	-0.358577
247675934	chr1:247675934:C:T	8.16048e-33	-6.80511e-10	-1.00833	2.52752e-07	-6.80511e-10	-1.02787
247676550	chr1:247676550:C:T	6.68578e-33	-6.80511e-10	-1.20765	2.06665e-07	-6.80511e-10	-1.22918
247676649	chr1:247676649:G:A	5.47962e-33	-2.08331	0.676713	1.07841e-07	-2.18014	0.300524
247676760	chr1:247676760:C:T	5.74804e-33	-6.80511e-10	-1.35877	1.81608e-07	-6.80511e-10	-1.35843
247676833	chr1:247676833:T:A	7.40777e-34	-2.0518	-1.35589	2.45949e-08	-2.05459	-1.30315
247676895	chr1:247676895:G:T	7.30889e-34	-2.067	-1.35413	2.43732e-08	-2.06984	-1.29696
247676934	chr1:247676934:T:G	5.2315e-33	-2.07078	0.617842	1.03304e-07	-2.17051	0.247903
247677018	chr1:247677018:C:T	6.21596e-33	-6.80511e-10	-1.28051	1.95617e-07	-6.80511e-10	-1.28412
247677220	chr1:247677220:G:A	5.761e-33	-6.80511e-10	-1.35652	1.8198e-07	-6.80511e-10	-1.35638
247677273	chr1:247677273:A:G	5.12924e-33	-2.06367	0.591	1.0133e-07	-2.16459	0.22269
247677320	chr1:247677320:G:A	5.04133e-33	-2.06358	0.57362	9.99597e-08	-2.16313	0.207621
247677392	chr1:247677392:G:A	1.84291e-32	-6.80511e-10	-0.193699	5.90124e-07	-6.80511e-10	-0.179947
247677430	chr1:247677430:G:C	5.22963e-33	-2.07667	0.623382	1.03592e-07	-2.17417	0.254352
247677482	chr1:247677482:C:T	1.85675e-32	-0.309408	0.123189	3.22801e-07	-0.730779	-0.0524649
247677504	chr1:247677504:A:AT	7.82412e-33	-6.80511e-10	-1.05042	2.4288e-07	-6.80511e-10	-1.06771
247677527	chr1:247677527:A:T	4.81112e-33	-2.09929	0.562591	9.57967e-08	-2.19523	0.197178
247677698	chr1:247677698:G:A	1.95606e-33	-2.4367	-3.54985e-10	8.7017e-08	-2.09418	-3.54985e-10
247677802	chr1:247677802:G:A	5.58794e-33	-2.06528	0.678256	1.0954e-07	-2.16593	0.30194
247677894	chr1:247677894:T:C	5.40465e-33	-2.04054	0.620166	1.06221e-07	-2.14437	0.249612
247677966	chr1:247677966:T:C	5.76788e-33	-6.80511e-10	-1.35533	1.82204e-07	-6.80511e-10	-1.35515
247677999	chr1:247677999:A:G	7.17394e-34	-2.08158	-1.35818	2.35949e-08	-2.0861	-1.31315
247678071	chr1:247678071:C:T	1.94288e-33	-2.44346	-3.54985e-10	6.75752e-08	-2.34704	-3.54985e-10
247678137	chr1:247678137:A:G	5.77434e-33	-6.80511e-10	-1.35421	1.82492e-07	-6.80511e-10	-1.35358
247678386	chr1:247678386:G:A	1.95421e-32	-0.213817	0.0787555	3.36375e-07	-0.64789	-0.0941635
247678557	chr1:247678557:C:A	3.75195e-33	-2.22113	0.435772	7.81737e-08	-2.28672	0.0853767
247678679	chr1:247678679:C:T	2.87733e-32	-6.80511e-10	0.251817	9.48806e-07	-6.80511e-10	0.294925
247678689	chr1:247678689:A:G	5.04992e-33	-2.08759	0.599332	1.00448e-07	-2.18154	0.230903
247678754	chr1:247678754:C:T	5.11345e-33	-2.0682	0.592447	1.01518e-07	-2.16472	0.224674
247678851	chr1:247678851:C:T	7.64995e-34	-2.19025	-1.18526	2.13376e-08	-2.18888	-1.31093
247678863	chr1:247678863:C:T	6.92597e-34	-2.11894	-1.356	2.30521e-08	-2.11757	-1.30495
247678870	chr1:247678870:C:T	5.83548e-33	-6.80511e-10	-1.34367	1.83331e-07	-6.80511e-10	-1.34898
247679144	chr1:247679144:T:C	5.5272e-33	-2.12291	0.72496	1.09248e-07	-2.21131	0.344653
247679221	chr1:247679221:T:C	3.37693e-33	-1.6208	-0.269869	3.63014e-08	-2.42777	-0.540653
247679237	chr1:247679237:T:C	8.23761e-34	-2.15093	-1.15058	2.26135e-08	-2.14987	-1.29187
247679279	chr1:247679279:T:C	1.26589e-32	-2.45464	1.88536	4.30748e-07	-2.42014	1.92538
247679355	chr1:247679355:T:C	6.67532e-34	-2.15356	-1.35824	2.20969e-08	-2.15389	-1.31096
247679477	chr1:247679477:G:A	6.36712e-34	-2.33059	-1.22848	1.83985e-08	-2.31526	-1.33275
247679639	chr1:247679639:C:G	1.12703e-32	-6.80511e-10	-0.68546	3.6232e-07	-6.80511e-10	-0.667753
247679944	chr1:247679944:G:T	1.82575e-32	-6.80511e-10	-0.203058	5.85641e-07	-6.80511e-10	-0.187573
247680074	chr1:247680074:T:G	9.70619e-33	-6.80511e-10	-0.834868	3.08327e-07	-6.80511e-10	-0.829118
247680258	chr1:247680258:G:A	2.97788e-33	-2.01642	-3.54985e-10	1.05337e-07	-1.90312	-3.54985e-10
247680301	chr1:247680301:G:A	5.77077e-33	-6.80511e-10	-1.35483	1.82373e-07	-6.80511e-10	-1.35423
247680428	chr1:247680428:T:C	1.20184e-31	1.68139	-3.54985e-10	6.07127e-08	-2.45413	-3.54985e-10
247680437	chr1:247680437:G:A	2.93435e-32	0.27144	-3.54985e-10	5.34641e-07	-0.278684	-3.54985e-10
247681110	chr1:247681110:C:T	1.89486e-32	-6.80511e-10	-0.165901	6.07367e-07	-6.80511e-10	-0.151146
247681142	chr1:247681142:C:A	5.77847e-33	-6.80511e-10	-1.35349	1.82626e-07	-6.80511e-10	-1.35284
247681340	chr1:247681340:T:G	1.94227e-33	-2.44377	-3.54985e-10	6.18895e-08	-2.43493	-3.54985e-10
247681486	chr1:247681486:C:T	1.04848e-32	-6.80511e-10	-0.757707	3.33154e-07	-6.80511e-10	-0.751676
247681520	chr1:247681520:AGAG:A	1.1083e-32	-2.45168	1.74946	3.7122e-07	-2.43901	1.79553
247681540	chr1:247681540:C:T	1.03339e-33	-1.94618	-1.1286	1.38303e-07	-0.509337	-1.1215
247681723	chr1:247681723:C:G	5.77434e-33	-6.80511e-10	-1.35421	1.82492e-07	-6.80511e-10	-1.35358
247681734	chr1:247681734:A:G	5.77434e-33	-6.80511e-10	-1.35421	1.82492e-07	-6.80511e-10	-1.35358
247681822	chr1:247681822:A:G	6.90966e-33	-6.80511e-10	-1.17471	2.13279e-07	-6.80511e-10	-1.19768
247681905	chr1:247681905:G:A	5.77769e-33	-6.80511e-10	-1.35363	1.82602e-07	-6.80511e-10	-1.35297
247681953	chr1:247681953:T:A	5.7701e-33	-6.80511e-10	-1.35494	1.82192e-07	-6.80511e-10	-1.35522
247681954	chr1:247681954:A:G	7.02599e-34	-2.10426	-1.35634	2.34119e-08	-2.09969	-1.30735
247682017	chr1:247682017:A:G	9.98088e-33	-6.80511e-10	-0.80696	3.17068e-07	-6.80511e-10	-0.801165
247682068	chr1:247682068:T:A	5.7758e-33	-6.80511e-10	-1.35395	1.82541e-07	-6.80511e-10	-1.3533
247682325	chr1:247682325:T:C	5.78799e-33	-2.09423	0.742386	1.14589e-07	-2.18358	0.364656
247682330	chr1:247682330:T:C	5.76841e-33	-6.80511e-10	-1.35523	1.82294e-07	-6.80511e-10	-1.35466
247682483	chr1:247682483:A:G	5.77616e-33	-6.80511e-10	-1.35389	1.82554e-07	-6.80511e-10	-1.35323
247682495	chr1:247682495:T:G	5.75847e-33	-6.80511e-10	-1.35696	1.81958e-07	-6.80511e-10	-1.3565
247682553	chr1:247682553:G:A	5.78789e-33	-6.80511e-10	-1.35186	1.82942e-07	-6.80511e-10	-1.35111
247682579	chr1:247682579:C:T	5.94148e-33	-2.11353	0.78786	1.17506e-07	-2.20054	0.406741
247682592	chr1:247682592:A:G	5.76937e-33	-6.80511e-10	-1.35507	1.82326e-07	-6.80511e-10	-1.35449
247682680	chr1:247682680:C:T	1.94128e-33	-2.44429	-3.54985e-10	6.7328e-08	-2.3507	-3.54985e-10
247682851	chr1:247682851:C:T	8.54423e-34	-2.09995	-1.16501	2.34026e-08	-2.10844	-1.299
247683012	chr1:247683012:A:T	1.76237e-32	-6.80511e-10	-0.238385	5.63825e-07	-6.80511e-10	-0.225536
247683046	chr1:247683046:A:T	5.7843e-33	-6.80511e-10	-1.35248	1.82823e-07	-6.80511e-10	-1.35176
247683060	chr1:247683060:A:T	1.02193e-32	-6.80511e-10	-0.783353	3.24703e-07	-6.80511e-10	-0.77737
247683088	chr1:247683088:G:GT	5.51285e-33	-2.10332	0.702773	1.09418e-07	-2.19398	0.328872
247683096	chr1:247683096:A:G	1.03382e-32	-6.80511e-10	-0.77179	3.28966e-07	-6.80511e-10	-0.764326
247683174	chr1:247683174:T:C	5.76338e-33	-6.80511e-10	-1.35611	1.8214e-07	-6.80511e-10	-1.3555
247683459	chr1:247683459:G:A	5.11653e-33	-0.472775	-1.00238	1.75685e-06	1.88659	-0.975587
247683483	chr1:247683483:T:C	3.35381e-33	-1.89753	-3.54985e-10	1.19233e-07	-1.7792	-3.54985e-10
247684047	chr1:247684047:C:T	7.96429e-33	-6.80511e-10	-1.03266	2.56402e-07	-6.80511e-10	-1.01353
247684194	chr1:247684194:A:G	1.2209e-33	-2.42191	-0.486128	2.92411e-08	-2.41811	-0.766592
247684198	chr1:247684198:T:C	5.87035e-33	-6.80511e-10	-1.33772	1.86057e-07	-6.80511e-10	-1.33422
247684231	chr1:247684231:T:C	7.31187e-33	-6.80511e-10	-1.11813	2.34091e-07	-6.80511e-10	-1.10457
247684234	chr1:247684234:C:T	4.17064e-33	-1.56541	-0.114152	6.00712e-08	-2.12982	-0.334927
247684237	chr1:247684237:A:G	6.22488e-33	-6.80511e-10	-1.27908	1.97798e-07	-6.80511e-10	-1.27303
247684264	chr1:247684264:T:C	6.05648e-33	-6.80511e-10	-1.3065	1.92259e-07	-6.80511e-10	-1.30143
247684615	chr1:247684615:T:C	1.04867e-33	-2.25043	-0.809679	5.08991e-08	-1.6586	-0.971831
247684894	chr1:247684894:C:T	6.06417e-34	-2.24861	-1.35921	1.65326e-08	-2.3978	-1.35714
247685036	chr1:247685036:T:C	7.12894e-33	-6.80511e-10	-1.14347	2.29327e-07	-6.80511e-10	-1.12513
247685169	chr1:247685169:TA:T	7.22984e-34	-2.10455	-1.32745	1.63747e-08	-2.42135	-1.3432
247685183	chr1:247685183:T:G	7.25778e-34	-2.10094	-1.32721	1.6394e-08	-2.42031	-1.34305
247685191	chr1:247685191:G:A	7.13244e-34	-2.1161	-1.32946	1.62942e-08	-2.42485	-1.34462
247685201	chr1:247685201:TATG:T	7.15178e-34	-2.12046	-1.3224	1.63605e-08	-2.42587	-1.33954
247685429	chr1:247685429:A:G	1.81742e-33	-1.6765	-0.833718	1.79661e-07	-0.44825	-0.920957
247685532	chr1:247685532:C:T	7.44856e-34	-2.07256	-1.32964	1.6513e-08	-2.41147	-1.34467
247685557	chr1:247685557:TTTTA:T	7.50706e-34	-2.0705	-1.32387	1.65946e-08	-2.41071	-1.3405
247685609	chr1:247685609:C:T	1.99182e-33	-1.8957	-0.522885	3.90491e-08	-2.33281	-0.562646
247685610	chr1:247685610:G:A	1.92225e-32	-6.80511e-10	-0.151551	6.25132e-07	-6.80511e-10	-0.122318
247685717	chr1:247685717:T:G	8.62781e-33	-6.80511e-10	-0.95264	2.81569e-07	-6.80511e-10	-0.919902
247685984	chr1:247685984:C:G	7.52261e-34	-2.06828	-1.32403	1.66208e-08	-2.40928	-1.34035
247686042	chr1:247686042:A:C	8.94989e-33	-6.80511e-10	-0.91599	3.36436e-07	-6.80511e-10	-0.741871
247686121	chr1:247686121:A:AT	8.33333e-33	-6.80511e-10	-0.987368	3.08953e-07	-6.80511e-10	-0.82709
247686410	chr1:247686410:G:A	9.99666e-34	-2.16701	-0.940957	2.26148e-08	-2.43825	-1.00343
247686462	chr1:247686462:G:A	1.95139e-33	-2.43909	-3.54985e-10	6.14842e-08	-2.4415	-3.54985e-10
247686510	chr1:247686510:G:A	5.49304e-33	-2.33109	0.926939	5.28619e-07	-0.996611	0.7066
247686515	chr1:247686515:G:A	8.74901e-33	-6.80511e-10	-0.938691	2.85641e-07	-6.80511e-10	-0.905543
247686622	chr1:247686622:T:G	3.01534e-33	-2.19632	0.1924	5.48893e-08	-2.44125	-0.113714
247686695	chr1:247686695:A:G	7.47877e-34	-2.079	-1.31915	1.66236e-08	-2.41275	-1.3367
247686850	chr1:247686850:A:C	7.2302e-34	-2.14409	-1.28786	3.17129e-08	-1.83454	-1.26902
247686856	chr1:247686856:G:A	7.55179e-34	-2.0685	-1.31993	1.66721e-08	-2.40925	-1.33729
247686870	chr1:247686870:A:G	5.77024e-33	-6.80511e-10	-1.35492	1.82595e-07	-6.80511e-10	-1.35301
247686910	chr1:247686910:A:C	9.37114e-34	-1.9197	-1.25288	1.88025e-08	-2.34846	-1.27783
247686941	chr1:247686941:G:A	7.30558e-34	-2.09735	-1.32423	1.64612e-08	-2.41878	-1.34049
247686979	chr1:247686979:A:G	7.48394e-34	-2.06711	-1.33035	1.65528e-08	-2.40881	-1.34491
247687091	chr1:247687091:CA:C	5.6164e-33	-2.31144	0.929501	5.69233e-07	-0.92722	0.71123
247687110	chr1:247687110:A:G	6.81299e-33	-6.80511e-10	-1.1888	2.19512e-07	-6.80511e-10	-1.16887
247693276	chr1:247693276:G:A	1.14928e-33	-1.95312	-1.01538	2.41972e-08	-2.35215	-1.0219
247693333	chr1:247693333:ATGT:A	6.99122e-34	-2.12995	-1.33561	1.61462e-08	-2.42966	-1.34893
247693346	chr1:247693346:T:C	8.44396e-34	-2.21535	-1.06142	1.9482e-08	-2.44963	-1.14116
247693357	chr1:247693357:A:G	7.59741e-33	-6.80511e-10	-1.07982	2.01327e-07	-6.80511e-10	-1.25535
247693458	chr1:247693458:A:C	6.68847e-34	-2.17082	-1.33902	1.59455e-08	-2.43993	-1.35117
247693758	chr1:247693758:A:G	6.11454e-33	-6.80511e-10	-1.29696	2.44036e-07	-6.80511e-10	-1.06296
247693836	chr1:247693836:T:A	7.5268e-32	-6.80511e-10	1.21342	2.33034e-06	-6.80511e-10	1.19349
247693915	chr1:247693915:C:T	7.52308e-33	-6.80511e-10	-1.08966	1.99071e-07	-6.80511e-10	-1.26662
247693972	chr1:247693972:G:T	6.7435e-34	-2.14282	-1.35882	1.59143e-08	-2.43359	-1.35948
247694044	chr1:247694044:A:G	2.38288e-33	-1.1992	-1.04012	2.23115e-08	-2.45156	-1.00362
247694087	chr1:247694087:C:T	6.11289e-33	-6.80511e-10	-1.29723	1.924e-07	-6.80511e-10	-1.30071
247694171	chr1:247694171:G:T	7.60686e-33	-6.80511e-10	-1.07858	2.47481e-07	-6.80511e-10	-1.04895
247694260	chr1:247694260:A:G	2.74195e-33	-2.45229	0.353323	1.6718e-07	-1.60894	0.167729
247694311	chr1:247694311:C:G	5.89418e-33	-6.80511e-10	-1.33367	1.86981e-07	-6.80511e-10	-1.32927
247694507	chr1:247694507:G:A	1.30998e-32	-6.80511e-10	-0.535037	4.04969e-07	-6.80511e-10	-0.556469
247694519	chr1:247694519:C:T	6.84819e-34	-2.12653	-1.3597	1.60037e-08	-2.42915	-1.35831
247694550	chr1:247694550:T:C	3.14252e-32	-6.80511e-10	0.33998	1.00988e-06	-6.80511e-10	0.35731
247694569	chr1:247694569:A:G	8.01705e-33	-6.80511e-10	-1.02606	2.53212e-07	-6.80511e-10	-1.02605
247694630	chr1:247694630:A:G	7.89572e-33	-6.80511e-10	-1.04131	2.57353e-07	-6.80511e-10	-1.00983
247694689	chr1:247694689:T:C	6.68421e-34	-2.15076	-1.35971	1.59074e-08	-2.43521	-1.35828
247694728	chr1:247694728:A:C	7.25934e-33	-6.80511e-10	-1.12534	2.32783e-07	-6.80511e-10	-1.11017
247694855	chr1:247694855:T:A	1.59095e-32	-6.80511e-10	-0.340713	5.02412e-07	-6.80511e-10	-0.34086
247695097	chr1:247695097:A:C	9.1496e-34	-2.08212	-1.11438	7.13787e-08	-1.04361	-1.24867
247695099	chr1:247695099:G:A	1.20272e-33	-2.29688	-0.626162	7.33514e-08	-1.52918	-0.735843
247695183	chr1:247695183:A:G	7.63955e-33	-6.80511e-10	-1.07429	2.30942e-07	-6.80511e-10	-1.11811
247695199	chr1:247695199:A:G	7.01705e-33	-6.80511e-10	-1.15929	2.21609e-07	-6.80511e-10	-1.15937
247695236	chr1:247695236:G:A	1.23096e-33	-2.03172	-0.86812	2.42484e-08	-2.40087	-0.971062
247695654	chr1:247695654:G:A	5.86424e-33	-6.80511e-10	-1.33876	1.86089e-07	-6.80511e-10	-1.33405
247695882	chr1:247695882:T:C	7.66308e-33	-6.80511e-10	-1.07122	2.31604e-07	-6.80511e-10	-1.11525
247695978	chr1:247695978:T:C	1.2354e-32	-6.80511e-10	-0.593651	4.44456e-07	-6.80511e-10	-0.46343
247696208	chr1:247696208:G:A	5.91519e-33	-2.45392	1.12381	3.04453e-07	-1.73752	0.895756
247696249	chr1:247696249:T:G	1.01601e-32	-6.80511e-10	-0.789163	3.96347e-07	-6.80511e-10	-0.57799
247696715	chr1:247696715:C:T	1.4085e-31	-6.80511e-10	1.84006	4.4938e-06	-6.80511e-10	1.85017
247696981	chr1:247696981:G:A	8.32527e-33	-6.80511e-10	-0.988337	2.50497e-07	-6.80511e-10	-1.03683
247697321	chr1:247697321:T:C	5.953e-33	-6.80511e-10	-1.32374	2.30832e-07	-6.80511e-10	-1.11859
247697406	chr1:247697406:C:T	6.66742e-34	-2.18941	-1.32357	3.27679e-08	-1.76229	-1.30854
247697425	chr1:247697425:G:A	6.84562e-34	-2.12803	-1.35858	1.59816e-08	-2.42924	-1.3596
247697672	chr1:247697672:A:C	7.98754e-33	-6.80511e-10	-1.02975	2.60493e-07	-6.80511e-10	-0.997705
247697841	chr1:247697841:A:G	1.37448e-32	-6.80511e-10	-0.486971	4.35222e-07	-6.80511e-10	-0.484424
247698087	chr1:247698087:A:G	7.56594e-33	-6.80511e-10	-1.08397	2.0072e-07	-6.80511e-10	-1.25837
247698178	chr1:247698178:G:A	1.99144e-33	-1.54024	-0.878532	1.96016e-07	-0.204238	-1.07784
247698214	chr1:247698214:A:C	1.79811e-33	-2.2042	-0.3167	2.31186e-07	-0.62433	-0.492726
247698701	chr1:247698701:G:A	2.58848e-33	-1.80001	-0.356549	2.27277e-07	-0.643655	-0.490455
247699105	chr1:247699105:G:A	5.11385e-32	-6.80511e-10	0.826905	1.59988e-06	-6.80511e-10	0.817405
247699319	chr1:247699319:T:C	1.66696e-33	-1.53178	-1.06485	1.73847e-07	-0.186949	-1.21515
247699535	chr1:247699535:C:T	2.31279e-32	-6.80511e-10	0.0334088	6.98239e-07	-6.80511e-10	-0.011719
247699597	chr1:247699597:C:T	4.13494e-32	0.614428	-3.54985e-10	1.47666e-06	0.737257	-3.54985e-10
247699893	chr1:247699893:A:G	8.49149e-33	-6.80511e-10	-0.968567	3.14749e-07	-6.80511e-10	-0.808506
247700006	chr1:247700006:T:C	4.88657e-32	0.591493	0.189952	2.23749e-06	0.725544	0.427285
247700237	chr1:247700237:G:A	7.82107e-33	-6.80511e-10	-1.05081	2.54825e-07	-6.80511e-10	-1.0197
247700257	chr1:247700257:G:A	7.34569e-33	-6.80511e-10	-1.11352	2.37837e-07	-6.80511e-10	-1.08869
247700325	chr1:247700325:AAAAGAT:A	1.02473e-33	-2.02496	-1.05824	2.24127e-08	-2.38701	-1.06364
247700364	chr1:247700364:G:A	5.79018e-34	-2.41292	-1.24114	1.97328e-08	-2.33655	-1.24145
247700389	chr1:247700389:A:G	7.54826e-33	-6.80511e-10	-1.08631	1.99447e-07	-6.80511e-10	-1.26473
247700595	chr1:247700595:C:T	9.45479e-32	1.44147	-3.54985e-10	3.46033e-06	1.58884	-3.54985e-10
247700672	chr1:247700672:T:C	4.70754e-33	-2.27962	0.721151	5.14248e-07	-0.83033	0.512756
247700716	chr1:247700716:GCAATATGTCCCATATATCTATATATA:G	4.58971e-33	-2.30183	0.718017	4.78714e-07	-0.897759	0.508582
247700763	chr1:247700763:T:C	1.81941e-32	-6.80511e-10	-0.206535	5.76014e-07	-6.80511e-10	-0.204148
247701256	chr1:247701256:C:A	6.34216e-34	-2.40795	-1.15505	2.15974e-08	-2.3304	-1.15731
247701831	chr1:247701831:T:C	6.4813e-33	-6.80511e-10	-1.23871	2.2779e-07	-6.80511e-10	-1.13186
247702007	chr1:247702007:C:T	1.61266e-33	-1.93994	-0.689803	2.64581e-08	-2.40003	-0.884688
247702031	chr1:247702031:G:A	6.69227e-34	-2.19677	-1.3125	1.63309e-08	-2.45378	-1.31344
247702109	chr1:247702109:G:T	7.44115e-33	-6.80511e-10	-1.10061	1.97807e-07	-6.80511e-10	-1.27299
247702110	chr1:247702110:A:G	6.39303e-33	-6.80511e-10	-1.25242	2.23511e-07	-6.80511e-10	-1.15082
247702115	chr1:247702115:A:G	6.8875e-34	-2.12127	-1.35923	1.6023e-08	-2.42706	-1.35919
247702281	chr1:247702281:G:T	9.98227e-33	-6.80511e-10	-0.806821	3.19567e-07	-6.80511e-10	-0.793313
247702357	chr1:247702357:A:C	1.69488e-33	-1.49005	-1.08997	1.76685e-07	-0.100517	-1.2854
247702498	chr1:247702498:A:G	6.62743e-33	-6.80511e-10	-1.21641	2.0931e-07	-6.80511e-10	-1.21646
247702500	chr1:247702500:T:TA	2.39928e-32	-6.80511e-10	0.0701208	7.8825e-07	-6.80511e-10	0.109535
247702705	chr1:247702705:TAG:T	6.98528e-34	-2.1647	-1.30172	3.22281e-08	-1.80384	-1.2836
247702899	chr1:247702899:G:A	1.1497e-32	-6.80511e-10	-0.665544	4.58083e-07	-6.80511e-10	-0.433229
247703174	chr1:247703174:A:C	6.8397e-33	-6.80511e-10	-1.18489	2.16118e-07	-6.80511e-10	-1.18446
247703592	chr1:247703592:T:C	4.14134e-33	-2.29582	0.609206	4.43247e-07	-0.877207	0.411054
247703664	chr1:247703664:G:A	2.10846e-33	-2.36167	-3.54985e-10	6.38399e-08	-2.4039	-3.54985e-10
247704012	chr1:247704012:A:G	5.75022e-33	-6.80511e-10	-1.35839	1.816e-07	-6.80511e-10	-1.35847
247704158	chr1:247704158:G:A	9.7523e-33	-6.80511e-10	-0.830128	3.12719e-07	-6.80511e-10	-0.814974
247704181	chr1:247704181:G:A	7.73701e-33	-6.80511e-10	-1.06162	2.49737e-07	-6.80511e-10	-1.03987
247704370	chr1:247704370:C:T	4.11437e-33	-2.21934	0.526196	7.44163e-08	-2.44612	0.195514
247704740	chr1:247704740:T:G	8.2777e-33	-6.80511e-10	-0.994067	3.05512e-07	-6.80511e-10	-0.838291
247704772	chr1:247704772:G:A	2.25624e-33	-2.29393	-3.54985e-10	7.59986e-08	-2.22957	-3.54985e-10
247705325	chr1:247705325:A:C	6.70481e-34	-2.14906	-1.35833	1.58941e-08	-2.43464	-1.35969
247705357	chr1:247705357:G:T	7.49003e-33	-6.80511e-10	-1.09406	2.43721e-07	-6.80511e-10	-1.06425
247705429	chr1:247705429:C:T	7.67811e-33	-6.80511e-10	-1.06926	2.01434e-07	-6.80511e-10	-1.25482
247705442	chr1:247705442:T:C	2.00937e-33	-1.91861	-0.491202	1.63684e-07	-0.849695	-0.612648
247705592	chr1:247705592:AC:A	7.33667e-34	-2.22659	-1.19074	1.74762e-08	-2.45113	-1.2483
247705739	chr1:247705739:G:A	7.60022e-34	-2.19721	-1.18483	1.7637e-08	-2.44672	-1.24355
247705888	chr1:247705888:G:A	1.36229e-32	-6.80511e-10	-0.495876	4.3141e-07	-6.80511e-10	-0.493221
247705916	chr1:247705916:A:G	8.22832e-33	-6.80511e-10	-1.00005	3.03373e-07	-6.80511e-10	-0.845317
247706083	chr1:247706083:T:G	7.94799e-33	-6.80511e-10	-1.03471	2.05741e-07	-6.80511e-10	-1.23366
247706182	chr1:247706182:G:C	7.55096e-34	-2.1978	-1.19074	1.75532e-08	-2.44674	-1.2483
247706189	chr1:247706189:T:A	5.75966e-33	-6.80511e-10	-1.35675	1.81979e-07	-6.80511e-10	-1.35639
247706212	chr1:247706212:T:C	3.31567e-33	-1.90897	-3.54985e-10	8.74488e-08	-2.08923	-3.54985e-10
247706359	chr1:247706359:C:T	7.70738e-34	-2.11808	-1.24996	3.18957e-08	-1.87018	-1.22762
247706417	chr1:247706417:A:G	6.99651e-34	-2.1057	-1.3591	1.6092e-08	-2.42269	-1.35927
247706914	chr1:247706914:C:T	6.49224e-33	-6.80511e-10	-1.23702	2.05223e-07	-6.80511e-10	-1.23618
247707045	chr1:247707045:G:A	2.11336e-32	-6.80511e-10	-0.0567689	6.76315e-07	-6.80511e-10	-0.0436212
247707859	chr1:247707859:C:T	8.19898e-33	-6.80511e-10	-1.00362	3.02041e-07	-6.80511e-10	-0.849718
247708105	chr1:247708105:C:T	7.13566e-33	-6.80511e-10	-1.14253	2.28689e-07	-6.80511e-10	-1.12792
247708219	chr1:247708219:C:T	1.20555e-32	-6.80511e-10	-0.61811	4.8534e-07	-6.80511e-10	-0.375431
247708371	chr1:247708371:C:A	7.12103e-34	-2.14358	-1.30358	3.12716e-08	-1.8314	-1.28617
247708577	chr1:247708577:G:A	7.13566e-33	-6.80511e-10	-1.14253	2.28689e-07	-6.80511e-10	-1.12792
247708689	chr1:247708689:G:A	1.9213e-33	-1.31479	-1.13984	2.30836e-07	0.148342	-1.26692
247708900	chr1:247708900:C:G	2.34273e-33	-2.25631	-3.54985e-10	1.30326e-06	0.612346	-3.54985e-10
247709522	chr1:247709522:T:C	4.40269e-33	-2.19077	0.56535	7.77907e-08	-2.43506	0.228798
247709640	chr1:247709640:T:C	1.58636e-33	-1.58593	-1.06026	1.5388e-07	-0.297718	-1.22639
247709791	chr1:247709791:C:T	3.37885e-33	-1.8901	-3.54985e-10	6.07703e-08	-2.45318	-3.54985e-10
247709914	chr1:247709914:C:T	7.41511e-34	-2.20946	-1.19724	1.74275e-08	-2.44858	-1.25365
247709955	chr1:247709955:A:G	7.63794e-33	-6.80511e-10	-1.0745	2.50926e-07	-6.80511e-10	-1.03512
247710250	chr1:247710250:A:C	6.34264e-34	-2.20307	-1.35985	1.57499e-08	-2.44654	-1.3569
247710443	chr1:247710443:G:A	9.78339e-33	-1.9634	1.13646	7.24374e-07	-0.959913	0.984941
247710566	chr1:247710566:G:A	9.54716e-34	-2.32311	-0.830863	2.68072e-08	-2.19968	-1.07193
247710710	chr1:247710710:G:A	2.95143e-32	1.18098	-0.90374	1.0841e-06	1.32445	-0.896222
247710989	chr1:247710989:GGGA:G	2.23266e-32	0.951461	-0.953316	8.20891e-07	1.09761	-0.947497
247711168	chr1:247711168:T:C	5.99316e-33	-6.80511e-10	-1.31701	1.90399e-07	-6.80511e-10	-1.31116
247711213	chr1:247711213:G:A	1.53978e-33	-1.9917	-0.684292	3.78848e-07	0.304238	-0.927384
247711475	chr1:247711475:C:T	6.9595e-33	-6.80511e-10	-1.16752	2.18465e-07	-6.80511e-10	-1.17365
247711486	chr1:247711486:A:G	1.06159e-32	-6.80511e-10	-0.745279	4.18251e-07	-6.80511e-10	-0.524197
247711490	chr1:247711490:A:G	7.56616e-33	-2.32647	1.24253	1.1385e-06	-0.531607	1.00879
247712011	chr1:247712011:G:A	2.13227e-32	-0.047858	-3.54985e-10	6.67548e-07	-0.0566678	-3.54985e-10
247712012	chr1:247712012:C:A	7.78417e-34	-2.16083	-1.19729	1.75944e-08	-2.43901	-1.25369
247712113	chr1:247712113:A:G	4.53233e-33	-2.08461	0.488218	8.11805e-07	0.0816191	0.0573611
247712281	chr1:247712281:G:C	8.05797e-34	-2.42964	-0.893914	1.55498e-07	-0.793555	-0.720095
247712296	chr1:247712296:C:T	6.47476e-33	-6.80511e-10	-1.23972	2.04855e-07	-6.80511e-10	-1.23798
247712321	chr1:247712321:G:A	6.50184e-33	-6.80511e-10	-1.23555	2.0215e-07	-6.80511e-10	-1.25127
247712387	chr1:247712387:A:G	2.47047e-32	1.32765	-1.22829	2.69838e-07	0.277131	-1.23959
247713141	chr1:247713141:C:T	9.37163e-33	-6.80511e-10	-0.869945	2.96757e-07	-6.80511e-10	-0.867366
247713406	chr1:247713406:A:G	6.18175e-33	-6.80511e-10	-1.28603	1.89764e-07	-6.80511e-10	-1.3145
247713666	chr1:247713666:G:A	6.87094e-33	-6.80511e-10	-1.18033	2.14492e-07	-6.80511e-10	-1.19201
247713793	chr1:247713793:C:T	8.83387e-34	-2.24385	-0.987772	2.07058e-08	-2.45274	-1.07712
247713992	chr1:247713992:A:T	7.02507e-33	-6.80511e-10	-1.15815	2.12097e-07	-6.80511e-10	-1.20324
247714144	chr1:247714144:A:T	8.37696e-34	-2.13462	-1.15011	2.01336e-07	-0.245658	-1.00965
247714205	chr1:247714205:T:C	1.15757e-32	-6.80511e-10	-0.658726	3.56963e-07	-6.80511e-10	-0.682648
247714433	chr1:247714433:CCTTT:C	7.37986e-34	-2.22972	-1.18174	1.75973e-08	-2.4514	-1.24113
247714462	chr1:247714462:AT:A	6.73173e-34	-2.44501	-1.05838	2.22597e-08	-2.40652	-1.05098
247714545	chr1:247714545:T:C	8.15071e-33	-6.80511e-10	-1.00953	2.82963e-07	-6.80511e-10	-0.914964
247714837	chr1:247714837:A:G	5.95628e-33	-6.80511e-10	-1.32318	1.89227e-07	-6.80511e-10	-1.31733
247714850	chr1:247714850:AC:A	8.14063e-33	-6.80511e-10	-1.01076	2.82598e-07	-6.80511e-10	-0.916255
247714949	chr1:247714949:A:G	9.52808e-33	-6.80511e-10	-0.853388	3.04957e-07	-6.80511e-10	-0.840109
247714970	chr1:247714970:C:G	7.61048e-34	-2.44771	-0.932982	5.64354e-08	-1.37028	-1.1569
247715037	chr1:247715037:T:C	6.26202e-33	-6.80511e-10	-1.27313	2.53187e-07	-6.80511e-10	-1.02615
247715044	chr1:247715044:T:C	6.6743e-33	-6.80511e-10	-1.20937	2.37559e-07	-6.80511e-10	-1.08987
247715385	chr1:247715385:A:T	6.50982e-34	-2.21504	-1.32186	1.32445e-07	-0.407155	-1.26695
247716208	chr1:247716208:G:A	5.78203e-33	-6.80511e-10	-1.35288	1.82746e-07	-6.80511e-10	-1.35218
247716530	chr1:247716530:T:C	8.07616e-33	-6.80511e-10	-1.01872	2.80075e-07	-6.80511e-10	-0.925223
247717062	chr1:247717062:G:T	7.74547e-33	-6.80511e-10	-1.06052	2.41118e-07	-6.80511e-10	-1.07499
247717268	chr1:247717268:TA:T	6.84788e-34	-2.45009	-1.03618	5.3648e-08	-1.3968	-1.18104
247717311	chr1:247717311:G:A	6.67947e-34	-2.45391	-1.05727	4.87533e-08	-1.47688	-1.19662
247717473	chr1:247717473:T:G	8.28439e-34	-2.22146	-1.07438	1.92627e-08	-2.45026	-1.15184
247717558	chr1:247717558:A:C	1.45127e-32	-6.80511e-10	-0.432609	4.61512e-07	-6.80511e-10	-0.425771
247717937	chr1:247717937:C:T	6.9463e-33	-6.80511e-10	-1.16942	2.09987e-07	-6.80511e-10	-1.21323
247718046	chr1:247718046:G:A	7.01345e-34	-2.28361	-1.17878	1.14734e-07	-0.693059	-1.1246
247718076	chr1:247718076:G:C	8.15205e-33	-6.80511e-10	-1.00936	2.5551e-07	-6.80511e-10	-1.01702
247718309	chr1:247718309:C:T	1.37429e-32	-6.80511e-10	-0.487108	4.33453e-07	-6.80511e-10	-0.488497
247718333	chr1:247718333:G:A	1.00871e-32	-6.80511e-10	-0.796377	3.23994e-07	-6.80511e-10	-0.779556
247718514	chr1:247718514:C:T	8.13003e-33	-6.80511e-10	-1.01207	2.82183e-07	-6.80511e-10	-0.917724
247719036	chr1:247719036:G:C	6.60265e-34	-2.45412	-1.06862	4.39029e-08	-1.57337	-1.20493
247719208	chr1:247719208:A:G	4.24873e-32	1.39659	-0.755012	1.30149e-06	1.30579	-0.694804
247719295	chr1:247719295:T:G	5.93232e-34	-2.3433	-1.2865	9.33017e-08	-0.809319	-1.21512
247719464	chr1:247719464:TGTTAA:T	6.79224e-33	-6.80511e-10	-1.19185	2.14686e-07	-6.80511e-10	-1.1911
247719467	chr1:247719467:T:A	2.94751e-32	0.984955	-0.70904	1.05004e-06	1.09444	-0.698131
247719549	chr1:247719549:C:T	1.16029e-32	-6.80511e-10	-0.656379	4.17368e-07	-6.80511e-10	-0.526311
247719735	chr1:247719735:C:G	6.9508e-33	-6.80511e-10	-1.16878	2.10107e-07	-6.80511e-10	-1.21266
247719781	chr1:247719781:C:T	1.00333e-32	-6.80511e-10	-0.80172	3.22271e-07	-6.80511e-10	-0.784886
247720305	chr1:247720305:A:T	6.64169e-33	-6.80511e-10	-1.21426	2.87312e-07	-6.80511e-10	-0.899709
247720458	chr1:247720458:G:A	5.88783e-34	-2.33367	-1.30366	9.39968e-08	-0.777335	-1.23968
247720697	chr1:247720697:A:AG	6.55046e-33	-6.80511e-10	-1.2281	2.31634e-07	-6.80511e-10	-1.11512
247721127	chr1:247721127:A:T	1.50763e-32	-6.80511e-10	-0.394508	4.75634e-07	-6.80511e-10	-0.395631
247721347	chr1:247721347:A:G	1.00755e-32	-6.80511e-10	-0.797525	3.23877e-07	-6.80511e-10	-0.779917
247721535	chr1:247721535:AT:A	1.15199e-32	-0.663556	-3.54985e-10	2.93741e-05	3.72759	-3.54985e-10
247722037	chr1:247722037:T:C	6.8556e-33	-6.80511e-10	-1.18257	2.4614e-07	-6.80511e-10	-1.05438
247722249	chr1:247722249:G:T	6.68528e-33	-6.80511e-10	-1.20772	2.9008e-07	-6.80511e-10	-0.890122
247722851	chr1:247722851:A:G	7.85084e-34	-2.4476	-0.901992	4.24906e-08	-1.67755	-1.13345
247723191	chr1:247723191:G:A	6.57889e-34	-2.45466	-1.0717	4.55936e-08	-1.53326	-1.20725
247723203	chr1:247723203:G:T	6.77418e-33	-6.80511e-10	-1.19451	2.42514e-07	-6.80511e-10	-1.06922
247723313	chr1:247723313:G:A	7.21435e-34	-2.24149	-1.19265	1.30756e-07	-0.547313	-1.13964
247723346	chr1:247723346:G:A	1.32601e-32	-0.522875	-3.54985e-10	3.12145e-07	-0.816813	-3.54985e-10
247723647	chr1:247723647:T:C	3.5086e-33	-1.32057	-0.531843	1.66141e-07	-1.11442	-0.33302
247723700	chr1:247723700:G:A	9.06673e-31	1.75754	1.94461	1.41382e-06	-0.803477	1.49725
247724064	chr1:247724064:T:G	1.15686e-32	-6.80511e-10	-0.659333	3.56769e-07	-6.80511e-10	-0.683191
247724127	chr1:247724127:A:G	6.68554e-33	-6.80511e-10	-1.20768	2.901e-07	-6.80511e-10	-0.890055
247724922	chr1:247724922:T:G	1.47921e-32	-6.80511e-10	-0.413539	4.66777e-07	-6.80511e-10	-0.414428
247724986	chr1:247724986:T:C	3.6953e-32	-6.80511e-10	0.502015	1.2209e-06	-6.80511e-10	0.547068
247725350	chr1:247725350:T:C	1.05143e-32	-6.80511e-10	-0.754896	3.37954e-07	-6.80511e-10	-0.737371
247725621	chr1:247725621:G:A	8.43658e-34	-2.1941	-1.08354	1.82731e-07	-0.379167	-0.9731
247726949	chr1:247726949:C:T	3.31489e-33	-1.90921	-3.54985e-10	9.31961e-07	0.277011	-3.54985e-10
247726990	chr1:247726990:G:T	5.9509e-33	-6.80511e-10	-1.32409	2.00748e-07	-6.80511e-10	-1.25823
247727350	chr1:247727350:G:A	6.862e-34	-2.25525	-1.22896	1.16845e-07	-0.615908	-1.18352
247727374	chr1:247727374:C:G	9.80021e-33	-6.80511e-10	-0.825228	3.15273e-07	-6.80511e-10	-0.806842
247727419	chr1:247727419:T:G	1.97023e-32	0.799349	-0.926244	7.22548e-07	0.942782	-0.920279
247727550	chr1:247727550:G:T	7.53293e-34	-2.3573	-1.03363	9.25464e-08	-0.853577	-1.17899
247727555	chr1:247727555:T:C	7.94604e-34	-2.08398	-1.25356	1.79673e-07	-0.157552	-1.21159
247727596	chr1:247727596:G:T	8.94121e-33	-6.80511e-10	-0.916961	3.43481e-07	-6.80511e-10	-0.721148
247727842	chr1:247727842:C:T	1.73191e-32	0.736103	-0.991923	6.3304e-07	0.8793	-0.989046
247727967	chr1:247727967:G:T	3.24357e-33	-2.09937	0.16841	1.73836e-07	-1.65038	0.248216
247728491	chr1:247728491:G:A	2.00625e-32	0.731043	-0.839821	7.35511e-07	0.872777	-0.832491
247728578	chr1:247728578:T:A	8.71122e-34	-2.00551	-1.24009	2.22767e-07	0.0413387	-1.19549
247728930	chr1:247728930:G:A	7.11373e-34	-2.41	-1.03819	7.26007e-08	-1.09283	-1.18248
247729080	chr1:247729080:A:G	7.15246e-34	-2.12471	-1.31805	1.72108e-07	-0.150921	-1.26124
247729562	chr1:247729562:A:T	2.69551e-33	-2.11604	-3.54985e-10	7.86821e-08	-2.19486	-3.54985e-10
247729837	chr1:247729837:T:C	9.9255e-33	-6.80511e-10	-0.812525	3.1876e-07	-6.80511e-10	-0.795842
247730127	chr1:247730127:T:A	1.41125e-32	-6.80511e-10	-0.460571	4.52387e-07	-6.80511e-10	-0.445741
247730200	chr1:247730200:A:G	8.15965e-33	-6.80511e-10	-1.00843	2.83342e-07	-6.80511e-10	-0.913625
247730538	chr1:247730538:T:G	9.97448e-33	-6.80511e-10	-0.807602	3.20357e-07	-6.80511e-10	-0.790845
247730894	chr1:247730894:T:C	7.30777e-34	-2.40363	-1.01765	7.59729e-08	-1.06275	-1.16716
247730985	chr1:247730985:G:A	6.82301e-33	-6.80511e-10	-1.18733	2.11519e-07	-6.80511e-10	-1.20596
247731188	chr1:247731188:C:G	1.58933e-32	-6.80511e-10	-0.341737	3.37901e-07	-6.80511e-10	-0.737528
247731591	chr1:247731591:T:C	7.51308e-34	-2.4041	-0.989476	7.77376e-08	-1.0609	-1.14604
247731642	chr1:247731642:C:T	6.59491e-33	-6.80511e-10	-1.22133	2.33755e-07	-6.80511e-10	-1.10601
247732218	chr1:247732218:C:T	6.58726e-33	-6.80511e-10	-1.22249	2.10778e-07	-6.80511e-10	-1.20947
247732255	chr1:247732255:A:G	7.62348e-34	-2.40083	-0.978152	7.97904e-08	-1.0436	-1.13728
247732298	chr1:247732298:C:G	2.40632e-32	-6.80511e-10	0.0730516	7.88619e-07	-6.80511e-10	0.110003
247732374	chr1:247732374:C:T	6.56793e-33	-6.80511e-10	-1.22543	2.32445e-07	-6.80511e-10	-1.11163
247732561	chr1:247732561:C:T	1.14743e-30	1.1871	2.75055	2.35963e-06	-1.16633	2.37231
247732867	chr1:247732867:C:T	7.49728e-34	-2.41526	-0.980414	7.33832e-08	-1.1253	-1.13929
247732898	chr1:247732898:TAA:T	6.77516e-33	-6.80511e-10	-1.19437	2.42326e-07	-6.80511e-10	-1.06999
247732984	chr1:247732984:G:A	7.65934e-34	-2.09259	-1.2817	2.19338e-07	-0.0404862	-1.12918
247733247	chr1:247733247:G:A	7.14184e-33	-1.37384	0.232182	2.52897e-06	1.49057	-0.215276
247733258	chr1:247733258:ACG:A	8.5065e-33	-6.80511e-10	-0.966801	2.96906e-07	-6.80511e-10	-0.866865
247733264	chr1:247733264:AG:A	8.63287e-33	-6.80511e-10	-0.952055	3.01845e-07	-6.80511e-10	-0.850366
247733265	chr1:247733265:G:A	1.27214e-33	-1.91338	-0.953549	4.75426e-07	0.319083	-0.715152
247733414	chr1:247733414:T:C	6.5694e-33	-6.80511e-10	-1.22521	2.06432e-07	-6.80511e-10	-1.23031
247733493	chr1:247733493:G:T	6.58643e-34	-2.19028	-1.33493	1.40036e-07	-0.329573	-1.28881
247733916	chr1:247733916:A:G	6.47178e-33	-6.80511e-10	-1.24018	2.73679e-07	-6.80511e-10	-0.948324
247733931	chr1:247733931:G:A	1.15739e-32	-6.80511e-10	-0.658878	3.56929e-07	-6.80511e-10	-0.682743
247733970	chr1:247733970:A:C	8.43607e-34	-2.05154	-1.22616	2.02641e-07	-0.0690347	-1.17981
247734327	chr1:247734327:G:A	1.55001e-31	-6.80511e-10	1.9358	4.99019e-06	-6.80511e-10	1.95495
247734433	chr1:247734433:A:G	1.15862e-32	-6.80511e-10	-0.657814	3.69041e-07	-6.80511e-10	-0.649371
247734609	chr1:247734609:A:C	8.90921e-34	-1.99973	-1.22341	2.30584e-07	0.0571412	-1.17681
247734685	chr1:247734685:C:G	7.64073e-34	-2.437	-0.939725	6.25058e-08	-1.26333	-1.16169
247734686	chr1:247734686:T:A	7.62219e-34	-2.43943	-0.939725	6.12417e-08	-1.28376	-1.16169
247734801	chr1:247734801:A:T	5.45198e-33	-1.41165	-3.54985e-10	1.80722e-07	-1.36332	-3.54985e-10
247734909	chr1:247734909:C:T	8.66543e-33	-6.80511e-10	-0.948289	3.03212e-07	-6.80511e-10	-0.845848
247735059	chr1:247735059:C:T	1.25497e-32	-0.189223	-0.388708	8.93524e-07	0.255849	-0.0209559
247735146	chr1:247735146:C:T	1.95692e-33	-2.43626	-3.54985e-10	6.26421e-08	-2.42284	-3.54985e-10
247735201	chr1:247735201:G:A	7.02173e-33	-6.80511e-10	-1.15862	2.12008e-07	-6.80511e-10	-1.20365
247735259	chr1:247735259:C:T	7.23075e-34	-2.42664	-1.00523	6.72341e-08	-1.19425	-1.15785
247735481	chr1:247735481:C:T	7.99972e-33	-6.80511e-10	-1.02822	2.77018e-07	-6.80511e-10	-0.936196
247735724	chr1:247735724:T:G	2.00123e-33	-2.41387	-3.54985e-10	6.21754e-08	-2.43032	-3.54985e-10
247737419	chr1:247737419:CTT:C	6.67468e-34	-2.38358	-1.12831	9.75169e-08	-0.987263	-0.99299
247737494	chr1:247737494:C:T	6.76508e-34	-2.38074	-1.1177	1.00164e-07	-0.973811	-0.979663
247737531	chr1:247737531:CCT:C	4.45696e-32	-6.80511e-10	0.68942	1.4758e-06	-6.80511e-10	0.736676
247737539	chr1:247737539:T:C	7.06639e-34	-2.22882	-1.22605	1.69841e-08	-2.45107	-1.27693
247737695	chr1:247737695:C:G	7.01719e-33	-6.80511e-10	-1.15927	2.21623e-07	-6.80511e-10	-1.1593
247738067	chr1:247738067:T:G	6.52341e-33	-6.80511e-10	-1.23223	2.0505e-07	-6.80511e-10	-1.23703
247738123	chr1:247738123:A:G	4.2928e-32	-6.80511e-10	0.651893	1.57355e-06	-6.80511e-10	0.800809
247738312	chr1:247738312:A:G	5.78707e-33	-6.80511e-10	-1.35201	2.05553e-07	-6.80511e-10	-1.23458
247739106	chr1:247739106:G:T	6.46454e-33	-6.80511e-10	-1.2413	2.27427e-07	-6.80511e-10	-1.13345
247739375	chr1:247739375:C:T	6.7879e-33	-6.80511e-10	-1.19249	2.12523e-07	-6.80511e-10	-1.20123
247739391	chr1:247739391:G:T	1.60434e-32	-6.80511e-10	-0.332334	5.0779e-07	-6.80511e-10	-0.330212
247739902	chr1:247739902:A:G	9.00334e-34	-2.0302	-1.18242	2.22645e-07	-0.0260071	-1.12869
247739999	chr1:247739999:C:T	1.20124e-31	-6.80511e-10	1.68089	4.59892e-06	-6.80511e-10	1.8733
247740029	chr1:247740029:C:T	8.4421e-34	-2.27705	-0.999939	2.0436e-08	-2.45465	-1.08833
247740039	chr1:247740039:G:C	8.64069e-34	-2.05553	-1.1982	2.05651e-07	-0.0870958	-1.147
247740046	chr1:247740046:A:G	1.16809e-32	-2.07948	1.42981	5.93199e-07	-1.7159	1.54115
247740776	chr1:247740776:A:G	8.00597e-31	0.794738	2.78299	1.98909e-06	-1.37884	2.41399
247741124	chr1:247741124:A:G	7.12249e-33	-6.80511e-10	-1.14437	2.24895e-07	-6.80511e-10	-1.14465
247741414	chr1:247741414:A:C	3.8337e-33	-1.7638	-3.54985e-10	6.07779e-08	-2.45305	-3.54985e-10
247741825	chr1:247741825:A:C	1.95775e-32	0.492749	-0.625999	7.29926e-07	0.616419	-0.583756
247742065	chr1:247742065:T:A	1.83843e-32	-6.80511e-10	-0.196133	4.35473e-07	-6.80511e-10	-0.483848
247742229	chr1:247742229:T:C	6.50906e-33	-6.80511e-10	-1.23444	2.29213e-07	-6.80511e-10	-1.12563
247742373	chr1:247742373:C:T	7.08946e-34	-2.44451	-1.0071	2.17876e-08	-2.40459	-1.07434
247743294	chr1:247743294:A:C	1.64286e-33	-2.10361	-0.507585	3.96226e-07	-0.165675	-0.41262
247743337	chr1:247743337:T:C	8.59686e-34	-2.40602	-0.852802	4.99376e-08	-1.56155	-1.08796
247743652	chr1:247743652:G:T	7.0304e-34	-2.28419	-1.17579	1.76203e-08	-2.45463	-1.23659
247743799	chr1:247743799:T:C	3.41113e-32	-6.80511e-10	0.421998	1.07847e-06	-6.80511e-10	0.423022
247743990	chr1:247743990:C:T	7.48678e-34	-2.41757	-0.979503	1.03385e-07	-1.14921	-0.77261
247744137	chr1:247744137:C:G	1.92153e-33	-2.45451	-3.54985e-10	2.45301e-07	-1.05779	-3.54985e-10
247744179	chr1:247744179:T:G	5.97249e-33	-6.80511e-10	-1.32047	1.87768e-07	-6.80511e-10	-1.32507
247744286	chr1:247744286:G:A	6.10509e-33	-6.80511e-10	-1.29851	1.93832e-07	-6.80511e-10	-1.29329
247744453	chr1:247744453:A:ATAT	8.2791e-34	-2.43994	-0.856538	6.17606e-08	-1.35774	-1.07927
247744897	chr1:247744897:T:G	3.72723e-32	-6.80511e-10	0.510618	1.35882e-06	-6.80511e-10	0.654091
247744934	chr1:247744934:G:A	6.11673e-34	-2.31658	-1.28261	1.62341e-08	-2.45258	-1.32058
247745002	chr1:247745002:G:C	8.07092e-33	-6.80511e-10	-1.01936	2.52771e-07	-6.80511e-10	-1.0278
247746100	chr1:247746100:A:G	6.26933e-33	-6.80511e-10	-1.27196	1.92655e-07	-6.80511e-10	-1.29938
247746135	chr1:247746135:T:C	1.42526e-32	-6.80511e-10	-0.450692	4.49829e-07	-6.80511e-10	-0.451413
247746182	chr1:247746182:C:G	9.45454e-34	-2.4221	-0.741623	5.89437e-08	-1.4776	-1.00609
247746189	chr1:247746189:T:C	8.4787e-34	-2.42794	-0.844723	5.71861e-08	-1.44339	-1.07058
247746307	chr1:247746307:C:A	6.59802e-34	-2.33362	-1.18983	1.75005e-08	-2.44996	-1.24809
247746357	chr1:247746357:A:G	3.69912e-32	1.08225	-0.579202	1.39156e-06	1.2108	-0.532901
247746400	chr1:247746400:A:T	6.78738e-33	-6.80511e-10	-1.19257	2.12978e-07	-6.80511e-10	-1.19909
247746712	chr1:247746712:T:C	9.19467e-31	1.20718	2.50898	1.98369e-06	-1.12719	2.15962
247746754	chr1:247746754:T:C	9.00392e-34	-2.41238	-0.80018	5.36736e-08	-1.52749	-1.04986
247746981	chr1:247746981:A:G	1.97959e-33	-1.57074	-0.853998	1.62957e-06	1.18353	-0.347733
247747062	chr1:247747062:A:G	2.02926e-32	-6.80511e-10	-0.0973764	4.22556e-07	-6.80511e-10	-0.513958
247747108	chr1:247747108:A:G	1.34317e-33	-2.09499	-0.717612	3.23941e-07	-0.143846	-0.635874
247747158	chr1:247747158:C:T	8.09818e-34	-2.42981	-0.888762	5.60388e-08	-1.43107	-1.10317
247747464	chr1:247747464:C:T	6.00658e-33	-6.80511e-10	-1.31478	1.86049e-07	-6.80511e-10	-1.33427
247747519	chr1:247747519:G:A	1.27268e-32	-6.80511e-10	-0.563923	3.98523e-07	-6.80511e-10	-0.572515
247747729	chr1:247747729:C:G	1.43346e-32	-6.80511e-10	-0.444955	4.52376e-07	-6.80511e-10	-0.445765
247748240	chr1:247748240:G:T	6.43696e-33	-6.80511e-10	-1.24558	2.25699e-07	-6.80511e-10	-1.14108
247748455	chr1:247748455:C:T	5.71038e-34	-2.41086	-1.25707	7.22389e-08	-1.12467	-1.15563
247748514	chr1:247748514:A:G	6.91572e-33	-6.80511e-10	-1.17383	2.18517e-07	-6.80511e-10	-1.17342
247748744	chr1:247748744:A:C	8.63085e-34	-2.17595	-1.07892	1.97799e-08	-2.44108	-1.13453
247748766	chr1:247748766:G:A	5.60399e-34	-2.35591	-1.33082	7.88231e-08	-0.910638	-1.28244
247748894	chr1:247748894:T:G	7.13844e-33	-6.80511e-10	-1.14214	2.25471e-07	-6.80511e-10	-1.14209
247749180	chr1:247749180:T:C	6.76816e-33	-6.80511e-10	-1.1954	2.41469e-07	-6.80511e-10	-1.07354
247749389	chr1:247749389:T:G	3.46705e-33	-1.91321	0.0488877	5.19528e-08	-2.44921	-0.160736
247749494	chr1:247749494:T:C	1.51102e-32	-6.80511e-10	-0.392262	4.88291e-07	-6.80511e-10	-0.369368
247749536	chr1:247749536:A:G	6.38017e-33	-6.80511e-10	-1.25444	1.98815e-07	-6.80511e-10	-1.2679
247749809	chr1:247749809:AC:A	1.55174e-32	-6.80511e-10	-0.365669	4.9006e-07	-6.80511e-10	-0.365753
247749868	chr1:247749868:A:G	1.84825e-32	-6.80511e-10	-0.190807	3.80304e-07	-6.80511e-10	-0.619309
247750394	chr1:247750394:G:A	5.76835e-33	-6.80511e-10	-1.35525	1.82588e-07	-6.80511e-10	-1.35305
247750464	chr1:247750464:C:T	1.81014e-33	-1.93737	-0.576856	1.34934e-07	-0.799268	-0.856229
247750485	chr1:247750485:G:C	8.97703e-33	0.062606	-0.975569	2.10584e-07	-0.306238	-0.904157
247750817	chr1:247750817:G:A	5.23999e-34	-2.39828	-1.35561	4.73988e-08	-1.38925	-1.31244
247750970	chr1:247750970:T:G	5.61997e-32	-6.80511e-10	0.921281	1.82444e-06	-6.80511e-10	0.948748
247751121	chr1:247751121:T:C	5.82832e-33	-6.80511e-10	-1.3449	1.84864e-07	-6.80511e-10	-1.34066
247751471	chr1:247751471:C:A	4.94817e-32	-6.80511e-10	0.793971	9.19145e-07	-6.80511e-10	0.263164
247751509	chr1:247751509:A:T	3.19018e-31	0.834606	1.82301	9.24279e-07	-1.30199	1.57073
247752043	chr1:247752043:C:A	2.87338e-32	-6.80511e-10	0.250441	7.18463e-07	-6.80511e-10	0.0168347
247752093	chr1:247752093:C:T	4.25133e-31	1.009	1.93577	1.14258e-06	-1.19784	1.67861
247752604	chr1:247752604:A:G	5.04285e-32	-6.80511e-10	0.812924	9.33883e-07	-6.80511e-10	0.279071
247752652	chr1:247752652:A:G	8.82206e-33	-6.80511e-10	-0.930377	3.00747e-07	-6.80511e-10	-0.854012
247752753	chr1:247752753:T:C	2.33841e-33	-0.965947	-1.29221	2.18224e-08	-2.14868	-1.32866
247752856	chr1:247752856:A:G	1.0294e-32	-6.80511e-10	-0.776066	3.57163e-07	-6.80511e-10	-0.682087
247752956	chr1:247752956:T:C	3.66328e-33	-1.12513	-0.684139	3.58275e-07	-0.323261	-0.355719
247753228	chr1:247753228:G:A	2.89527e-31	0.867304	1.69331	8.32532e-07	-1.28129	1.44548
247753237	chr1:247753237:A:G	2.16191e-33	-1.08437	-1.25227	2.13075e-08	-2.20113	-1.30009
247753519	chr1:247753519:G:A	1.04412e-32	-6.80511e-10	-0.761873	3.62657e-07	-6.80511e-10	-0.666822
247753530	chr1:247753530:T:C	1.96018e-33	-2.44464	0.0100456	2.55287e-07	-1.18136	0.163465
247753579	chr1:247753579:G:A	8.38874e-34	-2.21577	-1.06756	4.22249e-08	-1.88936	-0.927909
247753601	chr1:247753601:A:G	1.45941e-32	-6.80511e-10	-0.427016	5.00896e-07	-6.80511e-10	-0.343881
247753776	chr1:247753776:G:C	6.69272e-34	-2.17837	-1.33083	2.54726e-08	-1.96289	-1.35978
247753790	chr1:247753790:A:C	8.28132e-34	-2.01022	-1.286	2.52682e-08	-2.12311	-1.20762
247754103	chr1:247754103:T:G	7.40714e-34	-2.21166	-1.19611	3.5776e-08	-1.89419	-1.08881
247754286	chr1:247754286:T:A	4.14756e-32	0.114117	0.503358	1.15702e-06	0.328104	0.165221
247754653	chr1:247754653:C:T	1.04277e-32	-6.80511e-10	-0.763166	3.2079e-07	-6.80511e-10	-0.789493
247755163	chr1:247755163:A:T	1.69042e-33	-1.79449	-0.788161	5.18479e-07	0.75077	-1.06015
247755455	chr1:247755455:A:C	4.86574e-33	-0.302419	-1.22299	1.83e-07	-0.154351	-1.19644
247755479	chr1:247755479:A:C	6.0056e-33	-1.75527	0.440329	1.59379e-07	-1.79229	0.303298
247755506	chr1:247755506:G:A	4.48263e-33	-1.60742	-3.54985e-10	1.37847e-07	-1.63413	-3.54985e-10
247755660	chr1:247755660:A:T	5.22382e-33	-2.42819	0.973791	8.56678e-07	-1.06485	1.25764
247756038	chr1:247756038:G:A	8.47244e-34	-2.18471	-1.08869	3.93217e-08	-1.93479	-0.953715
247756147	chr1:247756147:T:C	8.60866e-34	-2.15455	-1.1029	3.71076e-08	-1.97469	-0.971764
247756160	chr1:247756160:G:A	2.35717e-33	-2.43345	0.183277	3.42714e-07	-1.06934	0.345952
247756899	chr1:247756899:GAC:G	4.85031e-33	-2.3988	0.870214	8.11611e-07	-0.866049	1.00479
247757043	chr1:247757043:G:A	3.55905e-32	0.180949	0.283498	1.0178e-06	0.397272	-0.0321535
247757145	chr1:247757145:AT:A	2.79053e-32	-6.80511e-10	0.221183	7.00481e-07	-6.80511e-10	-0.00851224
247757206	chr1:247757206:CTA:C	9.74493e-34	-2.27311	-0.860356	5.78505e-08	-1.80391	-0.698512
247757226	chr1:247757226:G:T	3.13221e-33	-2.4093	0.443413	4.92996e-07	-0.923976	0.564196
247757569	chr1:247757569:T:C	9.28097e-32	-6.80511e-10	1.42292	2.92524e-06	-6.80511e-10	1.42085
247757872	chr1:247757872:A:G	5.04476e-32	-6.80511e-10	0.813303	9.3419e-07	-6.80511e-10	0.2794
247758050	chr1:247758050:C:T	1.07538e-33	-2.07211	-0.962844	3.96268e-08	-2.07237	-0.808401
247758207	chr1:247758207:G:A	5.84592e-33	-6.80511e-10	-1.34189	1.91815e-07	-6.80511e-10	-1.30375
247758410	chr1:247758410:C:T	1.85602e-32	-6.80511e-10	-0.18661	3.87956e-07	-6.80511e-10	-0.599389
247758415	chr1:247758415:C:A	1.52898e-33	-2.00541	-0.67762	5.50033e-08	-2.12632	-0.426566
247758586	chr1:247758586:C:T	2.25309e-32	0.546604	-0.539348	8.995e-08	-1.404	-0.657029
247758655	chr1:247758655:C:T	6.67854e-32	-6.80511e-10	1.09385	2.11083e-06	-6.80511e-10	1.09456
247758788	chr1:247758788:C:G	8.97757e-33	-6.80511e-10	-0.912902	3.06496e-07	-6.80511e-10	-0.835074
247758983	chr1:247758983:TTGG:T	3.6171e-32	-0.0786407	0.559266	9.97878e-07	0.125419	0.219932
247759323	chr1:247759323:A:G	1.06256e-32	-6.80511e-10	-0.744362	3.69303e-07	-6.80511e-10	-0.648663
247759400	chr1:247759400:G:A	8.73676e-33	-6.80511e-10	-0.940092	2.97376e-07	-6.80511e-10	-0.865281
247759459	chr1:247759459:T:C	7.29463e-32	-6.80511e-10	1.18209	2.42335e-06	-6.80511e-10	1.23262
247759467	chr1:247759467:G:A	8.70131e-32	-6.80511e-10	1.35843	2.76471e-06	-6.80511e-10	1.36441
247759782	chr1:247759782:T:C	1.07043e-32	-6.80511e-10	-0.736985	3.72265e-07	-6.80511e-10	-0.640675
247759892	chr1:247759892:G:A	5.6343e-33	-2.43326	1.0545	7.84854e-07	-1.08812	1.19334
247760106	chr1:247760106:C:T	2.41879e-33	-1.69539	-0.528972	1.29403e-06	1.42122	-0.815988
247760882	chr1:247760882:G:A	4.43256e-33	-1.61865	-3.54985e-10	1.52448e-07	-1.53346	-3.54985e-10
247761116	chr1:247761116:T:C	5.38761e-33	-2.40293	0.979401	8.84053e-07	-0.890873	1.11511
247761252	chr1:247761252:A:G	8.15147e-33	-6.80511e-10	-1.00943	2.55486e-07	-6.80511e-10	-1.01711
247761256	chr1:247761256:G:A	8.89765e-33	0.341839	-1.26368	3.40695e-07	0.509709	-1.239
247761311	chr1:247761311:G:T	1.08461e-32	-6.80511e-10	-0.723823	3.33248e-07	-6.80511e-10	-0.751392
247761355	chr1:247761355:T:C	4.08e-32	-6.80511e-10	0.60105	1.27536e-06	-6.80511e-10	0.590708
247761632	chr1:247761632:A:G	7.87619e-33	0.266717	-1.3105	2.97337e-07	0.427671	-1.29309
247761658	chr1:247761658:A:G	2.68004e-32	-6.80511e-10	0.180786	6.75114e-07	-6.80511e-10	-0.0453981
247761679	chr1:247761679:C:T	6.59403e-33	-6.80511e-10	-1.22147	2.09664e-07	-6.80511e-10	-1.21477
247761812	chr1:247761812:C:T	2.13143e-33	-2.35084	-3.54985e-10	6.46678e-08	-2.39102	-3.54985e-10
247761834	chr1:247761834:A:G	7.14913e-33	-6.80511e-10	-1.14064	2.2434e-07	-6.80511e-10	-1.14712
247761880	chr1:247761880:A:C	1.29617e-32	-6.80511e-10	-0.545629	4.11804e-07	-6.80511e-10	-0.539733
247761899	chr1:247761899:A:G	6.98339e-32	-6.80511e-10	1.13849	2.17489e-06	-6.80511e-10	1.12445
247762071	chr1:247762071:G:A	2.11172e-32	-2.23877	2.18122	5.58005e-07	-2.43373	2.19782
247762088	chr1:247762088:A:G	1.05015e-33	-1.91588	-1.14282	9.76303e-08	-0.843449	-1.13564
247762168	chr1:247762168:G:A	1.12099e-33	-1.66991	-1.32351	5.34702e-08	-1.23792	-1.34324
247762211	chr1:247762211:C:T	3.64015e-33	-2.20753	0.391925	7.75131e-08	-2.43144	0.221608
247762584	chr1:247762584:A:G	2.68365e-31	-1.11129	3.59601	5.75934e-06	-1.38196	3.48026
247762693	chr1:247762693:A:G	2.8184e-33	-2.32594	0.254474	1.31644e-07	-2.06255	0.382369
247762706	chr1:247762706:A:C	3.28402e-33	-1.91856	-3.54985e-10	2.21427e-07	-1.16019	-3.54985e-10
247762747	chr1:247762747:G:A	6.16533e-33	-6.80511e-10	-1.28869	1.97007e-07	-6.80511e-10	-1.27704
247762753	chr1:247762753:A:G	1.02365e-32	-6.80511e-10	-0.781667	3.08923e-07	-6.80511e-10	-0.827188
247762879	chr1:247762879:C:T	2.16618e-32	-6.80511e-10	-0.0320834	4.37869e-07	-6.80511e-10	-0.47836
247762918	chr1:247762918:G:A	1.23599e-33	-2.43372	-0.462034	1.88094e-07	-1.55339	0.230048
247762936	chr1:247762936:T:A	7.64628e-33	-6.80511e-10	-1.07341	2.39717e-07	-6.80511e-10	-1.08082
247763420	chr1:247763420:G:A	9.03536e-34	-2.43646	-0.772612	5.156e-08	-1.6713	-0.946236
247763861	chr1:247763861:A:C	1.05705e-32	-1.5979	0.848337	1.347e-07	-2.3523	0.695072
247764148	chr1:247764148:A:G	6.53654e-34	-2.2929	-1.2399	7.87894e-08	-1.01327	-1.18023
247764276	chr1:247764276:T:C	9.41491e-33	-6.80511e-10	-0.865337	3.02148e-07	-6.80511e-10	-0.849363
247764540	chr1:247764540:T:A	5.60652e-34	-2.45462	-1.23167	4.64772e-08	-1.41929	-1.30202
247764608	chr1:247764608:A:G	5.87029e-33	-6.80511e-10	-1.33773	1.84342e-07	-6.80511e-10	-1.34349
247764689	chr1:247764689:C:T	5.0833e-34	-2.42491	-1.35935	4.5151e-08	-1.40322	-1.34705
247764691	chr1:247764691:G:A	9.96092e-34	-2.07867	-1.03288	2.03838e-08	-2.45239	-1.09315
247764800	chr1:247764800:A:G	7.9226e-33	-6.80511e-10	-1.03791	2.56014e-07	-6.80511e-10	-1.01505
247764856	chr1:247764856:CT:C	5.19792e-34	-2.45276	-1.30919	3.95081e-08	-1.53598	-1.34779
247765118	chr1:247765118:G:A	5.78874e-33	-6.80511e-10	-1.35172	1.8217e-07	-6.80511e-10	-1.35534
247765506	chr1:247765506:T:C	8.39035e-33	-6.80511e-10	-0.980549	2.66332e-07	-6.80511e-10	-0.975537
247765715	chr1:247765715:T:G	5.79706e-33	-6.80511e-10	-1.35028	1.82304e-07	-6.80511e-10	-1.35461
247765957	chr1:247765957:T:C	6.71047e-33	-6.80511e-10	-1.20396	2.02711e-07	-6.80511e-10	-1.2485
247766124	chr1:247766124:A:G	3.44885e-33	-1.00888	-0.860713	5.98446e-08	-1.47764	-0.990886
247766208	chr1:247766208:T:C	8.47912e-34	-2.28985	-0.98276	4.0574e-08	-2.0172	-0.839949
247766233	chr1:247766233:T:C	5.76457e-33	-6.80511e-10	-1.3559	1.81385e-07	-6.80511e-10	-1.35966
247766483	chr1:247766483:GT:G	8.21463e-33	-6.80511e-10	-1.00171	2.72572e-07	-6.80511e-10	-0.952376
247766552	chr1:247766552:G:T	6.68063e-33	-6.80511e-10	-1.20842	2.14585e-07	-6.80511e-10	-1.19157
247766562	chr1:247766562:C:G	1.73664e-31	-6.80511e-10	2.04949	5.80136e-06	-6.80511e-10	2.10557
247766722	chr1:247766722:G:T	6.78698e-32	-6.80511e-10	1.10996	1.75492e-06	-6.80511e-10	0.909897
247766789	chr1:247766789:G:A	5.15682e-34	-2.45235	-1.31755	3.877e-08	-1.55101	-1.35163
247766879	chr1:247766879:T:C	7.79012e-33	-6.80511e-10	-1.05478	2.58037e-07	-6.80511e-10	-1.00718
247767032	chr1:247767032:T:G	5.79863e-33	-6.80511e-10	-1.35001	1.81929e-07	-6.80511e-10	-1.35666
247767038	chr1:247767038:A:T	6.79319e-33	-6.80511e-10	-1.19171	2.12868e-07	-6.80511e-10	-1.19961
247767331	chr1:247767331:T:C	1.0063e-32	-6.80511e-10	-0.798766	2.83373e-07	-6.80511e-10	-0.913517
247767361	chr1:247767361:A:G	5.7743e-33	-6.80511e-10	-1.35421	1.8184e-07	-6.80511e-10	-1.35715
247767486	chr1:247767486:C:T	5.76259e-33	-6.80511e-10	-1.35624	1.81368e-07	-6.80511e-10	-1.35975
247767702	chr1:247767702:G:A	6.31248e-33	-6.80511e-10	-1.2651	1.97352e-07	-6.80511e-10	-1.27529
247767773	chr1:247767773:C:T	7.08129e-33	-6.80511e-10	-1.15018	2.23403e-07	-6.80511e-10	-1.1513
247768017	chr1:247768017:T:C	8.35419e-34	-2.01909	-1.26837	1.92582e-08	-2.44083	-1.16151
247768409	chr1:247768409:A:G	1.20334e-32	-6.80511e-10	-0.619946	3.70899e-07	-6.80511e-10	-0.64435
247768811	chr1:247768811:C:A	7.81982e-34	-2.36519	-0.98836	8.40682e-08	-1.23007	-0.898581
247769102	chr1:247769102:C:T	8.146e-34	-2.21949	-1.0932	3.82414e-08	-1.92528	-0.991079
247769122	chr1:247769122:C:G	8.08546e-34	-2.35386	-0.966294	8.96592e-08	-1.18915	-0.875117
247769167	chr1:247769167:C:G	1.36609e-32	-6.80511e-10	-0.493093	4.19628e-07	-6.80511e-10	-0.520912
247769369	chr1:247769369:T:C	7.72167e-34	-2.36653	-0.999651	8.24306e-08	-1.23551	-0.912817
247769471	chr1:247769471:C:T	8.84491e-34	-2.31237	-0.917999	1.08367e-07	-1.05302	-0.821729
247769507	chr1:247769507:A:C	4.7298e-32	-6.80511e-10	0.748836	1.58001e-06	-6.80511e-10	0.804909
247770064	chr1:247770064:T:C	8.19972e-34	-2.33998	-0.966138	9.39952e-08	-1.14147	-0.875569
247770108	chr1:247770108:A:G	6.17135e-33	-6.80511e-10	-1.28771	1.93321e-07	-6.80511e-10	-1.29593
247770197	chr1:247770197:G:T	2.05202e-32	-0.0862195	-3.54985e-10	6.4607e-08	-2.39196	-3.54985e-10
247770270	chr1:247770270:C:A	1.49968e-33	-1.6438	-1.05858	7.84362e-08	-1.13437	-1.06363
247770277	chr1:247770277:T:C	8.62263e-34	-2.34143	-0.914393	9.90736e-08	-1.14605	-0.818368
247770421	chr1:247770421:A:G	8.18905e-34	-2.34226	-0.965162	9.33891e-08	-1.14902	-0.874486
247770708	chr1:247770708:A:T	4.66314e-32	-6.80511e-10	0.734643	1.55745e-06	-6.80511e-10	0.790527
247770721	chr1:247770721:A:T	5.0867e-34	-2.42485	-1.35873	4.47872e-08	-1.41386	-1.3445
247771036	chr1:247771036:T:C	8.27209e-34	-2.3389	-0.958431	9.5145e-08	-1.13774	-0.867135
247771072	chr1:247771072:T:C	5.7668e-33	-6.80511e-10	-1.35551	1.82643e-07	-6.80511e-10	-1.35274
247771147	chr1:247771147:TA:T	8.24712e-34	-2.34278	-0.957577	9.40444e-08	-1.15055	-0.865967
247771368	chr1:247771368:C:T	8.24863e-34	-2.32328	-0.976886	9.81717e-08	-1.08609	-0.887476
247771473	chr1:247771473:T:C	8.15682e-34	-2.34482	-0.966539	9.24861e-08	-1.15721	-0.876014
247771819	chr1:247771819:G:A	8.38102e-34	-2.32832	-0.95593	9.88593e-08	-1.10236	-0.864218
247772005	chr1:247772005:A:G	2.78396e-33	-1.14587	-0.937891	4.96714e-08	-1.59974	-1.05511
247772269	chr1:247772269:A:G	6.86164e-33	-6.80511e-10	-1.18168	2.15561e-07	-6.80511e-10	-1.18704
247772351	chr1:247772351:A:C	5.05253e-32	-6.80511e-10	0.814843	1.68929e-06	-6.80511e-10	0.871781
247772777	chr1:247772777:C:T	8.2114e-34	-2.3512	-0.953497	9.16443e-08	-1.17941	-0.86295
247772881	chr1:247772881:A:C	8.40372e-34	-2.32937	-0.952175	9.86648e-08	-1.10731	-0.861246
247772885	chr1:247772885:TA:T	8.40257e-34	-2.32631	-0.955372	9.92792e-08	-1.09755	-0.864797
247772896	chr1:247772896:C:A	8.43988e-34	-2.32008	-0.957171	1.01112e-07	-1.07728	-0.866765
247773000	chr1:247773000:A:G	8.19673e-32	-6.80511e-10	1.29869	2.90543e-06	-6.80511e-10	1.41406
247773640	chr1:247773640:A:G	5.8595e-33	-6.80511e-10	-1.33957	1.85019e-07	-6.80511e-10	-1.33982
247773669	chr1:247773669:A:G	2.39342e-33	-2.23491	-3.54985e-10	6.55026e-08	-2.37819	-3.54985e-10
247773887	chr1:247773887:G:T	1.02355e-33	-1.93142	-1.15293	1.80981e-08	-2.43777	-1.2267
247774108	chr1:247774108:G:T	1.00056e-32	-6.80511e-10	-0.804487	3.23439e-07	-6.80511e-10	-0.781268
247774206	chr1:247774206:G:A	8.07207e-34	-2.34304	-0.978769	9.16421e-08	-1.15284	-0.889552
247774228	chr1:247774228:G:A	1.46092e-32	-6.80511e-10	-0.425979	4.48322e-07	-6.80511e-10	-0.454769
247774272	chr1:247774272:A:G	4.27467e-33	-1.24393	-0.411	2.8302e-07	-0.553038	-0.361724
247774282	chr1:247774282:C:G	1.02086e-32	-6.80511e-10	-0.784405	2.85567e-07	-6.80511e-10	-0.905803
247774337	chr1:247774337:T:C	7.96968e-34	-2.35272	-0.981857	8.83811e-08	-1.18562	-0.893004
247774361	chr1:247774361:T:C	1.20662e-33	-1.8907	-1.02911	2.08465e-08	-2.42879	-1.09431
247774362	chr1:247774362:A:G	8.04883e-34	-2.3459	-0.978791	9.08091e-08	-1.16192	-0.889601
247774544	chr1:247774544:C:T	7.93122e-34	-2.35349	-0.985919	8.80496e-08	-1.1854	-0.896983
247774612	chr1:247774612:A:C	5.96239e-33	-6.80511e-10	-1.32216	1.90045e-07	-6.80511e-10	-1.31302
247774930	chr1:247774930:C:T	1.92922e-33	-2.45052	-3.54985e-10	6.21693e-08	-2.43042	-3.54985e-10
247774963	chr1:247774963:T:C	1.99806e-31	-6.80511e-10	2.18971	6.81736e-06	-6.80511e-10	2.26695
247774966	chr1:247774966:C:T	1.28025e-32	-6.80511e-10	-0.557995	3.93669e-07	-6.80511e-10	-0.58477
247775229	chr1:247775229:T:C	8.97034e-34	-2.28893	-0.927362	1.1313e-07	-0.997783	-0.833959
247775278	chr1:247775278:C:T	8.33388e-34	-2.31501	-0.974877	1.00979e-07	-1.05963	-0.885737
247775603	chr1:247775603:C:T	9.89316e-34	-1.97084	-1.14753	2.38247e-08	-2.43447	-0.955082
247775960	chr1:247775960:A:C	1.64828e-33	-2.42211	-0.185788	1.12116e-07	-1.70854	-0.132205
247775975	chr1:247775975:G:T	9.55856e-34	-1.98451	-1.16827	2.25956e-08	-2.43562	-1.0069
247776136	chr1:247776136:A:G	8.98761e-34	-2.32804	-0.886334	2.30551e-08	-2.45302	-0.969372
247776287	chr1:247776287:G:A	1.78763e-33	-1.28522	-1.24152	1.17935e-07	-0.608543	-1.1816
247776488	chr1:247776488:A:G	5.08145e-34	-2.43038	-1.35424	4.35093e-08	-1.45476	-1.33255
247776687	chr1:247776687:C:T	9.12696e-32	-6.80511e-10	1.40619	3.05752e-06	-6.80511e-10	1.46508
247776892	chr1:247776892:G:A	9.5912e-33	-6.80511e-10	-0.846785	3.09674e-07	-6.80511e-10	-0.824761
247776919	chr1:247776919:A:G	1.65066e-32	-6.80511e-10	-0.303869	5.05606e-07	-6.80511e-10	-0.334523
247777471	chr1:247777471:C:T	4.65033e-32	-6.80511e-10	0.731891	1.54628e-06	-6.80511e-10	0.783329
247777532	chr1:247777532:A:G	1.04905e-32	-6.80511e-10	-0.757163	3.23702e-07	-6.80511e-10	-0.780458
247778309	chr1:247778309:A:G	2.5126e-33	-2.18631	-3.54985e-10	6.53269e-08	-2.38088	-3.54985e-10
247778414	chr1:247778414:C:T	2.34662e-33	-2.25465	-3.54985e-10	8.19521e-08	-2.15415	-3.54985e-10
247778427	chr1:247778427:T:C	5.95287e-33	-1.32376	-3.54985e-10	2.44281e-07	-1.06196	-3.54985e-10
247778626	chr1:247778626:C:T	2.35475e-32	0.0513877	-3.54985e-10	1.18135e-06	0.514133	-3.54985e-10
247778734	chr1:247778734:G:A	3.46012e-32	-6.80511e-10	0.436257	1.07699e-06	-6.80511e-10	0.421645
247778787	chr1:247778787:G:A	1.05961e-32	-6.80511e-10	-0.747148	3.19233e-07	-6.80511e-10	-0.794359
247778813	chr1:247778813:T:C	5.74494e-33	-6.80511e-10	-1.35931	1.81675e-07	-6.80511e-10	-1.35806
247779371	chr1:247779371:T:C	6.11866e-33	-6.80511e-10	-1.29629	1.93956e-07	-6.80511e-10	-1.29265
247779401	chr1:247779401:A:G	7.4423e-34	-2.04773	-1.35531	1.57063e-08	-2.45219	-1.35402
247779567	chr1:247779567:C:T	6.359e-33	-6.80511e-10	-1.25776	2.0177e-07	-6.80511e-10	-1.25315
247779713	chr1:247779713:A:T	1.89257e-32	0.895423	-1.06253	3.33136e-07	0.42061	-1.17234
247779831	chr1:247779831:A:G	9.29903e-33	-6.80511e-10	-0.877721	2.96218e-07	-6.80511e-10	-0.869184
247779844	chr1:247779844:T:C	7.70152e-33	-6.80511e-10	-1.06621	2.32765e-07	-6.80511e-10	-1.11025
247780001	chr1:247780001:G:A	6.2604e-33	-6.80511e-10	-1.27339	1.88796e-07	-6.80511e-10	-1.31961
247780151	chr1:247780151:C:G	4.95354e-31	-6.80511e-10	3.09764	1.67219e-05	-6.80511e-10	3.1642
247780226	chr1:247780226:A:G	6.01236e-33	-6.80511e-10	-1.31381	1.93912e-07	-6.80511e-10	-1.29288
247780313	chr1:247780313:A:G	1.16997e-31	-6.80511e-10	1.65452	3.9263e-06	-6.80511e-10	1.71517
247780412	chr1:247780412:G:A	1.08237e-32	-6.80511e-10	-0.725897	2.59744e-07	-6.80511e-10	-1.00058
247780769	chr1:247780769:A:G	1.0184e-33	-2.16093	-0.928465	1.08861e-07	-0.864211	-1.006
247780860	chr1:247780860:A:G	1.08947e-32	-6.80511e-10	-0.719354	2.60966e-07	-6.80511e-10	-0.995888
247780934	chr1:247780934:T:C	6.30984e-33	-6.80511e-10	-1.26552	2.04169e-07	-6.80511e-10	-1.24133
247781011	chr1:247781011:T:C	9.61745e-33	-6.80511e-10	-0.844052	2.99924e-07	-6.80511e-10	-0.856751
247781066	chr1:247781066:A:G	6.22721e-33	-6.80511e-10	-1.2787	2.01191e-07	-6.80511e-10	-1.25602
247781153	chr1:247781153:T:C	1.02039e-32	-6.80511e-10	-0.784859	3.07677e-07	-6.80511e-10	-0.831229
247781184	chr1:247781184:A:G	1.12101e-33	-1.7614	-1.23201	1.73939e-08	-2.3914	-1.31276
247781206	chr1:247781206:G:A	6.46533e-33	-6.80511e-10	-1.24118	2.05217e-07	-6.80511e-10	-1.23621
247781487	chr1:247781487:T:C	9.4972e-33	-6.80511e-10	-0.856634	2.96211e-07	-6.80511e-10	-0.869208
247781657	chr1:247781657:A:G	4.71827e-33	-0.208801	-1.34739	9.79915e-08	-0.615722	-1.35968
247781735	chr1:247781735:C:T	7.82428e-33	-6.80511e-10	-1.0504	2.28251e-07	-6.80511e-10	-1.12984
247781776	chr1:247781776:C:T	8.46992e-34	-1.92281	-1.35089	1.59389e-08	-2.43364	-1.35787
247781909	chr1:247781909:A:AT	1.15031e-33	-1.68242	-1.28518	1.74435e-08	-2.35859	-1.34272
247781978	chr1:247781978:T:G	9.69253e-33	-6.80511e-10	-0.836276	3.02225e-07	-6.80511e-10	-0.849108
247782119	chr1:247782119:C:T	9.89733e-34	-1.75975	-1.3582	1.69078e-08	-2.38296	-1.34955
247782149	chr1:247782149:T:C	8.09003e-34	-1.96619	-1.35339	1.5839e-08	-2.44145	-1.35636
247782156	chr1:247782156:T:C	1.08845e-33	-1.77228	-1.2506	1.71793e-08	-2.39157	-1.325
247782157	chr1:247782157:G:C	5.75921e-33	-6.80511e-10	-1.35683	1.82023e-07	-6.80511e-10	-1.35615
247782293	chr1:247782293:C:T	1.1174e-33	-1.70444	-1.29219	1.72587e-08	-2.36589	-1.34607
247782298	chr1:247782298:T:G	8.99542e-33	-6.80511e-10	-0.910916	2.80747e-07	-6.80511e-10	-0.922826
247782436	chr1:247782436:A:G	1.21384e-33	-1.63497	-1.27887	1.77924e-08	-2.34177	-1.33973
247782475	chr1:247782475:G:A	1.08593e-33	-1.71626	-1.30893	1.70567e-08	-2.37094	-1.35279
247782534	chr1:247782534:G:A	1.02075e-33	-2.1669	-0.920196	1.08159e-07	-0.878064	-0.998614
247782539	chr1:247782539:C:A	8.44841e-34	-1.92397	-1.35226	1.59441e-08	-2.43407	-1.35712
247782591	chr1:247782591:C:T	8.86882e-33	-6.80511e-10	-0.92509	2.76858e-07	-6.80511e-10	-0.936776
247782739	chr1:247782739:C:A	8.5716e-34	-1.90419	-1.35757	1.61007e-08	-2.42991	-1.3515
247782802	chr1:247782802:T:TG	8.42368e-34	-1.92173	-1.35744	1.60392e-08	-2.43346	-1.35178
247782819	chr1:247782819:C:T	2.79163e-32	0.74378	-0.522199	5.87294e-07	0.330751	-0.515505
247782858	chr1:247782858:G:A	1.16013e-33	-1.92763	-1.03146	4.80079e-08	-1.67676	-1.01216
247783110	chr1:247783110:G:A	3.07487e-32	0.719038	-0.400823	6.46446e-07	0.304871	-0.393661
247783167	chr1:247783167:CTG:C	1.06937e-33	-1.68628	-1.35428	1.718e-08	-2.36337	-1.35316
247783191	chr1:247783191:G:C	1.41174e-32	-6.80511e-10	-0.460226	4.48604e-07	-6.80511e-10	-0.454139
247783215	chr1:247783215:C:T	8.43157e-34	-1.9254	-1.35284	1.59611e-08	-2.43493	-1.35519
247783447	chr1:247783447:A:T	1.17411e-33	-1.65973	-1.28739	1.74798e-08	-2.35225	-1.34699
247783748	chr1:247783748:T:C	8.44464e-34	-1.92912	-1.34756	1.59028e-08	-2.43568	-1.35811
247783749	chr1:247783749:G:A	8.49758e-34	-1.92148	-1.34895	1.59354e-08	-2.43421	-1.35753
247783754	chr1:247783754:C:T	1.1677e-33	-1.76928	-1.18331	1.77121e-08	-2.39682	-1.28921
247783928	chr1:247783928:T:C	8.31172e-33	-6.80511e-10	-0.989964	2.39803e-07	-6.80511e-10	-1.08046
247783977	chr1:247783977:C:T	9.58496e-34	-1.79074	-1.35928	1.65563e-08	-2.4075	-1.34601
247784078	chr1:247784078:A:G	8.78945e-34	-1.885	-1.35167	1.60828e-08	-2.42654	-1.35599
247784512	chr1:247784512:T:C	8.31397e-34	-1.94131	-1.35097	1.58949e-08	-2.43804	-1.35624
247784524	chr1:247784524:A:C	2.5131e-32	0.116471	-3.54985e-10	1.66092e-07	-1.44774	-3.54985e-10
247784787	chr1:247784787:G:A	2.97915e-32	-6.80511e-10	0.286592	9.27809e-07	-6.80511e-10	0.272546
247784892	chr1:247784892:T:C	1.23631e-33	-1.72712	-1.16838	1.81116e-08	-2.383	-1.28073
247785111	chr1:247785111:GC:G	8.18617e-34	-1.95769	-1.35008	1.58431e-08	-2.44079	-1.35675
247785221	chr1:247785221:A:G	7.58529e-33	-6.80511e-10	-1.08142	2.63403e-07	-6.80511e-10	-0.986596
247785320	chr1:247785320:A:G	2.0801e-32	1.26243	-1.33506	4.08396e-07	0.801507	-1.34955
247785424	chr1:247785424:G:T	1.17688e-33	-1.78043	-1.16434	1.78653e-08	-2.3993	-1.27812
247785471	chr1:247785471:G:A	1.19877e-33	-1.75906	-1.16728	1.79504e-08	-2.39264	-1.28002
247785542	chr1:247785542:G:T	1.0638e-31	-6.80511e-10	1.55938	3.5747e-06	-6.80511e-10	1.62136
247785590	chr1:247785590:C:T	1.22097e-33	-1.74491	-1.16308	1.80725e-08	-2.38859	-1.2773
247785603	chr1:247785603:C:T	1.58056e-32	-6.80511e-10	-0.347267	4.4785e-07	-6.80511e-10	-0.455822
247785675	chr1:247785675:A:G	1.38406e-33	-1.54486	-1.23776	2.67266e-07	0.338329	-1.31036
247785983	chr1:247785983:G:A	1.60015e-33	-1.89236	-0.745178	1.99483e-07	-0.280268	-0.984282
247786027	chr1:247786027:C:T	8.22828e-34	-1.95341	-1.34923	1.5847e-08	-2.4401	-1.3572
247786028	chr1:247786028:G:A	6.80061e-32	-6.80511e-10	1.11197	2.37153e-06	-6.80511e-10	1.21101
247786056	chr1:247786056:T:C	5.98175e-33	-6.80511e-10	-1.31892	1.9065e-07	-6.80511e-10	-1.30984
247786114	chr1:247786114:T:C	5.52217e-32	-6.80511e-10	0.903725	1.70649e-06	-6.80511e-10	0.881916
247786317	chr1:247786317:T:C	1.95211e-33	-2.43872	-3.54985e-10	7.38099e-08	-2.25879	-3.54985e-10
247786417	chr1:247786417:G:A	1.16493e-33	-1.81503	-1.13994	1.79834e-08	-2.40885	-1.26198
247786444	chr1:247786444:G:A	1.3554e-33	-1.45207	-1.35146	2.91615e-07	0.434521	-1.31936
247786469	chr1:247786469:A:G	1.17633e-33	-1.77356	-1.17167	1.78201e-08	-2.39714	-1.28281
247786475	chr1:247786475:C:T	5.6486e-32	-6.80511e-10	0.926362	1.74537e-06	-6.80511e-10	0.904445
247786601	chr1:247786601:G:A	8.51006e-34	-1.93485	-1.33412	1.58602e-08	-2.43665	-1.35981
247786633	chr1:247786633:C:T	2.55769e-32	1.31935	-1.1853	5.08631e-07	0.820218	-1.14877
247786728	chr1:247786728:G:A	8.41785e-34	-1.9372	-1.34266	1.58604e-08	-2.43714	-1.35931
247787004	chr1:247787004:A:G	1.22962e-33	-1.75256	-1.14836	1.82073e-08	-2.39084	-1.26762
247787054	chr1:247787054:G:A	5.60596e-32	-6.80511e-10	0.918783	1.74045e-06	-6.80511e-10	0.901618
247787196	chr1:247787196:G:T	6.04914e-32	-6.80511e-10	0.99487	1.86874e-06	-6.80511e-10	0.97274
247787339	chr1:247787339:G:C	8.44229e-34	-1.93072	-1.34624	1.58901e-08	-2.43616	-1.35842
247787447	chr1:247787447:T:C	2.57538e-32	1.36676	-1.22581	5.0906e-07	0.864983	-1.1927
247787460	chr1:247787460:G:T	9.87043e-33	-6.80511e-10	-0.818088	2.96947e-07	-6.80511e-10	-0.866725
247787769	chr1:247787769:T:G	8.61063e-33	-6.80511e-10	-0.954634	2.77741e-07	-6.80511e-10	-0.933589
247787844	chr1:247787844:T:C	2.99162e-32	-6.80511e-10	0.29077	9.31675e-07	-6.80511e-10	0.276705
247787964	chr1:247787964:G:A	1.24741e-33	-1.76171	-1.12485	1.84317e-08	-2.39355	-1.25266
247787988	chr1:247787988:A:C	1.30165e-33	-1.48753	-1.35647	2.71017e-07	0.373633	-1.33173
247788008	chr1:247788008:C:T	6.0678e-34	-2.2734	-1.33382	1.83501e-08	-2.42887	-1.22177
247788321	chr1:247788321:G:A	1.48707e-32	-6.80511e-10	-0.408238	4.88302e-07	-6.80511e-10	-0.369345
247788386	chr1:247788386:TCTCA:T	1.5351e-33	-1.44902	-1.23002	3.17563e-07	0.505668	-1.30527
247788398	chr1:247788398:C:A	1.21806e-33	-1.78389	-1.12648	1.82905e-08	-2.40011	-1.25378
247788570	chr1:247788570:A:C	8.37364e-33	-6.80511e-10	-0.982543	2.53034e-07	-6.80511e-10	-1.02675
247788700	chr1:247788700:T:G	2.23858e-33	-2.30179	-3.54985e-10	7.13554e-08	-2.29261	-3.54985e-10
247788761	chr1:247788761:C:A	1.18851e-33	-1.7852	-1.14973	1.80029e-08	-2.40047	-1.26928
247788849	chr1:247788849:ATG:A	3.17371e-33	-1.95273	-3.54985e-10	6.14716e-08	-2.4417	-3.54985e-10
247789091	chr1:247789091:C:G	8.87994e-33	-6.80511e-10	-0.923836	2.87049e-07	-6.80511e-10	-0.900625
247789280	chr1:247789280:G:A	6.58011e-34	-2.31755	-1.20861	1.7052e-08	-2.43073	-1.29328
247789628	chr1:247789628:C:T	1.45104e-33	-1.49859	-1.23676	2.90429e-07	0.420585	-1.30951
247789631	chr1:247789631:C:T	5.6486e-32	-6.80511e-10	0.926362	1.74537e-06	-6.80511e-10	0.904445
247789710	chr1:247789710:G:A	4.92126e-31	-6.80511e-10	3.0911	1.66477e-05	-6.80511e-10	3.15975
247789916	chr1:247789916:A:C	1.51347e-33	-1.4708	-1.22243	3.07623e-07	0.468901	-1.30031
247790002	chr1:247790002:G:A	8.16654e-34	-1.96335	-1.34683	1.58081e-08	-2.44161	-1.35814
247790062	chr1:247790062:TG:T	7.8417e-33	-6.80511e-10	-1.04818	2.36157e-07	-6.80511e-10	-1.09578
247790161	chr1:247790161:C:T	5.25991e-32	-6.80511e-10	0.855068	1.62583e-06	-6.80511e-10	0.833496
247790273	chr1:247790273:C:T	2.43488e-33	-2.02562	-0.19211	3.44422e-08	-2.44812	-0.57288
247790410	chr1:247790410:A:G	1.20893e-33	-1.7732	-1.1447	1.82624e-08	-2.38961	-1.26583
247790411	chr1:247790411:G:A	1.04883e-32	-6.80511e-10	-0.757372	3.3833e-07	-6.80511e-10	-0.736257
247790431	chr1:247790431:A:G	1.04578e-32	-6.80511e-10	-0.760282	3.15212e-07	-6.80511e-10	-0.807035
247790504	chr1:247790504:G:T	2.48275e-33	-2.11678	-0.0814806	3.74851e-08	-2.45461	-0.48173
247790553	chr1:247790553:A:G	2.43866e-32	-6.80511e-10	0.0864025	7.57272e-07	-6.80511e-10	0.0694421
247790578	chr1:247790578:G:C	1.24426e-33	-1.74699	-1.1421	1.82978e-08	-2.38927	-1.26423
247790724	chr1:247790724:A:G	5.38633e-32	-6.80511e-10	0.878818	1.66471e-06	-6.80511e-10	0.857129
247790751	chr1:247790751:C:T	1.23991e-33	-1.75401	-1.13859	1.83034e-08	-2.39117	-1.26202
247791002	chr1:247791002:C:T	2.62937e-32	1.38255	-1.22085	5.2018e-07	0.879689	-1.1858
247791142	chr1:247791142:A:G	1.10027e-33	-2.24794	-0.764141	2.2139e-08	-2.43676	-1.02618
247791310	chr1:247791310:C:T	3.08704e-32	-6.80511e-10	0.322166	9.61265e-07	-6.80511e-10	0.30797
247791369	chr1:247791369:C:T	1.22315e-33	-1.75989	-1.14631	1.81789e-08	-2.39301	-1.26701
247791425	chr1:247791425:C:T	1.22479e-33	-1.7579	-1.14696	1.81816e-08	-2.39243	-1.26744
247791485	chr1:247791485:A:T	1.07739e-32	-6.80511e-10	-0.730503	3.2436e-07	-6.80511e-10	-0.778427
247791658	chr1:247791658:T:A	6.23398e-34	-2.26127	-1.31894	1.88671e-08	-2.43318	-1.18967
247791822	chr1:247791822:A:G	7.94952e-33	-6.80511e-10	-1.03452	2.56174e-07	-6.80511e-10	-1.01442
247791823	chr1:247791823:C:A	4.91864e-32	-6.80511e-10	0.787986	1.52085e-06	-6.80511e-10	0.766744
247791854	chr1:247791854:C:G	5.43433e-32	-6.80511e-10	0.887691	1.67948e-06	-6.80511e-10	0.86596
247791855	chr1:247791855:G:T	7.48442e-33	-6.80511e-10	-1.09481	2.5935e-07	-6.80511e-10	-1.0021
247791937	chr1:247791937:C:T	2.94631e-32	-6.80511e-10	0.275507	9.17626e-07	-6.80511e-10	0.26151
247792023	chr1:247792023:T:C	5.64457e-32	-6.80511e-10	0.925648	1.74437e-06	-6.80511e-10	0.903868
247792047	chr1:247792047:T:A	1.48372e-32	-6.80511e-10	-0.410497	4.21872e-07	-6.80511e-10	-0.515577
247792069	chr1:247792069:G:A	1.19411e-33	-1.76614	-1.16409	1.79365e-08	-2.39492	-1.27852
247792139	chr1:247792139:A:T	1.2176e-33	-1.76191	-1.14883	1.81357e-08	-2.39362	-1.26878
247792311	chr1:247792311:TGA:T	1.21122e-33	-1.76642	-1.14958	1.81065e-08	-2.39493	-1.26908
247792495	chr1:247792495:A:T	1.58201e-32	-6.80511e-10	-0.346348	4.48148e-07	-6.80511e-10	-0.455157
247792513	chr1:247792513:G:A	8.28658e-34	-1.94826	-1.34732	1.58484e-08	-2.43927	-1.35794
247792899	chr1:247792899:T:A	8.34058e-34	-1.94426	-1.34483	1.58484e-08	-2.43845	-1.35875
247793420	chr1:247793420:CAT:C	1.2196e-33	-1.77175	-1.13736	1.82269e-08	-2.3963	-1.26108
247793671	chr1:247793671:A:G	5.63375e-32	-6.80511e-10	0.923729	1.7408e-06	-6.80511e-10	0.901822
247793761	chr1:247793761:A:G	8.16093e-33	-6.80511e-10	-1.00827	2.36646e-07	-6.80511e-10	-1.09372
247793873	chr1:247793873:A:G	2.66639e-33	-2.12691	-3.54985e-10	1.56891e-07	-1.50473	-3.54985e-10
247793928	chr1:247793928:A:G	1.19028e-33	-1.77324	-1.1602	1.79392e-08	-2.39699	-1.2763
247794162	chr1:247794162:C:A	5.37231e-32	-6.80511e-10	0.876212	1.66041e-06	-6.80511e-10	0.854537
247794354	chr1:247794354:T:G	8.37701e-34	-1.94434	-1.34039	1.584e-08	-2.43815	-1.35959
247794445	chr1:247794445:C:T	5.75845e-33	-6.80511e-10	-1.35696	1.81373e-07	-6.80511e-10	-1.35972
247794496	chr1:247794496:A:C	1.06204e-32	-6.80511e-10	-0.744857	3.19904e-07	-6.80511e-10	-0.792259
247794567	chr1:247794567:A:G	2.03074e-33	-2.39923	-3.54985e-10	6.2048e-08	-2.43237	-3.54985e-10
247794606	chr1:247794606:A:G	1.07634e-33	-2.24773	-0.786336	2.17696e-08	-2.43706	-1.04271
247794707	chr1:247794707:C:T	5.64238e-32	-6.80511e-10	0.92526	1.74346e-06	-6.80511e-10	0.903347
247794725	chr1:247794725:A:G	4.53067e-31	-6.80511e-10	3.00841	1.5316e-05	-6.80511e-10	3.07637
247794932	chr1:247794932:G:A	1.06925e-32	-6.80511e-10	-0.738093	3.21998e-07	-6.80511e-10	-0.785735
247794983	chr1:247794983:A:G	8.55847e-34	-1.91635	-1.34695	1.59482e-08	-2.43289	-1.35805
247795199	chr1:247795199:G:A	6.33161e-33	-6.80511e-10	-1.26208	2.00976e-07	-6.80511e-10	-1.25709
247795257	chr1:247795257:C:T	8.73333e-34	-1.89422	-1.34885	1.60346e-08	-2.42826	-1.35727
247795736	chr1:247795736:T:A	1.55153e-33	-2.42571	-0.242675	2.15257e-07	-1.16378	-0.0246661
247795748	chr1:247795748:ACAATGAGAAGAGGGATGCCTGCCACCAGAAGTGGGCCCTTACCAGAACCCAAC:A	1.37166e-32	0.772342	-1.26137	2.80842e-07	0.311298	-1.23379
247795807	chr1:247795807:T:C	9.43159e-33	-6.80511e-10	-0.863566	3.04256e-07	-6.80511e-10	-0.842411
247796290	chr1:247796290:G:A	6.54376e-33	-6.80511e-10	-1.22912	2.05036e-07	-6.80511e-10	-1.23709
247796316	chr1:247796316:G:A	1.07057e-32	-6.80511e-10	-0.736852	3.20917e-07	-6.80511e-10	-0.789096
247796480	chr1:247796480:G:A	1.35998e-33	-1.67739	-1.12277	1.89967e-08	-2.36524	-1.25077
247796829	chr1:247796829:T:A	6.16397e-32	-6.80511e-10	1.01368	1.90395e-06	-6.80511e-10	0.991408
247796889	chr1:247796889:A:G	1.30006e-33	-1.70732	-1.1379	1.85969e-08	-2.37593	-1.26136
247797076	chr1:247797076:C:A	8.89602e-34	-1.8798	-1.34482	1.60669e-08	-2.42476	-1.35876
247797106	chr1:247797106:AT:A	8.64108e-34	-1.90436	-1.34933	1.60054e-08	-2.43032	-1.35703
247797409	chr1:247797409:G:A	2.64136e-32	1.36522	-1.19898	5.24846e-07	0.865523	-1.1627
247797499	chr1:247797499:A:C	1.1258e-32	-6.80511e-10	-0.686553	3.38462e-07	-6.80511e-10	-0.735867
247797756	chr1:247797756:G:A	1.08417e-32	-6.80511e-10	-0.724231	3.26316e-07	-6.80511e-10	-0.772412
247797916	chr1:247797916:G:A	2.12709e-32	1.27863	-1.32892	4.18479e-07	0.822163	-1.34582
247798064	chr1:247798064:G:A	1.03209e-31	-6.80511e-10	1.52913	3.46705e-06	-6.80511e-10	1.59078
247798717	chr1:247798717:G:A	4.57401e-32	0.48691	0.228435	1.04421e-06	0.0120238	0.378713
247798730	chr1:247798730:G:A	3.51792e-32	1.08069	-0.627865	7.41544e-07	0.567303	-0.518848
247798774	chr1:247798774:A:G	4.76688e-32	0.568022	0.188623	1.07881e-06	0.0857957	0.337538
247799095	chr1:247799095:C:T	1.07489e-31	-6.80511e-10	1.56976	3.61238e-06	-6.80511e-10	1.63184
247799141	chr1:247799141:C:T	5.25943e-31	-6.80511e-10	3.15756	1.78007e-05	-6.80511e-10	3.22671
247799161	chr1:247799161:C:A	1.23841e-32	0.735354	-1.32657	2.44329e-07	0.241596	-1.30336
247799170	chr1:247799170:G:A	2.79201e-32	-6.80511e-10	0.221716	8.6975e-07	-6.80511e-10	0.207926
247799539	chr1:247799539:A:G	9.99728e-33	-6.80511e-10	-0.805318	3.01864e-07	-6.80511e-10	-0.850303
247799697	chr1:247799697:A:G	2.67707e-33	-0.767898	-1.35501	8.50898e-07	1.50062	-1.31461
247799717	chr1:247799717:A:C	6.27505e-34	-2.26043	-1.31321	1.91565e-08	-2.42988	-1.17775
247799734	chr1:247799734:T:C	1.58397e-32	1.00862	-1.35374	2.99375e-07	0.500811	-1.35939
247799776	chr1:247799776:C:T	6.45839e-34	-2.20374	-1.34109	1.774e-08	-2.44538	-1.23908
247799826	chr1:247799826:TC:T	7.69662e-33	-6.80511e-10	-1.06685	2.2496e-07	-6.80511e-10	-1.14436
247799831	chr1:247799831:G:T	1.9808e-33	-2.11339	-0.310735	3.10435e-08	-2.45444	-0.67045
247799916	chr1:247799916:A:T	1.41611e-33	-1.56913	-1.19059	2.63024e-07	0.290732	-1.27877
247799956	chr1:247799956:G:T	6.50955e-34	-2.22691	-1.31004	1.90145e-08	-2.44313	-1.17194
247799974	chr1:247799974:A:G	5.40173e-33	-0.886907	-0.534005	1.2755e-06	1.35501	-0.764193
247800127	chr1:247800127:G:A	5.15846e-33	-0.760946	-0.706047	1.33833e-06	1.54699	-0.908085
247800141	chr1:247800141:A:G	5.75309e-33	-6.80511e-10	-1.35789	1.81427e-07	-6.80511e-10	-1.35942
247800240	chr1:247800240:T:C	2.72696e-33	-2.10445	-3.54985e-10	3.32525e-07	-0.753564	-3.54985e-10
247800363	chr1:247800363:T:A	2.45435e-32	1.34225	-1.24943	4.85511e-07	0.844341	-1.21942
247800515	chr1:247800515:T:C	4.4935e-33	-1.51508	-0.0899207	1.72341e-07	-1.20647	-0.204339
247800852	chr1:247800852:G:A	1.30023e-33	-1.48528	-1.35982	5.5447e-08	-1.18879	-1.35606
247800853	chr1:247800853:T:C	7.95874e-33	-6.80511e-10	-1.03336	2.31575e-07	-6.80511e-10	-1.11538
247800925	chr1:247800925:C:A	2.17777e-32	1.12955	-1.15629	4.32687e-07	0.62522	-1.11548
247800995	chr1:247800995:TTC:T	1.2848e-33	-2.23712	-0.619908	2.46398e-08	-2.4395	-0.91642
247801040	chr1:247801040:G:A	1.04645e-32	-6.80511e-10	-0.759639	3.15406e-07	-6.80511e-10	-0.806418
247801184	chr1:247801184:G:C	2.9879e-32	-6.80511e-10	0.289523	9.30522e-07	-6.80511e-10	0.275466
247801217	chr1:247801217:G:A	2.26581e-32	1.25274	-1.23986	4.47586e-07	0.752006	-1.20842
247801237	chr1:247801237:G:A	1.04163e-32	-6.80511e-10	-0.764263	3.13935e-07	-6.80511e-10	-0.811094
247801238	chr1:247801238:C:T	1.00909e-32	-6.80511e-10	-0.795999	3.26563e-07	-6.80511e-10	-0.771656
247801343	chr1:247801343:GA:G	4.06785e-33	-1.69739	-0.00712987	1.49632e-07	-1.42698	-0.125122
247802543	chr1:247802543:TCATGTCCTTTGTAGGGA:T	3.39248e-33	-1.07336	-0.812709	7.21288e-07	1.0169	-0.996143
247802608	chr1:247802608:C:CA	5.74211e-33	-6.80511e-10	-1.3598	1.82344e-07	-6.80511e-10	-1.35438
247802685	chr1:247802685:C:T	2.58223e-33	-2.03989	-0.119088	2.6004e-07	-0.536701	-0.462744
247802790	chr1:247802790:C:T	5.61105e-33	-0.248702	-1.13419	1.11676e-07	-0.648282	-1.1964
247802822	chr1:247802822:T:C	8.50033e-33	-6.80511e-10	-0.967527	2.45138e-07	-6.80511e-10	-1.05846
247803011	chr1:247803011:G:A	1.2622e-33	-1.51564	-1.35914	2.53643e-07	0.317017	-1.34137
247803021	chr1:247803021:C:T	2.96933e-32	-6.80511e-10	0.283291	9.24849e-07	-6.80511e-10	0.26935
247803152	chr1:247803152:A:C	6.45312e-33	-0.559638	-0.68343	1.12576e-07	-0.959184	-0.877471
247803190	chr1:247803190:C:G	1.94552e-33	-2.4421	-3.54985e-10	1.48688e-07	-1.55843	-3.54985e-10
247803675	chr1:247803675:G:T	5.1834e-33	-0.323738	-1.13843	1.03549e-07	-0.720275	-1.19996
247803838	chr1:247803838:C:T	1.62765e-32	-6.80511e-10	-0.317912	4.60512e-07	-6.80511e-10	-0.42794
247803874	chr1:247803874:A:G	1.12064e-31	-6.80511e-10	1.61144	3.76897e-06	-6.80511e-10	1.67428
247803892	chr1:247803892:C:T	6.89628e-33	-0.514684	-0.661966	1.21057e-07	-0.961817	-0.802198
247804084	chr1:247804084:A:G	4.77103e-33	-0.383027	-1.16204	9.59731e-08	-0.776926	-1.21929
247804127	chr1:247804127:T:C	1.51256e-32	-6.80511e-10	-0.391242	4.29516e-07	-6.80511e-10	-0.497622
247804203	chr1:247804203:G:A	4.6875e-33	-0.418713	-1.14402	9.43794e-08	-0.808475	-1.20448
247804255	chr1:247804255:A:G	6.13556e-33	-6.80511e-10	-1.29353	1.93344e-07	-6.80511e-10	-1.29581
247804310	chr1:247804310:T:C	4.72305e-33	-0.435239	-1.11994	9.5121e-08	-0.821338	-1.18379
247804403	chr1:247804403:C:A	4.62606e-33	-0.433828	-1.1421	9.34468e-08	-0.819807	-1.20308
247804461	chr1:247804461:T:C	4.57939e-33	-0.436072	-1.14999	9.28467e-08	-0.819559	-1.20977
247804463	chr1:247804463:T:G	1.62297e-32	-6.80511e-10	-0.320789	4.59236e-07	-6.80511e-10	-0.430715
247804527	chr1:247804527:C:T	4.72436e-33	-0.40502	-1.14988	9.5277e-08	-0.793818	-1.20967
247804539	chr1:247804539:G:C	4.59899e-33	-0.442075	-1.13972	9.29491e-08	-0.827157	-1.20107
247804556	chr1:247804556:G:A	7.50637e-33	-6.80511e-10	-1.09188	2.60233e-07	-6.80511e-10	-0.998701
247804650	chr1:247804650:C:A	1.52003e-32	-6.80511e-10	-0.386319	4.31598e-07	-6.80511e-10	-0.492786
247804665	chr1:247804665:T:A	1.52864e-32	-6.80511e-10	-0.380668	4.33949e-07	-6.80511e-10	-0.487352
247804670	chr1:247804670:A:C	4.65739e-33	-0.429992	-1.13919	9.41494e-08	-0.814796	-1.2006
247804710	chr1:247804710:G:A	2.14309e-32	-6.80511e-10	-0.0427968	6.72668e-07	-6.80511e-10	-0.0490285
247804764	chr1:247804764:A:C	4.86869e-33	-0.381052	-1.14375	9.78619e-08	-0.772236	-1.20449
247804767	chr1:247804767:A:T	4.75148e-33	-0.406456	-1.14272	9.57327e-08	-0.79511	-1.20361
247804871	chr1:247804871:G:A	1.04271e-32	-6.80511e-10	-0.763221	3.14201e-07	-6.80511e-10	-0.810247
247804879	chr1:247804879:T:G	1.03983e-32	-6.80511e-10	-0.765993	3.13478e-07	-6.80511e-10	-0.812552
247805027	chr1:247805027:C:A	1.61065e-32	-6.80511e-10	-0.328411	4.55964e-07	-6.80511e-10	-0.437866
247805155	chr1:247805155:C:T	8.7549e-33	-6.80511e-10	-0.938018	2.63858e-07	-6.80511e-10	-0.984869
247805181	chr1:247805181:T:G	1.62933e-32	-6.80511e-10	-0.316875	4.60939e-07	-6.80511e-10	-0.427014
247805613	chr1:247805613:T:C	6.50786e-33	-6.80511e-10	-1.23462	2.06648e-07	-6.80511e-10	-1.22926
247805686	chr1:247805686:A:G	2.83287e-33	-2.06634	-3.54985e-10	6.24624e-08	-2.42571	-3.54985e-10
247805724	chr1:247805724:A:G	1.62906e-32	-6.80511e-10	-0.317045	4.60913e-07	-6.80511e-10	-0.427071
247805725	chr1:247805725:T:C	5.42417e-34	-2.39309	-1.32627	1.81906e-08	-2.31197	-1.34741
247806096	chr1:247806096:C:G	4.68651e-33	-0.406115	-1.15683	9.46618e-08	-0.794788	-1.21518
247806128	chr1:247806128:G:T	1.96571e-33	-2.43178	-3.54985e-10	6.06923e-08	-2.45446	-3.54985e-10
247806132	chr1:247806132:C:T	6.77294e-33	-0.504975	-0.689722	1.1907e-07	-0.952966	-0.8276
247806151	chr1:247806151:T:C	6.42187e-33	-0.533471	-0.714452	1.13559e-07	-0.977952	-0.850005
247806513	chr1:247806513:T:C	6.8822e-33	-0.451152	-0.727541	1.2103e-07	-0.903451	-0.860794
247806727	chr1:247806727:C:G	7.01904e-33	-0.41633	-0.742675	1.2274e-07	-0.87557	-0.874639
247806750	chr1:247806750:C:T	4.93577e-31	-6.80511e-10	3.09405	1.66958e-05	-6.80511e-10	3.16263
247806760	chr1:247806760:G:A	4.97306e-33	-0.35784	-1.14576	1.00156e-07	-0.747569	-1.20598
247806784	chr1:247806784:C:T	6.55652e-33	-0.496386	-0.730787	1.15602e-07	-0.946184	-0.863942
247806870	chr1:247806870:A:T	6.67264e-33	-0.448782	-0.760833	1.17857e-07	-0.90088	-0.889932
247806885	chr1:247806885:T:C	7.70758e-33	-6.80511e-10	-1.06543	2.68348e-07	-6.80511e-10	-0.967996
247806892	chr1:247806892:A:T	6.87139e-33	-0.453486	-0.726779	1.20826e-07	-0.906745	-0.859186
247807409	chr1:247807409:G:A	7.65709e-33	-6.80511e-10	-1.072	2.66294e-07	-6.80511e-10	-0.97568
247807463	chr1:247807463:A:T	4.40083e-33	-0.478812	-1.14703	8.9374e-08	-0.860185	-1.20727
247807581	chr1:247807581:C:T	4.77647e-33	-0.399227	-1.1447	9.61971e-08	-0.788582	-1.2053
247807672	chr1:247807672:G:A	4.06436e-32	-6.80511e-10	0.59721	1.35898e-06	-6.80511e-10	0.65421
247807688	chr1:247807688:T:C	1.69592e-32	-6.80511e-10	-0.276823	4.78771e-07	-6.80511e-10	-0.389057
247807711	chr1:247807711:T:A	4.85636e-33	-0.363397	-1.16395	9.77118e-08	-0.756727	-1.22153
247807787	chr1:247807787:CAG:C	5.35728e-32	-6.80511e-10	0.873409	1.73073e-06	-6.80511e-10	0.896019
247807835	chr1:247807835:A:T	1.09711e-32	-6.80511e-10	-0.712363	3.57111e-07	-6.80511e-10	-0.682234
247807882	chr1:247807882:T:G	1.61341e-32	-6.80511e-10	-0.326697	4.56704e-07	-6.80511e-10	-0.436245
247807932	chr1:247807932:A:C	5.86965e-33	-0.610286	-0.727551	1.05043e-07	-1.04428	-0.861628
247808103	chr1:247808103:G:A	7.86936e-33	-6.80511e-10	-1.04465	2.29296e-07	-6.80511e-10	-1.12527
247808156	chr1:247808156:G:C	4.73977e-33	-0.411852	-1.13979	9.55491e-08	-0.799285	-1.20135
247808232	chr1:247808232:C:A	6.67233e-33	-6.80511e-10	-1.20966	2.06214e-07	-6.80511e-10	-1.23137
247808284	chr1:247808284:T:A	4.75969e-33	-0.410101	-1.13735	9.58927e-08	-0.798392	-1.19866
247808319	chr1:247808319:G:A	1.57393e-32	-6.80511e-10	-0.35147	4.46134e-07	-6.80511e-10	-0.45966
247808347	chr1:247808347:TGGGCAA:T	1.53741e-32	-6.80511e-10	-0.374946	4.36351e-07	-6.80511e-10	-0.481834
247808361	chr1:247808361:T:C	1.05079e-32	-6.80511e-10	-0.755504	3.15246e-07	-6.80511e-10	-0.806927
247808384	chr1:247808384:G:A	6.75492e-33	-6.80511e-10	-1.19736	2.01495e-07	-6.80511e-10	-1.25451
247808416	chr1:247808416:T:C	6.70723e-33	-0.521443	-0.683003	1.18105e-07	-0.96703	-0.821678
247808522	chr1:247808522:T:C	1.58975e-32	-6.80511e-10	-0.341472	4.50393e-07	-6.80511e-10	-0.450159
247808537	chr1:247808537:C:A	1.5086e-32	-6.80511e-10	-0.393862	4.28714e-07	-6.80511e-10	-0.499489
247808700	chr1:247808700:T:C	7.91672e-33	0.141326	-1.17998	1.17378e-07	-0.558344	-1.23654
247808809	chr1:247808809:T:C	3.88541e-33	-0.626542	-1.12386	8.05108e-08	-0.984141	-1.18775
247808818	chr1:247808818:T:A	2.85291e-32	-6.80511e-10	0.243293	8.88693e-07	-6.80511e-10	0.229472
247808893	chr1:247808893:T:C	1.75269e-32	-6.80511e-10	-0.243892	4.93994e-07	-6.80511e-10	-0.357757
247809064	chr1:247809064:G:A	6.4827e-33	-6.80511e-10	-1.23849	2.05866e-07	-6.80511e-10	-1.23305
247809090	chr1:247809090:T:A	7.90027e-33	-1.04073	-3.54985e-10	1.79395e-07	-1.37069	-3.54985e-10
247809235	chr1:247809235:T:C	5.76056e-33	-6.80511e-10	-1.3566	1.81364e-07	-6.80511e-10	-1.35977
247810380	chr1:247810380:G:A	1.52335e-32	-6.80511e-10	-0.384133	4.32102e-07	-6.80511e-10	-0.491617
247810435	chr1:247810435:A:G	1.64663e-32	-6.80511e-10	-0.306313	4.64343e-07	-6.80511e-10	-0.419657
247810442	chr1:247810442:TG:T	9.63535e-33	-6.80511e-10	-0.842192	2.88692e-07	-6.80511e-10	-0.894919
247810517	chr1:247810517:A:G	2.02706e-33	-2.40105	-3.54985e-10	6.78575e-08	-2.34287	-3.54985e-10
247810837	chr1:247810837:G:A	7.11235e-33	-6.80511e-10	-1.1458	2.26335e-07	-6.80511e-10	-1.13826
247811007	chr1:247811007:G:C	1.67202e-33	-1.25235	-1.34125	3.8978e-07	0.764307	-1.35901
247811181	chr1:247811181:T:A	4.64733e-33	-0.433652	-1.13769	9.40699e-08	-0.81687	-1.19937
247811200	chr1:247811200:G:A	5.53734e-34	-2.38646	-1.31224	2.51409e-08	-1.99997	-1.33581
247811214	chr1:247811214:C:T	2.17231e-32	1.30521	-1.33447	4.25941e-07	0.843279	-1.34926
247811336	chr1:247811336:T:A	1.46986e-32	-6.80511e-10	-0.419878	4.17739e-07	-6.80511e-10	-0.525424
247811431	chr1:247811431:T:A	1.0138e-32	-6.80511e-10	-0.791343	3.0522e-07	-6.80511e-10	-0.839246
247811484	chr1:247811484:A:T	1.47463e-32	-6.80511e-10	-0.416642	4.19035e-07	-6.80511e-10	-0.522324
247811486	chr1:247811486:G:A	1.46045e-32	-6.80511e-10	-0.426302	4.15164e-07	-6.80511e-10	-0.531607
247811489	chr1:247811489:C:G	7.74382e-33	-6.80511e-10	-1.06074	2.26084e-07	-6.80511e-10	-1.13937
247811496	chr1:247811496:G:A	1.45566e-32	-6.80511e-10	-0.429586	4.13963e-07	-6.80511e-10	-0.534503
247811569	chr1:247811569:T:C	4.62647e-33	-0.447364	-1.12847	9.38814e-08	-0.826882	-1.19136
247811573	chr1:247811573:T:A	6.84731e-33	-0.478513	-0.705263	1.20843e-07	-0.924279	-0.841509
247811657	chr1:247811657:C:T	6.28137e-34	-2.26418	-1.30845	1.93736e-08	-2.43275	-1.16362
247811751	chr1:247811751:C:T	1.469e-32	-6.80511e-10	-0.420461	4.17509e-07	-6.80511e-10	-0.525973
247812002	chr1:247812002:A:G	6.75606e-33	-0.538918	-0.658273	1.19547e-07	-0.977934	-0.798638
247812255	chr1:247812255:G:C	4.82157e-33	-0.400593	-1.13394	9.73193e-08	-0.786292	-1.19599
247812273	chr1:247812273:C:T	7.75243e-33	-6.80511e-10	-1.05962	2.69332e-07	-6.80511e-10	-0.964335
247812288	chr1:247812288:G:A	1.51051e-32	-6.80511e-10	-0.392599	4.29078e-07	-6.80511e-10	-0.498642
247812296	chr1:247812296:T:A	1.49005e-32	-6.80511e-10	-0.406236	4.23595e-07	-6.80511e-10	-0.511503
247812353	chr1:247812353:T:C	1.33319e-33	-2.20839	-0.611671	2.46242e-08	-2.44679	-0.909755
247812415	chr1:247812415:A:G	6.88817e-33	-0.469471	-0.708354	1.21384e-07	-0.917366	-0.843952
247812806	chr1:247812806:A:C	1.05872e-32	-6.80511e-10	-0.74799	3.18463e-07	-6.80511e-10	-0.796773
247812946	chr1:247812946:A:G	6.20354e-33	-0.549974	-0.732538	1.10776e-07	-0.987284	-0.865483
247813039	chr1:247813039:C:G	1.52866e-32	-6.80511e-10	-0.380653	4.33944e-07	-6.80511e-10	-0.487364
247813081	chr1:247813081:C:T	2.41723e-32	-6.80511e-10	0.0775752	8.81404e-07	-6.80511e-10	0.221236
247813102	chr1:247813102:C:T	1.98889e-33	-2.42005	-3.54985e-10	8.17788e-08	-2.15626	-3.54985e-10
247813124	chr1:247813124:A:ATGTT	7.6079e-33	-6.80511e-10	-1.07844	2.63702e-07	-6.80511e-10	-0.985461
247813152	chr1:247813152:G:A	6.41548e-33	-0.519281	-0.729636	1.1424e-07	-0.959074	-0.862907
247813292	chr1:247813292:C:G	2.81571e-32	-6.80511e-10	0.230168	8.77118e-07	-6.80511e-10	0.216362
247813530	chr1:247813530:T:C	2.62754e-32	1.35305	-1.19205	5.23301e-07	0.856631	-1.15675
247814024	chr1:247814024:A:G	3.24335e-32	1.18251	-0.810953	6.93615e-07	0.725601	-0.743964
247814118	chr1:247814118:G:A	1.35459e-33	-2.21311	-0.591022	2.50763e-08	-2.44568	-0.892674
247814179	chr1:247814179:C:G	1.57588e-33	-2.45139	-0.201425	3.65172e-07	-0.654817	-0.00509325
247814414	chr1:247814414:C:T	6.68659e-33	-0.516889	-0.690637	1.18034e-07	-0.961084	-0.828226
247814469	chr1:247814469:A:G	2.94439e-33	-0.671792	-1.35594	6.90024e-08	-0.990928	-1.33521
247814608	chr1:247814608:A:T	1.59429e-33	-2.45464	-0.186565	3.12967e-07	-0.8248	0.0106171
247814777	chr1:247814777:T:A	2.00948e-32	1.2467	-1.35387	4.0837e-07	0.811497	-1.3596
247814785	chr1:247814785:G:A	4.98532e-33	-0.558005	-0.94313	9.26434e-08	-0.981627	-1.04989
247815037	chr1:247815037:G:A	2.54041e-33	-1.56943	-0.605872	5.54354e-07	0.163846	-0.406323
247815239	chr1:247815239:AAGG:A	7.75205e-34	-2.19773	-1.16453	2.33105e-08	-2.45181	-0.95957
247815284	chr1:247815284:T:C	1.9579e-31	-6.80511e-10	2.16941	6.58365e-06	-6.80511e-10	2.23206
247815466	chr1:247815466:G:A	7.58795e-33	-6.80511e-10	-1.08107	2.29656e-07	-6.80511e-10	-1.1237
247815622	chr1:247815622:G:A	1.49133e-33	-1.34917	-1.35879	3.295e-07	0.576747	-1.33945
247815694	chr1:247815694:A:G	4.727e-33	-0.47085	-1.08349	9.26648e-08	-0.87559	-1.1557
247815759	chr1:247815759:G:A	7.62295e-33	-6.80511e-10	-1.07647	2.23044e-07	-6.80511e-10	-1.15291
247816040	chr1:247816040:C:T	1.40566e-33	-1.40739	-1.35973	2.94733e-07	0.47608	-1.35029
247816477	chr1:247816477:A:G	5.97135e-33	-0.553716	-0.766943	1.03964e-07	-1.01793	-0.898312
247816638	chr1:247816638:T:G	2.86352e-32	-6.80511e-10	0.247004	8.91821e-07	-6.80511e-10	0.232986
247816903	chr1:247816903:T:C	1.0888e-32	-6.80511e-10	-0.71997	3.25464e-07	-6.80511e-10	-0.775027
247816944	chr1:247816944:A:T	9.69757e-33	-6.80511e-10	-0.835757	3.12442e-07	-6.80511e-10	-0.815861
247817015	chr1:247817015:C:G	8.29663e-31	-6.80511e-10	3.61339	2.79561e-05	-6.80511e-10	3.67811
247817077	chr1:247817077:G:C	5.81013e-33	-0.472876	-0.875152	9.96497e-08	-0.96644	-0.992178
247817323	chr1:247817323:A:T	5.46237e-33	-0.599968	-0.809781	9.64372e-08	-1.05612	-0.935272
247817374	chr1:247817374:C:A	1.0904e-33	-2.25499	-0.766094	2.21261e-08	-2.43435	-1.02918
247817487	chr1:247817487:A:G	1.63074e-33	-1.86712	-0.751481	2.03424e-07	-0.255909	-0.989081
247817654	chr1:247817654:T:C	6.72744e-34	-2.43774	-1.06628	2.3409e-08	-2.36289	-1.04427
247817798	chr1:247817798:T:G	1.62988e-33	-1.85539	-0.763734	3.4181e-08	-2.17275	-0.855859
247817833	chr1:247817833:A:G	2.66085e-32	-6.80511e-10	0.173601	8.29117e-07	-6.80511e-10	0.160081
247818123	chr1:247818123:A:C	1.49963e-33	-1.34274	-1.35967	3.29001e-07	0.580555	-1.34477
247818211	chr1:247818211:A:G	1.7542e-33	-1.2076	-1.33801	0.000427762	7.52982	-1.12378
247818510	chr1:247818510:G:A	4.28405e-33	-0.54948	-1.10325	8.48996e-08	-0.94577	-1.17304
247818550	chr1:247818550:G:T	1.24326e-31	-6.80511e-10	1.71528	4.16882e-06	-6.80511e-10	1.77511
247818551	chr1:247818551:C:T	4.57581e-33	-0.481966	-1.10488	9.00675e-08	-0.885283	-1.17444
247818692	chr1:247818692:T:G	4.54082e-33	-0.479402	-1.11512	8.9537e-08	-0.882996	-1.18263
247818802	chr1:247818802:G:A	6.56852e-34	-2.44282	-1.0851	2.2716e-08	-2.37463	-1.06258
247819328	chr1:247819328:T:C	4.77989e-33	-0.424032	-1.11918	9.37604e-08	-0.832885	-1.18665
247819400	chr1:247819400:A:T	8.86397e-33	-6.80511e-10	-0.925637	2.57615e-07	-6.80511e-10	-1.00881
247819403	chr1:247819403:A:G	9.44997e-33	-6.80511e-10	-0.86162	3.05362e-07	-6.80511e-10	-0.838782
247819492	chr1:247819492:G:A	1.61349e-33	-1.89037	-0.73886	3.39674e-08	-2.20046	-0.834423
247819842	chr1:247819842:G:A	1.71888e-33	-1.82643	-0.739522	3.54995e-08	-2.15569	-0.835068
247819944	chr1:247819944:A:G	1.63193e-33	-1.85499	-0.762879	3.40366e-08	-2.17599	-0.85685
247820010	chr1:247820010:G:A	1.84101e-31	-6.80511e-10	2.10785	5.95478e-06	-6.80511e-10	2.13167
247820105	chr1:247820105:C:G	6.61513e-34	-2.43371	-1.08715	2.31504e-08	-2.35278	-1.06549
247820299	chr1:247820299:CATT:C	1.73138e-33	-1.86773	-0.690983	3.64034e-08	-2.17437	-0.791248
247820344	chr1:247820344:A:C	7.19258e-33	-6.80511e-10	-1.13458	2.26696e-07	-6.80511e-10	-1.13667
247820386	chr1:247820386:A:T	4.77489e-33	-0.476434	-1.06783	9.35301e-08	-0.878946	-1.14305
247820577	chr1:247820577:C:G	7.7812e-34	-2.08655	-1.27195	2.65795e-08	-1.96846	-1.31168
247820611	chr1:247820611:C:T	5.87745e-33	-6.80511e-10	-1.33651	1.90084e-07	-6.80511e-10	-1.31281
247820791	chr1:247820791:C:T	2.05513e-33	-2.38729	-3.54985e-10	9.41827e-08	-2.01504	-3.54985e-10
247821119	chr1:247821119:A:G	6.79824e-34	-2.44038	-1.05317	2.36393e-08	-2.36711	-1.03025
247821167	chr1:247821167:A:G	6.7698e-34	-2.44148	-1.05626	2.34885e-08	-2.37019	-1.03358
247821406	chr1:247821406:C:T	6.72727e-34	-2.43408	-1.06997	2.3568e-08	-2.35355	-1.04685
247821954	chr1:247821954:T:C	9.39318e-33	-6.80511e-10	-0.867648	3.4561e-07	-6.80511e-10	-0.714969
247821955	chr1:247821955:G:A	9.25231e-33	-6.80511e-10	-0.882758	3.39925e-07	-6.80511e-10	-0.731556
247821970	chr1:247821970:C:A	1.96768e-32	-6.80511e-10	-0.12819	6.17723e-07	-6.80511e-10	-0.13424
247822228	chr1:247822228:A:G	1.32793e-33	-1.58857	-1.23544	1.59506e-07	-0.350618	-1.13758
247822346	chr1:247822346:T:A	8.71141e-34	-2.11451	-1.13107	7.55447e-08	-1.21924	-1.01632
247822517	chr1:247822517:G:A	6.73364e-34	-2.43833	-1.06477	2.34578e-08	-2.36366	-1.04142
247822569	chr1:247822569:A:C	1.20358e-33	-2.03079	-0.891539	1.16212e-07	-1.05882	-0.746045
247822585	chr1:247822585:A:G	7.19603e-34	-2.44811	-0.988573	2.39314e-08	-2.38949	-0.995601
247822621	chr1:247822621:G:A	1.18775e-33	-2.03441	-0.90116	1.14192e-07	-1.06532	-0.757084
247822827	chr1:247822827:A:G	1.19673e-33	-2.03282	-0.895215	1.15216e-07	-1.06321	-0.750255
247823054	chr1:247823054:C:G	6.44066e-33	-6.80511e-10	-1.245	2.19005e-07	-6.80511e-10	-1.17118
247823347	chr1:247823347:A:G	1.47313e-33	-1.36267	-1.35756	3.22039e-07	0.549735	-1.33534
247823780	chr1:247823780:C:A	8.9358e-33	-6.80511e-10	-0.917566	3.1665e-07	-6.80511e-10	-0.802483
247823939	chr1:247823939:C:T	1.2491e-33	-2.02303	-0.862179	1.21781e-07	-1.04557	-0.712489
247824299	chr1:247824299:C:T	3.53807e-31	-6.80511e-10	2.76112	1.2508e-05	-6.80511e-10	2.87384
247824853	chr1:247824853:T:A	1.45307e-33	-1.37602	-1.35794	3.13892e-07	0.525444	-1.33667
247825025	chr1:247825025:G:A	3.19263e-31	-6.80511e-10	2.65839	1.12513e-05	-6.80511e-10	2.76796
247825093	chr1:247825093:A:G	1.40907e-33	-2.05041	-0.714289	1.37466e-07	-1.09081	-0.546086
247825646	chr1:247825646:A:C	5.41861e-33	-1.38019	-0.037601	1.4413e-06	0.488049	0.224968
247825675	chr1:247825675:G:A	1.04573e-32	-6.80511e-10	-0.760335	2.94447e-07	-6.80511e-10	-0.87518
247825998	chr1:247825998:ACACACACACAT:A	2.035e-33	-2.39714	-3.54985e-10	7.43589e-08	-2.25138	-3.54985e-10
247826071	chr1:247826071:G:A	5.69714e-34	-2.41936	-1.2509	2.00533e-08	-2.32167	-1.24022
247826649	chr1:247826649:C:T	5.94893e-33	-1.30952	-0.0149049	1.87294e-06	0.728047	0.24694
247826665	chr1:247826665:G:GAGAAATCAA	1.69718e-33	-1.91958	-0.659081	1.84592e-07	-0.855182	-0.486951
247826839	chr1:247826839:C:T	7.23816e-34	-2.45426	-0.976594	2.39019e-08	-2.43264	-0.953676
247826853	chr1:247826853:C:G	8.6529e-34	-2.43332	-0.819	3.03694e-08	-2.35134	-0.795505
247826894	chr1:247826894:A:C	8.94668e-34	-2.43082	-0.78811	3.14994e-08	-2.34604	-0.764272
247827390	chr1:247827390:C:T	1.42819e-33	-1.95753	-0.793689	1.49025e-07	-0.919716	-0.636452
247827484	chr1:247827484:G:A	1.46836e-33	-1.96599	-0.757495	1.52944e-07	-0.934619	-0.595586
247827603	chr1:247827603:T:C	5.83196e-33	-1.36331	0.0190264	1.58604e-06	0.522414	0.286299
247827630	chr1:247827630:G:A	5.65343e-34	-2.42011	-1.25784	2.36086e-08	-2.30432	-1.09434
247827694	chr1:247827694:T:C	5.98284e-33	-1.33915	0.0204183	1.65313e-06	0.562357	0.287786
247827849	chr1:247827849:A:G	1.43802e-33	-1.97439	-0.76997	1.48308e-07	-0.951334	-0.609654
247827991	chr1:247827991:A:G	1.15625e-32	-6.80511e-10	-0.659864	2.74396e-07	-6.80511e-10	-0.945709
247828138	chr1:247828138:T:C	2.07784e-32	-6.80511e-10	-0.0737187	6.41469e-07	-6.80511e-10	-0.0965192
247828214	chr1:247828214:C:G	5.47393e-33	-1.37541	-0.0322305	1.47015e-06	0.502591	0.230247
247828216	chr1:247828216:A:T	8.66812e-34	-2.42969	-0.820873	3.05405e-08	-2.34336	-0.79787
247828258	chr1:247828258:A:T	7.84965e-33	-6.80511e-10	-1.04716	2.29303e-07	-6.80511e-10	-1.12524
247828307	chr1:247828307:G:A	6.19006e-34	-2.42665	-1.16063	2.66466e-08	-2.10052	-1.1771
247828416	chr1:247828416:C:A	1.44995e-33	-1.96601	-0.770099	1.50148e-07	-0.938875	-0.609781
247828494	chr1:247828494:C:G	8.83156e-34	-2.43087	-0.801013	3.10837e-08	-2.346	-0.777596
247828541	chr1:247828541:G:A	8.93193e-33	-6.80511e-10	-0.917999	2.35757e-07	-6.80511e-10	-1.09748
247828567	chr1:247828567:T:C	8.62421e-34	-2.43355	-0.822095	3.02435e-08	-2.35188	-0.799117
247828681	chr1:247828681:A:G	1.48282e-33	-1.95093	-0.762751	1.55935e-07	-0.909791	-0.601052
247828683	chr1:247828683:G:A	5.85095e-33	-1.31756	-0.0234675	1.63344e-06	0.597623	0.240542
247828701	chr1:247828701:G:A	5.97162e-33	-1.29728	-0.0233328	1.69013e-06	0.631285	0.240993
247829026	chr1:247829026:A:G	1.61396e-33	-1.27809	-1.35085	3.76349e-07	0.692106	-1.32187
247829381	chr1:247829381:G:GT	2.79818e-33	-2.07866	-3.54985e-10	3.44776e-07	-0.717384	-3.54985e-10
247829483	chr1:247829483:G:A	1.45008e-33	-1.96847	-0.767546	1.49927e-07	-0.943214	-0.606919
247829548	chr1:247829548:G:A	3.76785e-31	-6.80511e-10	2.82404	1.33614e-05	-6.80511e-10	2.93985
247829601	chr1:247829601:T:C	8.91966e-34	-2.42616	-0.795803	3.15409e-08	-2.33673	-0.772262
247829715	chr1:247829715:A:G	5.90105e-33	-1.33825	0.00574762	1.62967e-06	0.563618	0.272236
247829886	chr1:247829886:A:G	5.52534e-33	-1.37793	-0.0203585	1.48425e-06	0.498134	0.244251
247829993	chr1:247829993:C:T	9.58659e-34	-2.28508	-0.864775	3.56255e-08	-2.429	-0.558219
247830048	chr1:247830048:G:A	9.06145e-34	-2.43603	-0.770162	3.17076e-08	-2.35763	-0.746096
247830194	chr1:247830194:G:A	5.65241e-33	-1.39806	0.0225066	1.49855e-06	0.460992	0.290982
247830294	chr1:247830294:G:A	5.49315e-33	-1.36889	-0.0352408	1.47875e-06	0.509931	0.228743
247830399	chr1:247830399:A:G	9.2673e-34	-2.4324	-0.751328	3.26384e-08	-2.34925	-0.725538
247830506	chr1:247830506:A:G	9.0397e-34	-2.42842	-0.780168	3.19455e-08	-2.34061	-0.755642
247830564	chr1:247830564:T:C	3.01728e-31	-6.80511e-10	2.60189	1.07188e-05	-6.80511e-10	2.71948
247830671	chr1:247830671:C:A	4.79334e-33	-1.36568	-0.174722	1.27808e-06	0.516415	0.0764224
247830839	chr1:247830839:G:A	1.53473e-33	-1.92555	-0.753727	6.39148e-08	-1.80514	-0.597586
247831052	chr1:247831052:G:A	3.72411e-33	-1.7928	-3.54985e-10	5.91167e-07	-0.178181	-3.54985e-10
247831786	chr1:247831786:G:A	9.80973e-34	-2.414	-0.712846	3.51917e-08	-2.30982	-0.689651
247831907	chr1:247831907:T:C	2.14814e-32	-6.80511e-10	-0.0404462	8.73661e-07	-6.80511e-10	0.212412
247832195	chr1:247832195:T:C	1.06461e-33	-2.36182	-0.683207	1.76432e-07	-0.885483	-0.50186
247832198	chr1:247832198:A:G	1.05377e-33	-2.42126	-0.634001	3.76361e-08	-2.32203	-0.610282
247832269	chr1:247832269:T:C	7.66338e-33	-6.80511e-10	-1.07118	2.15401e-07	-6.80511e-10	-1.18778
247832521	chr1:247832521:T:A	9.04728e-34	-2.42767	-0.780085	3.20449e-08	-2.33477	-0.758371
247832828	chr1:247832828:G:A	5.75992e-33	-6.80511e-10	-1.35671	1.82102e-07	-6.80511e-10	-1.35571
247832956	chr1:247832956:T:G	3.12656e-31	-6.80511e-10	2.63747	1.19544e-05	-6.80511e-10	2.82857
247832969	chr1:247832969:C:A	1.13994e-33	-2.21495	-0.761711	1.75444e-07	-1.00465	-0.388306
247832970	chr1:247832970:A:C	8.90768e-34	-2.42744	-0.795858	3.14028e-08	-2.33438	-0.779003
247832998	chr1:247832998:A:G	1.11742e-33	-2.18842	-0.808185	1.75911e-07	-0.943462	-0.446838
247833176	chr1:247833176:T:C	9.69782e-33	-6.80511e-10	-0.83573	2.91912e-07	-6.80511e-10	-0.883829
247833371	chr1:247833371:C:T	7.40789e-33	-6.80511e-10	-1.10509	2.56579e-07	-6.80511e-10	-1.01284
247833376	chr1:247833376:G:A	1.79854e-33	-2.35858	-0.162074	3.31775e-07	-0.869426	0.113602
247833380	chr1:247833380:C:T	3.16833e-32	-6.80511e-10	0.348158	1.19117e-06	-6.80511e-10	0.522415
247833404	chr1:247833404:G:C	1.57974e-33	-2.37355	-0.276823	2.74964e-07	-0.92957	-0.0140706
247833413	chr1:247833413:A:G	1.59871e-33	-2.38014	-0.258289	2.72605e-07	-0.958882	0.0066264
247833457	chr1:247833457:G:C	7.54798e-33	-6.80511e-10	-1.08635	2.38277e-07	-6.80511e-10	-1.08684
247833474	chr1:247833474:C:T	3.39874e-32	-6.80511e-10	0.418359	6.43646e-07	-6.80511e-10	-0.0931305
247833587	chr1:247833587:G:A	8.63454e-34	-2.35047	-0.903978	8.32622e-08	-1.39449	-0.7438
247833588	chr1:247833588:T:C	8.59269e-34	-2.34064	-0.918668	8.45009e-08	-1.36293	-0.76059
247833637	chr1:247833637:T:G	5.76459e-33	-6.80511e-10	-1.3559	1.82285e-07	-6.80511e-10	-1.35471
247833648	chr1:247833648:TGTGA:T	9.74748e-34	-2.40574	-0.727464	3.52291e-08	-2.29375	-0.704656
247833671	chr1:247833671:T:G	8.96359e-34	-2.32827	-0.888775	9.01247e-08	-1.33294	-0.726148
247833964	chr1:247833964:CAT:C	5.85514e-33	-6.80511e-10	-1.34031	1.83862e-07	-6.80511e-10	-1.34609
247833967	chr1:247833967:C:G	5.85514e-33	-6.80511e-10	-1.34031	1.83862e-07	-6.80511e-10	-1.34609
247834216	chr1:247834216:C:T	2.97511e-31	-6.80511e-10	2.58782	1.13626e-05	-6.80511e-10	2.77781
247834311	chr1:247834311:A:G	7.43124e-34	-2.26654	-1.13798	2.72525e-08	-2.37163	-0.883503
247834399	chr1:247834399:T:A	1.95274e-32	-0.135814	-3.54985e-10	1.00861e-06	0.356047	-3.54985e-10
247834475	chr1:247834475:T:G	7.40789e-33	-6.80511e-10	-1.10509	2.56579e-07	-6.80511e-10	-1.01284
247834670	chr1:247834670:A:G	7.41675e-33	-6.80511e-10	-1.10389	2.34331e-07	-6.80511e-10	-1.10355
247834765	chr1:247834765:G:A	5.63136e-34	-2.35152	-1.33034	7.87959e-08	-0.838421	-1.355
247834771	chr1:247834771:A:G	5.77173e-33	-6.80511e-10	-1.35466	1.84917e-07	-6.80511e-10	-1.34037
247834846	chr1:247834846:G:A	6.61265e-33	-6.80511e-10	-1.21865	2.11521e-07	-6.80511e-10	-1.20596
247834939	chr1:247834939:G:A	6.44748e-34	-2.36181	-1.18472	5.79242e-08	-1.43101	-1.07014
247834965	chr1:247834965:A:G	8.90111e-34	-2.41317	-0.810871	3.19306e-08	-2.30718	-0.789531
247835192	chr1:247835192:T:G	9.80698e-33	-6.80511e-10	-0.824537	2.8016e-07	-6.80511e-10	-0.92492
247835375	chr1:247835375:G:A	9.93451e-33	-6.80511e-10	-0.811617	2.9809e-07	-6.80511e-10	-0.862884
247835420	chr1:247835420:G:C	5.8292e-33	-6.80511e-10	-1.34475	1.84918e-07	-6.80511e-10	-1.34037
247835851	chr1:247835851:T:C	5.75087e-33	-6.80511e-10	-1.35828	1.81767e-07	-6.80511e-10	-1.35755
247835956	chr1:247835956:T:A	9.18643e-34	-2.42164	-0.770852	3.27423e-08	-2.3227	-0.748908
247835992	chr1:247835992:C:T	1.52498e-30	-6.80511e-10	4.2221	5.89139e-05	-6.80511e-10	4.42355
247836077	chr1:247836077:T:C	5.88719e-33	-6.80511e-10	-1.33485	1.84999e-07	-6.80511e-10	-1.33993
247836378	chr1:247836378:G:A	5.84093e-33	-6.80511e-10	-1.34274	1.83788e-07	-6.80511e-10	-1.3465
247836391	chr1:247836391:T:A	8.49347e-34	-2.42434	-0.846579	3.01076e-08	-2.32969	-0.825816
247836628	chr1:247836628:G:A	7.1063e-34	-2.312	-1.13723	2.82811e-08	-2.33666	-0.881426
247836806	chr1:247836806:G:A	9.38272e-34	-2.39304	-0.778311	3.42415e-08	-2.26975	-0.75709
247836839	chr1:247836839:C:T	8.25872e-34	-2.0393	-1.25965	1.20537e-07	-0.609399	-1.15892
247836892	chr1:247836892:G:A	2.68398e-32	0.182253	-3.54985e-10	1.56625e-07	-1.50642	-3.54985e-10
247837017	chr1:247837017:T:C	9.82426e-34	-2.38912	-0.736245	3.59667e-08	-2.26341	-0.714272
247837207	chr1:247837207:G:A	1.07579e-32	-6.80511e-10	-0.731988	3.17482e-07	-6.80511e-10	-0.799858
247837269	chr1:247837269:T:C	1.13265e-33	-2.39218	-0.590888	1.72345e-07	-1.05686	-0.353926
247838230	chr1:247838230:G:C	7.37204e-34	-2.41258	-0.99994	2.62222e-08	-2.30968	-0.983991
247838264	chr1:247838264:G:A	5.92065e-34	-2.4136	-1.21817	6.15409e-08	-1.14199	-1.29859
247838293	chr1:247838293:A:G	2.26517e-30	-6.80511e-10	4.61777	8.76246e-05	-6.80511e-10	4.82054
247838634	chr1:247838634:A:G	1.10621e-32	0.627894	-1.332	1.93277e-07	0.018816	-1.31497
247839464	chr1:247839464:T:TTC	2.59238e-32	-6.80511e-10	0.147528	8.90084e-07	-6.80511e-10	0.231036
247839545	chr1:247839545:T:C	2.03477e-32	-6.80511e-10	-0.0946619	7.0436e-07	-6.80511e-10	-0.00298997
247839911	chr1:247839911:T:A	2.63732e-32	-6.80511e-10	0.164719	8.82265e-07	-6.80511e-10	0.222212
247840014	chr1:247840014:G:T	5.47292e-32	-6.80511e-10	0.894765	1.71269e-06	-6.80511e-10	0.885543
247840436	chr1:247840436:A:G	4.4771e-33	-1.73074	0.122088	3.5081e-07	-0.553268	-0.146768
247840449	chr1:247840449:C:T	2.64199e-33	-0.978464	-1.15763	4.28103e-08	-1.63948	-1.16402
247840534	chr1:247840534:A:G	7.40258e-31	-6.80511e-10	3.49937	2.83515e-05	-6.80511e-10	3.69216
247840994	chr1:247840994:A:G	2.03463e-33	-2.43059	0.0332678	1.11699e-07	-2.2197	0.375222
247841312	chr1:247841312:G:A	1.59617e-33	-2.40478	-0.235238	8.71707e-08	-2.18868	0.0962661
247841360	chr1:247841360:G:A	2.64109e-33	-0.910433	-1.22601	3.08179e-08	-1.921	-1.21118
247841473	chr1:247841473:C:T	6.15425e-34	-2.35104	-1.24203	2.36073e-08	-2.09024	-1.30849
247841546	chr1:247841546:G:C	6.30037e-34	-2.37409	-1.19552	2.33161e-08	-2.13439	-1.27674
247841575	chr1:247841575:C:T	5.39653e-34	-2.37345	-1.35101	2.1631e-08	-2.12729	-1.35887
247841742	chr1:247841742:C:T	7.63059e-33	-6.80511e-10	-1.07547	2.49894e-07	-6.80511e-10	-1.03924
247841911	chr1:247841911:G:C	8.05988e-34	-2.05938	-1.26394	3.80642e-08	-1.62349	-1.29752
247841966	chr1:247841966:C:T	8.26475e-33	-6.80511e-10	-0.995632	2.71918e-07	-6.80511e-10	-0.954779
247842012	chr1:247842012:A:G	3.86202e-33	-0.805914	-0.950526	4.37418e-08	-1.86088	-0.921095
247842255	chr1:247842255:TTGATTGTGA:T	1.06052e-33	-2.39401	-0.654862	2.93081e-08	-2.38821	-0.794205
247842287	chr1:247842287:TCTA:T	9.81767e-33	-6.80511e-10	-0.823448	2.74566e-07	-6.80511e-10	-0.945087
247842293	chr1:247842293:A:G	2.61429e-32	-6.80511e-10	0.155944	8.66674e-07	-6.80511e-10	0.204382
247842369	chr1:247842369:C:A	8.19322e-33	-6.80511e-10	-1.00432	2.69387e-07	-6.80511e-10	-0.964131
247842561	chr1:247842561:G:A	7.95528e-33	-6.80511e-10	-1.0338	2.61162e-07	-6.80511e-10	-0.995139
247842834	chr1:247842834:T:C	7.23052e-31	-6.80511e-10	3.47585	2.88929e-05	-6.80511e-10	3.71107
247842967	chr1:247842967:C:T	7.06681e-34	-2.22608	-1.22873	6.92889e-08	-1.10859	-1.2134
247843032	chr1:247843032:C:T	4.71316e-31	-6.80511e-10	3.0479	1.85036e-05	-6.80511e-10	3.26544
247843358	chr1:247843358:AG:A	1.55519e-32	0.700595	-1.06405	0.0024845	9.49504	-1.32974
247843462	chr1:247843462:C:T	1.29025e-33	-2.2056	-0.647198	7.48113e-08	-1.81842	-0.426887
247843647	chr1:247843647:T:C	8.46574e-33	-6.80511e-10	-0.971604	2.43545e-07	-6.80511e-10	-1.06498
247843735	chr1:247843735:C:T	8.6813e-34	-2.22748	-1.02156	1.08231e-07	-0.757834	-1.11818
247844080	chr1:247844080:G:A	8.16744e-34	-2.15389	-1.15617	2.3015e-07	0.174812	-1.29636
247844126	chr1:247844126:T:C	8.50431e-34	-2.09874	-1.17091	2.67518e-07	0.332848	-1.30394
247844142	chr1:247844142:C:T	5.78922e-33	-6.80511e-10	-1.35163	1.83974e-07	-6.80511e-10	-1.34548
247844394	chr1:247844394:A:G	1.22332e-33	-1.56894	-1.33712	1.45374e-07	-0.221782	-1.35919
247844452	chr1:247844452:A:G	1.28099e-32	-6.80511e-10	-0.557414	4.27077e-07	-6.80511e-10	-0.503316
247844466	chr1:247844466:C:G	5.90088e-34	-2.36862	-1.2665	1.80012e-07	-0.292118	-1.07514
247845366	chr1:247845366:C:T	1.61613e-33	-1.32935	-1.29825	9.32e-07	1.6183	-1.34125
247845681	chr1:247845681:C:T	1.02464e-33	-2.39835	-0.684941	8.8053e-08	-1.28536	-0.796981
247845961	chr1:247845961:G:C	1.93111e-33	-2.44954	-3.54985e-10	1.22585e-07	-1.75148	-3.54985e-10
247846272	chr1:247846272:T:C	6.21427e-33	-6.80511e-10	-1.28078	1.95219e-07	-6.80511e-10	-1.28616
247846668	chr1:247846668:C:T	6.42817e-34	-2.30976	-1.23977	4.03955e-08	-1.61012	-1.25144
247846778	chr1:247846778:G:A	5.79811e-33	-6.80511e-10	-1.3501	1.83331e-07	-6.80511e-10	-1.34899
247846823	chr1:247846823:G:A	2.09172e-32	-1.72787	1.66081	2.72245e-07	-2.44709	1.49352
247847008	chr1:247847008:T:C	1.59742e-33	-2.00305	-0.636195	7.82898e-08	-1.64624	-0.553622
247847182	chr1:247847182:T:C	7.19288e-33	-6.80511e-10	-1.13454	2.37022e-07	-6.80511e-10	-1.09213
247847304	chr1:247847304:C:T	2.48044e-33	-1.04588	-1.15332	3.25518e-07	0.388553	-1.16342
247847395	chr1:247847395:G:A	6.52521e-34	-2.21047	-1.32407	1.04834e-07	-0.600843	-1.30706
247847530	chr1:247847530:TCTCAAACTTATAGG:T	3.59855e-32	-6.80511e-10	0.475486	1.28895e-06	-6.80511e-10	0.601304
247847595	chr1:247847595:TGA:T	3.70221e-32	-6.80511e-10	0.503884	6.85267e-07	-6.80511e-10	-0.0304711
247847597	chr1:247847597:A:C	7.64656e-34	-2.2646	-1.11136	1.01922e-07	-0.759886	-1.17618
247847919	chr1:247847919:A:G	8.33893e-33	-0.986697	-3.54985e-10	2.84415e-07	-0.909844	-3.54985e-10
247847930	chr1:247847930:C:T	2.77589e-33	-0.908524	-1.17813	3.14098e-06	2.47962	-0.987607
247848433	chr1:247848433:A:G	4.25109e-32	-6.80511e-10	0.642129	1.33312e-06	-6.80511e-10	0.634995
247848504	chr1:247848504:A:G	5.84172e-33	-6.80511e-10	-1.34261	1.83863e-07	-6.80511e-10	-1.34609
247848532	chr1:247848532:C:T	4.22483e-33	-1.66665	-3.54985e-10	1.06988e-07	-1.88756	-3.54985e-10
247848564	chr1:247848564:C:T	9.80358e-34	-2.25532	-0.872151	4.05348e-07	-0.0672319	-0.488301
247848572	chr1:247848572:AC:A	9.86729e-34	-2.28194	-0.839056	3.84679e-07	-0.16363	-0.444241
247848607	chr1:247848607:C:T	5.90869e-33	-6.80511e-10	-1.33121	1.86034e-07	-6.80511e-10	-1.33435
247848749	chr1:247848749:T:G	1.28738e-32	-6.80511e-10	-0.552437	4.11933e-07	-6.80511e-10	-0.53942
247848796	chr1:247848796:C:T	1.07635e-33	-2.15253	-0.881526	6.06688e-07	0.344423	-0.496688
247848962	chr1:247848962:C:T	6.15211e-33	-6.80511e-10	-1.29084	1.92691e-07	-6.80511e-10	-1.29919
247849087	chr1:247849087:A:C	1.71024e-33	-2.06064	-0.510354	8.59119e-08	-1.64887	-0.458088
247849437	chr1:247849437:A:G	3.91171e-33	-1.74366	-3.54985e-10	1.47026e-07	-1.56967	-3.54985e-10
247849501	chr1:247849501:C:G	6.08645e-33	-6.80511e-10	-1.30157	1.91453e-07	-6.80511e-10	-1.30564
247849563	chr1:247849563:G:A	2.27988e-32	-6.80511e-10	0.0190772	7.48866e-07	-6.80511e-10	0.0582805
247849678	chr1:247849678:G:A	1.18698e-33	-2.06769	-0.868534	8.46189e-07	0.658494	-0.478031
247849879	chr1:247849879:T:C	2.36964e-33	-1.90428	-0.340612	3.10615e-06	1.09595	0.384913
247850014	chr1:247850014:G:C	1.99146e-33	-2.41876	-3.54985e-10	7.87403e-08	-2.19412	-3.54985e-10
247850015	chr1:247850015:T:G	1.91794e-33	-1.09688	-1.3595	1.80704e-06	2.27459	-1.33542
247850016	chr1:247850016:G:T	1.91298e-33	-1.0995	-1.35948	1.7978e-06	2.26966	-1.33562
247850128	chr1:247850128:T:C	1.21968e-33	-2.04422	-0.86482	8.99359e-07	0.714182	-0.47278
247850290	chr1:247850290:A:G	6.07147e-33	-6.80511e-10	-1.30403	1.9085e-07	-6.80511e-10	-1.30879
247850388	chr1:247850388:A:G	9.18024e-34	-2.03357	-1.1596	6.18248e-07	0.756427	-0.889818
247850404	chr1:247850404:G:A	6.14608e-33	-6.80511e-10	-1.29182	1.93061e-07	-6.80511e-10	-1.29727
247850576	chr1:247850576:C:T	8.43055e-33	-6.80511e-10	-0.975769	2.80548e-07	-6.80511e-10	-0.923536
247850703	chr1:247850703:G:A	1.1192e-32	-6.80511e-10	-0.692434	3.45059e-07	-6.80511e-10	-0.716564
247850714	chr1:247850714:C:T	8.57696e-33	-6.80511e-10	-0.958551	2.79844e-07	-6.80511e-10	-0.926048
247850943	chr1:247850943:A:G	1.38063e-33	-1.45333	-1.33176	7.68622e-07	1.44346	-1.35914
247851011	chr1:247851011:C:T	3.84118e-32	-6.80511e-10	0.540732	1.3964e-06	-6.80511e-10	0.68137
247851213	chr1:247851213:A:G	8.78689e-33	-1.27404	0.339668	7.37861e-06	1.40396	0.942096
247851293	chr1:247851293:T:C	1.2872e-33	-2.03396	-0.821203	9.79413e-07	0.74018	-0.413507
247851313	chr1:247851313:A:G	1.30894e-33	-2.09897	-0.739446	1.67919e-07	-1.03021	-0.406589
247851545	chr1:247851545:C:T	2.02106e-33	-2.40401	-3.54985e-10	8.16535e-08	-2.15779	-3.54985e-10
247851577	chr1:247851577:A:G	1.30707e-33	-2.01367	-0.826177	1.02971e-06	0.797152	-0.420396
247851875	chr1:247851875:G:A	1.225e-33	-2.05843	-0.846267	8.85361e-07	0.672853	-0.447138
247851888	chr1:247851888:C:T	5.952e-33	-6.80511e-10	-1.3239	1.87729e-07	-6.80511e-10	-1.32528
247852527	chr1:247852527:T:C	1.25765e-33	-2.00297	-0.875418	9.89626e-07	0.82304	-0.485993
247852530	chr1:247852530:T:C	9.25269e-33	-6.80511e-10	-0.882717	2.99761e-07	-6.80511e-10	-0.857293
247852559	chr1:247852559:A:T	6.29398e-33	-6.80511e-10	-1.26804	1.96677e-07	-6.80511e-10	-1.27872
247852575	chr1:247852575:A:G	8.02104e-33	-6.80511e-10	-1.02556	2.55365e-07	-6.80511e-10	-1.01758
247852579	chr1:247852579:C:T	1.37814e-33	-1.99404	-0.792855	1.13547e-06	0.85017	-0.375644
247853076	chr1:247853076:C:T	1.03708e-33	-1.97588	-1.09534	2.93973e-07	0.267853	-1.14465
247853185	chr1:247853185:G:T	5.38375e-34	-2.44642	-1.28041	4.89098e-08	-1.44799	-1.22231
247853419	chr1:247853419:G:C	2.31906e-32	-6.80511e-10	0.0361151	6.86099e-07	-6.80511e-10	-0.0292575
247853448	chr1:247853448:G:A	1.36109e-33	-1.93891	-0.860438	1.2068e-06	0.999681	-0.46423
247853470	chr1:247853470:T:C	1.41011e-33	-1.92376	-0.840203	1.28896e-06	1.03819	-0.436881
247853896	chr1:247853896:T:C	7.60103e-33	-6.80511e-10	-1.07935	2.32249e-07	-6.80511e-10	-1.11247
247853934	chr1:247853934:A:G	4.95645e-33	-0.517958	-0.988983	1.09006e-05	3.51203	-0.775741
247853992	chr1:247853992:G:A	6.09673e-33	-6.80511e-10	-1.29988	2.04322e-07	-6.80511e-10	-1.24058
247854042	chr1:247854042:C:T	1.6343e-33	-1.43641	-1.18	2.38125e-08	-2.19658	-1.19349
247854491	chr1:247854491:G:T	6.29016e-33	-6.80511e-10	-1.26865	2.13065e-07	-6.80511e-10	-1.19868
247854715	chr1:247854715:G:T	1.5485e-33	-1.78638	-0.883966	1.85574e-07	-0.54808	-0.788748
247855124	chr1:247855124:C:T	9.82484e-34	-2.06332	-1.06198	8.70575e-08	-1.04767	-1.04604
247855784	chr1:247855784:C:T	8.76234e-33	-6.80511e-10	-0.937168	2.79167e-07	-6.80511e-10	-0.92847
247856126	chr1:247856126:G:A	9.42218e-33	-6.80511e-10	-0.864565	3.00403e-07	-6.80511e-10	-0.855154
247856251	chr1:247856251:T:C	8.86288e-33	-6.80511e-10	-0.92576	2.82405e-07	-6.80511e-10	-0.916937
247856300	chr1:247856300:G:A	2.82587e-33	-2.06881	-3.54985e-10	6.13803e-08	-2.44319	-3.54985e-10
247856506	chr1:247856506:G:A	6.88626e-34	-2.27694	-1.20375	2.04431e-08	-2.43995	-1.10268
247856744	chr1:247856744:C:T	5.77032e-33	-6.80511e-10	-1.3549	1.81872e-07	-6.80511e-10	-1.35698
247856749	chr1:247856749:A:G	9.36219e-34	-2.24891	-0.924631	6.86541e-08	-1.43424	-0.896962
247856757	chr1:247856757:G:A	9.4459e-34	-2.1994	-0.965233	7.33612e-08	-1.32532	-0.93956
247856768	chr1:247856768:A:G	9.52518e-34	-2.22975	-0.926532	7.15042e-08	-1.39082	-0.899702
247856773	chr1:247856773:T:A	9.92864e-34	-2.1762	-0.93859	7.88537e-08	-1.28056	-0.912128
247856777	chr1:247856777:G:A	9.48547e-34	-2.21309	-0.94737	7.25253e-08	-1.35517	-0.921178
247856779	chr1:247856779:TTG:T	9.87109e-34	-2.20281	-0.917793	7.65558e-08	-1.33185	-0.890406
247856813	chr1:247856813:G:A	2.8546e-32	-6.80511e-10	0.243884	9.21777e-07	-6.80511e-10	0.266024
247856896	chr1:247856896:A:C	3.19052e-32	-6.80511e-10	0.355139	1.14622e-06	-6.80511e-10	0.483943
247857146	chr1:247857146:G:A	2.88645e-33	-1.4271	-0.620504	1.27607e-05	3.04651	-0.152667
247857224	chr1:247857224:C:A	8.75241e-34	-2.2934	-0.947489	3.74293e-08	-2.01324	-0.924583
247857550	chr1:247857550:G:A	1.0797e-32	-6.80511e-10	-0.728362	4.24282e-07	-6.80511e-10	-0.50988
247857706	chr1:247857706:A:G	1.44288e-33	-1.79252	-0.948465	5.35294e-08	-1.55235	-1.0277
247857819	chr1:247857819:T:C	1.24307e-32	-6.80511e-10	-0.587465	3.47119e-07	-6.80511e-10	-0.710614
247857999	chr1:247857999:C:T	8.28119e-33	-6.80511e-10	-0.993645	2.669e-07	-6.80511e-10	-0.973404
247858445	chr1:247858445:G:A	8.70293e-33	-0.77686	-0.167112	7.69821e-05	4.23737	0.453674
247858463	chr1:247858463:A:G	2.06399e-33	-2.35579	-0.0272025	1.51749e-07	-1.64252	0.104469
247858499	chr1:247858499:A:G	4.90456e-32	-6.80511e-10	0.78512	8.92379e-07	-6.80511e-10	0.233611
247858793	chr1:247858793:T:C	6.88912e-33	-1.75741	0.579721	4.46177e-07	-1.44294	0.983374
247858934	chr1:247858934:T:G	6.12467e-33	-6.80511e-10	-1.29531	1.93699e-07	-6.80511e-10	-1.29397
247859368	chr1:247859368:A:G	4.28255e-33	-0.671671	-0.981411	2.78512e-05	4.82742	-1.15307
247859479	chr1:247859479:T:G	2.80187e-33	-1.03929	-1.03806	2.20725e-05	4.67066	-1.22885
247859531	chr1:247859531:A:G	6.03919e-34	-2.272	-1.33995	4.64974e-08	-1.38925	-1.33164
247859605	chr1:247859605:C:T	3.03695e-33	-0.992231	-1.00455	2.51855e-05	4.78116	-1.20741
247859609	chr1:247859609:G:T	1.05697e-33	-1.7197	-1.33253	1.97249e-06	2.25063	-1.22386
247859627	chr1:247859627:T:C	5.21761e-32	-6.80511e-10	0.846992	9.37806e-07	-6.80511e-10	0.283263
247859700	chr1:247859700:C:T	5.74959e-33	-6.80511e-10	-1.3585	1.81411e-07	-6.80511e-10	-1.35951
247859767	chr1:247859767:C:T	2.70501e-33	-1.10535	-1.00717	1.97843e-05	4.54194	-1.20957
247859852	chr1:247859852:C:T	9.74457e-33	-6.80511e-10	-0.830921	3.07271e-07	-6.80511e-10	-0.832549
247859965	chr1:247859965:T:G	1.32197e-32	-6.80511e-10	-0.525924	3.85163e-07	-6.80511e-10	-0.606613
247859973	chr1:247859973:T:C	1.93926e-33	-2.44532	-3.54985e-10	6.2403e-08	-2.42667	-3.54985e-10
247860382	chr1:247860382:T:G	3.7454e-33	-0.731166	-1.05594	4.72984e-05	5.42698	-1.22303
247860549	chr1:247860549:C:T	6.69427e-33	-6.80511e-10	-1.20638	2.15274e-07	-6.80511e-10	-1.18837
247860664	chr1:247860664:C:T	2.90164e-33	-1.12565	-0.916707	2.01435e-05	4.49569	-1.14533
247860933	chr1:247860933:T:G	1.49051e-32	-6.80511e-10	-0.40593	5.12321e-07	-6.80511e-10	-0.321329
247861359	chr1:247861359:T:C	5.42033e-32	-1.68804	2.57315	4.38904e-06	-0.529705	2.35629
247861889	chr1:247861889:C:T	5.7624e-34	-2.32277	-1.33609	4.01617e-08	-1.50952	-1.35784
247861922	chr1:247861922:G:A	5.74918e-33	-6.80511e-10	-1.35857	1.82807e-07	-6.80511e-10	-1.35185
247862063	chr1:247862063:G:A	5.12115e-32	-6.80511e-10	0.828332	9.1749e-07	-6.80511e-10	0.261361
247862088	chr1:247862088:A:G	2.16487e-32	-0.0326862	-3.54985e-10	2.01298e-06	1.04709	-3.54985e-10
247862101	chr1:247862101:C:T	3.57596e-32	-1.80984	2.27902	2.71924e-06	-0.722767	2.0706
247862640	chr1:247862640:A:G	6.09397e-33	-6.80511e-10	-1.30033	1.93789e-07	-6.80511e-10	-1.29351
247862792	chr1:247862792:C:T	1.92913e-33	-1.18445	-1.26611	2.51348e-07	0.288235	-1.32167
247862799	chr1:247862799:C:T	6.59395e-33	-6.80511e-10	-1.22148	2.10898e-07	-6.80511e-10	-1.20891
247862844	chr1:247862844:G:A	1.41147e-32	-6.80511e-10	-0.460416	5.62457e-07	-6.80511e-10	-0.227964
247862930	chr1:247862930:C:A	1.59092e-32	-2.25328	1.91255	5.24826e-07	-2.18299	1.88578
247863320	chr1:247863320:G:A	7.0096e-33	-6.80511e-10	-1.16035	2.47029e-07	-6.80511e-10	-1.05077
247863415	chr1:247863415:G:A	9.24524e-33	-6.80511e-10	-0.883523	3.09601e-07	-6.80511e-10	-0.824994
247863486	chr1:247863486:C:T	5.74802e-34	-2.45197	-1.20939	6.40204e-08	-1.29562	-1.10546
247863560	chr1:247863560:C:A	1.04521e-32	-6.80511e-10	-0.760826	3.5192e-07	-6.80511e-10	-0.696875
247863816	chr1:247863816:C:T	7.82585e-33	-6.80511e-10	-1.0502	2.43553e-07	-6.80511e-10	-1.06494
247863850	chr1:247863850:T:C	2.5152e-33	-1.44853	-0.736747	0.000130917	5.57198	-0.349941
247863946	chr1:247863946:A:G	5.7448e-33	-6.80511e-10	-1.35934	1.8144e-07	-6.80511e-10	-1.35935
247863955	chr1:247863955:C:T	8.77872e-34	-1.87857	-1.35932	1.855e-06	2.31802	-1.35266
247864658	chr1:247864658:C:T	6.58725e-33	-6.80511e-10	-1.22249	2.27865e-07	-6.80511e-10	-1.13153
247864796	chr1:247864796:G:A	3.27587e-32	-6.80511e-10	0.381537	8.0815e-07	-6.80511e-10	0.134468
247864860	chr1:247864860:G:A	5.86511e-33	-6.80511e-10	-1.33861	1.83092e-07	-6.80511e-10	-1.35029
247864917	chr1:247864917:G:A	6.50267e-33	-0.0393257	-1.19609	0.022069	10.674	-0.324608
247865478	chr1:247865478:A:C	4.69547e-32	0.674245	0.0673071	7.23814e-06	2.46988	-0.143036
247865614	chr1:247865614:C:T	7.47156e-34	-2.29321	-1.1059	2.26885e-08	-2.36514	-1.07328
247865662	chr1:247865662:G:A	3.05965e-32	-6.80511e-10	0.313254	1.06741e-06	-6.80511e-10	0.412709
247865666	chr1:247865666:G:C	4.19385e-33	-0.314437	-1.35957	0.00255975	9.45173	-1.25659
247866145	chr1:247866145:G:A	6.79854e-33	-6.80511e-10	-1.19092	2.26405e-07	-6.80511e-10	-1.13795
247866172	chr1:247866172:T:G	5.99258e-33	-6.80511e-10	-1.31711	1.90401e-07	-6.80511e-10	-1.31115
247866340	chr1:247866340:C:T	1.70909e-33	-1.24542	-1.32625	0.00021026	7.04705	-1.35123
247866694	chr1:247866694:C:T	8.91743e-33	-0.919624	-3.54985e-10	5.23383e-06	2.00262	-3.54985e-10
247866764	chr1:247866764:A:C	1.10097e-32	-1.52249	0.813631	6.15423e-07	-0.9144	0.776431
247867109	chr1:247867109:T:C	2.38654e-33	-0.97393	-1.26385	0.000652528	7.82223	-0.993905
247867337	chr1:247867337:T:G	9.26747e-33	-6.80511e-10	-0.881121	3.12063e-07	-6.80511e-10	-0.817074
247867506	chr1:247867506:C:T	1.38117e-32	-6.80511e-10	-0.482117	5.03408e-07	-6.80511e-10	-0.338879
247868210	chr1:247868210:A:G	4.88263e-32	-6.80511e-10	0.780638	1.54731e-06	-6.80511e-10	0.783994
247868323	chr1:247868323:C:G	7.60503e-33	-6.80511e-10	-1.07882	2.42857e-07	-6.80511e-10	-1.06781
247868567	chr1:247868567:C:T	2.22477e-33	-2.30798	-3.54985e-10	7.82044e-08	-2.20095	-3.54985e-10
247868800	chr1:247868800:C:T	6.11206e-34	-2.42546	-1.1745	3.56204e-08	-1.72166	-1.2657
247868961	chr1:247868961:G:A	2.39842e-33	-0.939146	-1.29368	0.000552615	7.72085	-1.05871
247868975	chr1:247868975:C:T	8.65688e-33	-0.035143	-0.914134	0.000125457	6.29547	-1.11603
247869239	chr1:247869239:G:A	4.19743e-33	-0.752365	-0.920793	0.00121022	8.76079	-1.31476
247869588	chr1:247869588:G:A	2.91725e-32	-6.80511e-10	0.265596	1.01336e-06	-6.80511e-10	0.360744
247869765	chr1:247869765:T:C	1.13158e-32	-6.80511e-10	-0.681428	3.95909e-07	-6.80511e-10	-0.579095
247869842	chr1:247869842:C:T	1.98952e-33	-2.41974	-3.54985e-10	1.406e-07	-1.61436	-3.54985e-10
247869865	chr1:247869865:G:T	1.9694e-33	-1.10627	-1.32364	0.00040589	7.4767	-1.12314
247869888	chr1:247869888:A:G	1.17482e-32	-6.80511e-10	-0.643934	4.12135e-07	-6.80511e-10	-0.538929
247870106	chr1:247870106:T:A	7.40463e-33	-6.80511e-10	-1.10553	2.304e-07	-6.80511e-10	-1.12046
247870146	chr1:247870146:A:G	2.05072e-32	-6.80511e-10	-0.0868542	6.82114e-07	-6.80511e-10	-0.0350831
247870151	chr1:247870151:G:A	6.40602e-34	-2.19689	-1.35609	6.95128e-07	1.31347	-1.32965
247871398	chr1:247871398:A:C	7.11714e-33	-0.224128	-0.920998	0.000106969	6.14635	-1.12633
247871560	chr1:247871560:A:C	7.08489e-33	-6.80511e-10	-1.14967	2.20754e-07	-6.80511e-10	-1.16323
247871712	chr1:247871712:A:C	7.41169e-33	-6.80511e-10	-1.10457	2.30613e-07	-6.80511e-10	-1.11954
247871818	chr1:247871818:C:T	1.10376e-32	-6.80511e-10	-0.706326	3.7773e-07	-6.80511e-10	-0.626101
247872412	chr1:247872412:T:C	5.72772e-34	-2.41198	-1.25292	3.22945e-08	-1.76733	-1.31805
247872476	chr1:247872476:T:C	7.15958e-33	-0.182234	-0.956946	0.00011356	6.23238	-1.15258
247872541	chr1:247872541:G:C	3.91273e-33	-1.7434	-3.54985e-10	6.47667e-08	-2.38949	-3.54985e-10
247872565	chr1:247872565:G:A	2.64837e-33	-0.773844	-1.35984	1.85666e-08	-2.28095	-1.35796
247872590	chr1:247872590:G:C	2.66156e-33	-2.12872	-3.54985e-10	1.09843e-07	-1.86123	-3.54985e-10
247872699	chr1:247872699:A:G	1.05892e-32	-6.80511e-10	-0.747801	3.68729e-07	-6.80511e-10	-0.650219
247872878	chr1:247872878:G:C	7.50413e-33	-6.80511e-10	-1.09218	2.33408e-07	-6.80511e-10	-1.10749
247872957	chr1:247872957:C:T	1.31161e-32	-6.80511e-10	-0.533794	4.53437e-07	-6.80511e-10	-0.443423
247873029	chr1:247873029:G:A	4.96621e-34	-2.45239	-1.35517	4.89738e-08	-1.30961	-1.35938
247873050	chr1:247873050:A:G	1.92867e-33	-1.14029	-1.31052	0.000380121	7.37811	-1.09015
247873190	chr1:247873190:A:C	5.82311e-33	-6.80511e-10	-1.3458	1.8277e-07	-6.80511e-10	-1.35205
247873199	chr1:247873199:C:A	6.74385e-33	-6.80511e-10	-1.199	2.10416e-07	-6.80511e-10	-1.21119
247873252	chr1:247873252:G:A	2.9446e-33	-0.842618	-1.18504	0.00101024	8.12271	-0.857295
247873435	chr1:247873435:C:T	2.52744e-32	-6.80511e-10	0.122161	8.36233e-07	-6.80511e-10	0.168628
247873648	chr1:247873648:C:T	2.69725e-32	-6.80511e-10	0.187188	6.54411e-07	-6.80511e-10	-0.0765439
247873896	chr1:247873896:G:A	5.7481e-33	-6.80511e-10	-1.35876	1.81351e-07	-6.80511e-10	-1.35985
247873960	chr1:247873960:C:T	1.95772e-33	-2.43585	-3.54985e-10	6.96781e-08	-2.31639	-3.54985e-10
247873975	chr1:247873975:AG:A	1.58117e-32	0.510894	-0.857777	0.000194485	6.69005	-1.07222
247873987	chr1:247873987:T:G	1.05432e-32	-6.80511e-10	-0.75215	3.64113e-07	-6.80511e-10	-0.662816
247873990	chr1:247873990:G:C	8.75822e-33	-6.80511e-10	-0.937639	3.02828e-07	-6.80511e-10	-0.847114
247874042	chr1:247874042:A:G	2.64864e-33	-2.13359	-3.54985e-10	6.6021e-08	-2.37031	-3.54985e-10
247874130	chr1:247874130:C:T	7.32548e-33	-6.80511e-10	-1.11627	2.4784e-07	-6.80511e-10	-1.0475
247874270	chr1:247874270:G:C	9.38585e-33	-6.80511e-10	-0.868428	3.21227e-07	-6.80511e-10	-0.788131
247874344	chr1:247874344:C:G	5.03447e-33	-0.230171	-1.26115	0.0022196	9.40884	-1.35628
247874688	chr1:247874688:G:A	1.75375e-33	-1.18757	-1.35831	0.00018425	6.87503	-1.31126
247874895	chr1:247874895:A:G	1.75944e-33	-1.18367	-1.35896	0.000199728	6.91941	-1.27498
247874908	chr1:247874908:G:A	6.00156e-34	-2.27524	-1.34296	0.919901	14.3353	-0.255777
247874910	chr1:247874910:G:A	3.92718e-33	-0.396476	-1.34323	2.85945e-05	5.01159	-1.3109
247875023	chr1:247875023:T:C	2.26829e-33	-1.01501	-1.27359	0.000322713	7.24486	-1.12062
247875396	chr1:247875396:T:G	4.34378e-33	-0.320343	-1.31854	3.42464e-05	5.15522	-1.27417
247875478	chr1:247875478:C:T	5.51479e-34	-2.4177	-1.28508	1.09283e-07	-0.621129	-1.24521
247875532	chr1:247875532:C:T	5.914e-33	-6.80511e-10	-1.33031	1.84906e-07	-6.80511e-10	-1.34043
247875943	chr1:247875943:C:T	8.42898e-33	-6.80511e-10	-0.975956	2.88901e-07	-6.80511e-10	-0.894197
247875992	chr1:247875992:G:A	5.16336e-33	-0.110763	-1.35528	4.73758e-05	5.54108	-1.3355
247876149	chr1:247876149:C:T	5.84009e-34	-2.40447	-1.241	0.0306916	10.6462	0.0329944
247876411	chr1:247876411:A:G	8.67027e-34	-1.91516	-1.33515	2.90452e-08	-1.83176	-1.35967
247876636	chr1:247876636:G:A	1.15322e-32	-6.80511e-10	-0.66249	3.93781e-07	-6.80511e-10	-0.584486
247876716	chr1:247876716:A:G	1.12841e-33	-1.63793	-1.3489	3.5684e-05	5.23301	-1.31083
247876802	chr1:247876802:C:T	4.23744e-33	-0.358632	-1.30504	3.17999e-05	5.06076	-1.25382
247876916	chr1:247876916:C:T	8.21083e-33	-6.80511e-10	-1.00218	2.7627e-07	-6.80511e-10	-0.9389
247877062	chr1:247877062:G:A	5.78576e-33	-6.80511e-10	-1.35223	1.81427e-07	-6.80511e-10	-1.35943
247877448	chr1:247877448:G:A	6.81301e-33	-6.80511e-10	-1.1888	2.46165e-07	-6.80511e-10	-1.05428
247877880	chr1:247877880:T:G	7.3247e-34	-2.10695	-1.31201	3.74103e-08	-1.58238	-1.35595
247877900	chr1:247877900:C:A	5.82002e-33	-6.80511e-10	-1.34633	1.91022e-07	-6.80511e-10	-1.30789
247877943	chr1:247877943:G:A	8.88721e-33	-0.923018	-3.54985e-10	2.50703e-07	-1.03601	-3.54985e-10
247878088	chr1:247878088:A:G	5.83504e-33	-6.80511e-10	-1.34375	1.83536e-07	-6.80511e-10	-1.34787
247878095	chr1:247878095:A:G	5.82014e-33	-6.80511e-10	-1.34631	1.83129e-07	-6.80511e-10	-1.35009
247878271	chr1:247878271:T:C	8.56062e-33	-6.80511e-10	-0.960459	2.82447e-07	-6.80511e-10	-0.916788
247878297	chr1:247878297:A:G	1.24311e-33	-1.56785	-1.32216	4.50897e-05	5.41916	-1.26303
247878413	chr1:247878413:G:A	8.51344e-33	-6.80511e-10	-0.965985	2.79959e-07	-6.80511e-10	-0.925637
247878493	chr1:247878493:A:G	5.69502e-34	-2.41924	-1.25138	1.18001e-05	4.16339	-1.34781
247878519	chr1:247878519:C:G	5.90954e-34	-2.4476	-1.18605	0.00529581	10.2761	-1.35395
247878923	chr1:247878923:T:C	5.98368e-33	-6.80511e-10	-1.3186	1.90184e-07	-6.80511e-10	-1.31229
247879084	chr1:247879084:A:G	3.33739e-33	-1.90244	-3.54985e-10	8.69208e-08	-2.09528	-3.54985e-10
247879087	chr1:247879087:T:TA	2.59922e-32	-6.80511e-10	0.150163	9.00326e-07	-6.80511e-10	0.242477
247879635	chr1:247879635:C:T	8.45465e-34	-2.4155	-0.860001	5.70748e-08	-1.56483	-0.951085
247879936	chr1:247879936:C:T	5.17477e-34	-2.42377	-1.34266	3.96071e-08	-1.52536	-1.35591
247880464	chr1:247880464:A:G	6.46113e-33	-6.80511e-10	-1.24183	2.00342e-07	-6.80511e-10	-1.26026
247880533	chr1:247880533:C:T	7.15928e-33	-6.80511e-10	-1.13922	2.62262e-07	-6.80511e-10	-0.990936
247880596	chr1:247880596:C:T	8.13794e-33	-6.80511e-10	-1.01109	2.67797e-07	-6.80511e-10	-0.97005
247880796	chr1:247880796:G:A	1.92124e-33	-2.45466	-3.54985e-10	1.71627e-05	3.19021	-3.54985e-10
247880803	chr1:247880803:C:T	7.12611e-33	-6.80511e-10	-1.14387	2.6071e-07	-6.80511e-10	-0.99687
247880901	chr1:247880901:G:A	5.92087e-33	-6.80511e-10	-1.32915	1.85896e-07	-6.80511e-10	-1.33509
247881157	chr1:247881157:G:C	5.24681e-34	-2.43257	-1.32003	1.62588e-06	2.19336	-1.35983
247881309	chr1:247881309:A:G	5.87163e-33	-6.80511e-10	-1.3375	1.84518e-07	-6.80511e-10	-1.34253
247881377	chr1:247881377:A:G	2.34058e-31	-6.80511e-10	2.34794	3.79127e-06	-6.80511e-10	1.68018
247881378	chr1:247881378:C:T	3.61434e-31	-6.80511e-10	2.78245	5.66054e-06	-6.80511e-10	2.08099
247881766	chr1:247881766:C:A	1.14163e-31	-6.80511e-10	1.62999	1.98591e-06	-6.80511e-10	1.03355
247882157	chr1:247882157:G:A	5.2331e-34	-2.40762	-1.3476	3.63051e-08	-1.6104	-1.35792
247882489	chr1:247882489:A:T	1.93977e-33	-2.44506	-3.54985e-10	6.17571e-08	-2.43707	-3.54985e-10
247882520	chr1:247882520:T:A	5.76766e-33	-6.80511e-10	-1.35537	1.82802e-07	-6.80511e-10	-1.35188
247882564	chr1:247882564:G:A	1.95689e-33	-2.43627	-3.54985e-10	1.40073e-07	-1.61811	-3.54985e-10
247882707	chr1:247882707:G:A	9.55961e-33	-6.80511e-10	-0.850085	3.09457e-07	-6.80511e-10	-0.82546
247882970	chr1:247882970:C:T	8.61039e-34	-1.90605	-1.35119	4.0243e-06	3.06498	-1.32515
247883039	chr1:247883039:AAAAAC:A	8.14377e-33	-6.80511e-10	-1.01038	2.77576e-07	-6.80511e-10	-0.934184
247883250	chr1:247883250:G:C	1.87547e-32	1.17541	-1.35159	1.73913e-06	2.24903	-1.34817
247883303	chr1:247883303:G:A	7.99377e-34	-2.02416	-1.3074	2.33812e-08	-2.20579	-1.20256
247883371	chr1:247883371:G:A	1.95338e-33	-2.43807	-3.54985e-10	6.71819e-08	-2.35288	-3.54985e-10
247883600	chr1:247883600:T:C	2.26752e-33	-1.24809	-1.04086	2.35913e-08	-2.45351	-0.945893
247883813	chr1:247883813:T:C	1.17445e-33	-2.2226	-0.724234	5.06609e-07	0.736173	-1.06871
247883816	chr1:247883816:C:T	5.92083e-33	-6.80511e-10	-1.32916	1.89153e-07	-6.80511e-10	-1.31772
247883964	chr1:247883964:T:C	2.25401e-33	-2.29492	-3.54985e-10	6.26365e-08	-2.42293	-3.54985e-10
247884063	chr1:247884063:G:A	9.70077e-34	-1.8361	-1.30191	2.23297e-08	-2.09879	-1.35557
247884149	chr1:247884149:T:C	4.95427e-32	-6.80511e-10	0.795204	1.4615e-06	-6.80511e-10	0.726941
247884263	chr1:247884263:T:C	6.54907e-34	-2.42678	-1.10411	1.10121e-06	1.79496	-1.35108
247884341	chr1:247884341:G:A	7.32214e-34	-2.40356	-1.01575	6.50513e-08	-1.17101	-1.21409
247884714	chr1:247884714:C:T	1.98973e-33	-2.36197	-0.057658	8.94218e-07	1.03056	-0.794892
247885015	chr1:247885015:C:T	1.44413e-32	-0.43754	-3.54985e-10	3.61016e-07	-0.671357	-3.54985e-10
247885037	chr1:247885037:AT:A	1.57495e-32	-0.350823	-3.54985e-10	3.9303e-07	-0.586393	-3.54985e-10
247885238	chr1:247885238:G:C	3.58804e-33	-0.844855	-0.985172	7.92019e-08	-1.14081	-1.04747
247885534	chr1:247885534:A:G	6.44035e-33	-6.80511e-10	-1.24505	2.06676e-07	-6.80511e-10	-1.22913
247885685	chr1:247885685:C:T	1.9884e-33	-1.29808	-1.12222	5.42049e-08	-1.48696	-1.08055
247886049	chr1:247886049:T:C	1.73667e-33	-1.40066	-1.155	4.83288e-08	-1.56585	-1.1164
247886100	chr1:247886100:C:T	5.53692e-32	-6.80511e-10	0.906392	1.67692e-06	-6.80511e-10	0.864436
247886121	chr1:247886121:C:T	1.83367e-33	-1.3516	-1.14971	4.9945e-08	-1.53908	-1.11027
247886204	chr1:247886204:T:TA	1.87218e-33	-1.3584	-1.12212	5.13094e-08	-1.54207	-1.08034
247886212	chr1:247886212:T:C	1.18176e-32	0.594651	-1.23269	2.70946e-07	0.276407	-1.23477
247886485	chr1:247886485:T:C	1.88946e-33	-1.3802	-1.09114	5.20141e-08	-1.56195	-1.04682
247886658	chr1:247886658:T:C	6.86914e-33	-6.80511e-10	-1.18059	2.25555e-07	-6.80511e-10	-1.14171
247886663	chr1:247886663:C:T	1.39855e-32	-0.46961	-3.54985e-10	3.5284e-07	-0.694265	-3.54985e-10
247887101	chr1:247887101:C:A	1.44354e-32	-0.437945	-3.54985e-10	3.62304e-07	-0.667797	-3.54985e-10
247887299	chr1:247887299:C:T	1.89839e-33	-1.33029	-1.13633	5.18383e-08	-1.5164	-1.09575
247887484	chr1:247887484:G:A	1.32963e-32	-0.520144	-3.54985e-10	3.35439e-07	-0.744839	-3.54985e-10
247887692	chr1:247887692:T:C	1.79796e-33	-1.3861	-1.13488	4.9347e-08	-1.56688	-1.09452
247887747	chr1:247887747:T:G	1.76103e-33	-1.41415	-1.12758	4.86225e-08	-1.5899	-1.08629
247887806	chr1:247887806:G:A	1.99278e-33	-1.28567	-1.13243	5.40418e-08	-1.479	-1.09152
247887890	chr1:247887890:G:C	1.39242e-32	-0.474004	-3.54985e-10	3.5122e-07	-0.698868	-3.54985e-10
247888007	chr1:247888007:C:T	1.93569e-33	-1.32411	-1.12306	5.27723e-08	-1.51294	-1.08135
247888107	chr1:247888107:C:G	1.94805e-33	-1.33213	-1.10867	5.33267e-08	-1.51809	-1.06576
247894666	chr1:247894666:C:T	7.20044e-34	-2.43517	-1.00091	3.56042e-07	0.606473	-1.2917
247894755	chr1:247894755:T:C	2.03442e-33	-1.27577	-1.12165	5.53635e-08	-1.46654	-1.07982
247894764	chr1:247894764:T:C	2.21642e-33	-1.20063	-1.11111	6.0061e-08	-1.39653	-1.06839
247894828	chr1:247894828:G:A	7.3181e-34	-2.44308	-0.976791	4.0421e-07	0.723011	-1.28136
247894963	chr1:247894963:A:G	7.06409e-34	-2.42605	-1.02915	3.04116e-07	0.460585	-1.30346
247895010	chr1:247895010:T:A	7.73965e-32	-6.80511e-10	1.24131	2.3407e-06	-6.80511e-10	1.19793
247895080	chr1:247895080:T:A	1.77791e-33	-1.34988	-1.18231	4.86052e-08	-1.5295	-1.14705
247895248	chr1:247895248:G:A	2.18915e-33	-1.20778	-1.11633	6.00273e-08	-1.39187	-1.07361
247895453	chr1:247895453:A:G	1.8329e-33	-1.29135	-1.21038	5.00997e-08	-1.46858	-1.17768
247895459	chr1:247895459:G:C	2.16469e-33	-2.33282	-0.0025324	2.24844e-07	-0.168017	-0.976858
247895495	chr1:247895495:T:G	1.79522e-33	-1.30111	-1.22139	4.91461e-08	-1.47662	-1.18886
247895577	chr1:247895577:A:T	1.87272e-33	-1.15783	-1.32241	5.0381e-08	-1.34398	-1.29668
247895776	chr1:247895776:G:A	1.62818e-31	-6.80511e-10	1.985	4.82165e-06	-6.80511e-10	1.92059
247895848	chr1:247895848:T:C	5.74243e-33	-6.80511e-10	-1.35975	1.81775e-07	-6.80511e-10	-1.35751
247895849	chr1:247895849:G:A	2.38441e-32	-6.80511e-10	0.0639044	6.71712e-07	-6.80511e-10	-0.0504509
247896050	chr1:247896050:ACTC:A	2.11495e-33	-2.3586	-3.54985e-10	1.39952e-07	-1.61898	-3.54985e-10
247896121	chr1:247896121:C:T	4.95458e-34	-2.45449	-1.35541	1.60204e-08	-2.44963	-1.33679
247896154	chr1:247896154:G:A	6.81005e-34	-2.13731	-1.35451	2.02879e-08	-2.2501	-1.30016
247896300	chr1:247896300:C:T	5.88454e-33	-6.80511e-10	-1.3353	1.84645e-07	-6.80511e-10	-1.34184
247896401	chr1:247896401:T:A	6.4797e-34	-2.45122	-1.09032	2.08181e-08	-2.36738	-1.15707
247896410	chr1:247896410:T:C	7.52644e-34	-2.45255	-0.939245	2.26499e-08	-2.41686	-1.02327
247896477	chr1:247896477:G:GA	6.94158e-34	-2.19948	-1.2732	7.18539e-07	1.22272	-1.20578
247896502	chr1:247896502:C:T	3.21894e-33	-1.93858	-3.54985e-10	7.28465e-08	-2.27192	-3.54985e-10
247896554	chr1:247896554:T:C	6.78852e-34	-2.44559	-1.04939	2.17073e-08	-2.35924	-1.12339
247896727	chr1:247896727:A:G	1.04561e-32	-6.80511e-10	-0.760443	3.17183e-07	-6.80511e-10	-0.800802
247896735	chr1:247896735:G:A	1.92299e-33	-2.45375	-3.54985e-10	7.1511e-08	-2.29043	-3.54985e-10
247896838	chr1:247896838:ATTGTGGC:A	5.92475e-33	-6.80511e-10	-1.32849	1.85685e-07	-6.80511e-10	-1.33623
247896928	chr1:247896928:C:T	6.75162e-34	-2.45053	-1.0499	2.1325e-08	-2.37699	-1.12341
247896944	chr1:247896944:TA:T	6.88415e-34	-2.45221	-1.02879	2.15522e-08	-2.38514	-1.10466
247896977	chr1:247896977:C:T	6.86129e-34	-2.44977	-1.03456	2.16706e-08	-2.37433	-1.10999
247896988	chr1:247896988:C:T	1.84123e-32	-6.80511e-10	-0.194611	9.47493e-07	-6.80511e-10	0.29354
247897223	chr1:247897223:A:G	1.10185e-32	-6.80511e-10	-0.708052	2.85502e-07	-6.80511e-10	-0.90603
247897239	chr1:247897239:C:T	6.30417e-34	-2.45168	-1.11733	3.75175e-08	-1.6779	-1.25757
247897298	chr1:247897298:T:G	5.96176e-33	-6.80511e-10	-1.32227	1.86658e-07	-6.80511e-10	-1.331
247897342	chr1:247897342:A:G	9.99283e-33	-6.80511e-10	-0.805763	2.61855e-07	-6.80511e-10	-0.992488
247897478	chr1:247897478:T:C	5.93969e-34	-2.44985	-1.17871	3.09956e-08	-1.8668	-1.25963
247897495	chr1:247897495:T:C	6.00331e-33	-6.80511e-10	-1.31532	1.91098e-07	-6.80511e-10	-1.30749
247897798	chr1:247897798:A:G	5.99654e-33	-6.80511e-10	-1.31645	1.85309e-07	-6.80511e-10	-1.33826
247897803	chr1:247897803:T:C	1.93725e-33	-2.44636	-3.54985e-10	6.55752e-08	-2.37708	-3.54985e-10
247897806	chr1:247897806:A:G	5.87682e-33	-6.80511e-10	-1.33661	1.81999e-07	-6.80511e-10	-1.35628
247897821	chr1:247897821:G:A	6.6555e-33	-6.80511e-10	-1.21219	1.97382e-07	-6.80511e-10	-1.27514
247897956	chr1:247897956:A:G	5.78405e-33	-6.80511e-10	-1.35253	1.8136e-07	-6.80511e-10	-1.3598
247898456	chr1:247898456:C:T	5.74847e-33	-6.80511e-10	-1.3587	1.84219e-07	-6.80511e-10	-1.34415
247898492	chr1:247898492:G:A	1.92632e-33	-2.45202	-3.54985e-10	7.2643e-08	-2.27472	-3.54985e-10
247898619	chr1:247898619:A:G	7.10835e-34	-2.13302	-1.31593	2.31501e-08	-2.09069	-1.32759
247898698	chr1:247898698:G:C	8.87619e-33	-6.80511e-10	-0.924259	2.83373e-07	-6.80511e-10	-0.913514
247898759	chr1:247898759:A:G	6.12131e-34	-2.4142	-1.18424	2.61425e-08	-2.07494	-1.22178
247898799	chr1:247898799:G:A	6.3056e-34	-2.27549	-1.29329	2.69042e-08	-1.95387	-1.31412
247899245	chr1:247899245:C:G	1.01369e-33	-2.33465	-0.759387	3.2826e-08	-2.24229	-0.826768
247899289	chr1:247899289:G:A	6.48197e-33	-6.80511e-10	-1.23861	2.13079e-07	-6.80511e-10	-1.19862
247899360	chr1:247899360:G:A	6.2265e-33	-6.80511e-10	-1.27882	1.96712e-07	-6.80511e-10	-1.27854
247899388	chr1:247899388:A:T	6.44989e-33	-6.80511e-10	-1.24357	2.12007e-07	-6.80511e-10	-1.20366
247899619	chr1:247899619:T:A	6.42388e-33	-6.80511e-10	-1.24761	2.11013e-07	-6.80511e-10	-1.20836
247899811	chr1:247899811:C:T	8.06374e-34	-2.39183	-0.931006	2.41918e-08	-2.34399	-1.03027
247900010	chr1:247900010:G:T	5.29821e-34	-2.45409	-1.28875	1.01302e-07	-0.741681	-1.20049
247900155	chr1:247900155:C:T	5.80938e-34	-2.31316	-1.33758	2.70218e-08	-1.91708	-1.34656
247900204	chr1:247900204:T:A	5.78679e-34	-2.2981	-1.35654	2.58394e-08	-1.9497	-1.35868
247900207	chr1:247900207:A:G	5.75345e-34	-2.30615	-1.35427	2.62416e-08	-1.93583	-1.3571
247900218	chr1:247900218:T:C	7.65312e-33	-6.80511e-10	-1.07252	2.33019e-07	-6.80511e-10	-1.10916
247900336	chr1:247900336:A:T	7.22094e-33	-6.80511e-10	-1.13065	2.22392e-07	-6.80511e-10	-1.15584
247900420	chr1:247900420:A:G	5.74767e-34	-2.30758	-1.35384	2.64766e-08	-1.92609	-1.35793
247900518	chr1:247900518:T:G	5.61168e-34	-2.33589	-1.34948	2.81376e-08	-1.86799	-1.35519
247900538	chr1:247900538:G:A	5.90429e-33	-6.80511e-10	-1.33195	1.87818e-07	-6.80511e-10	-1.32481
247900584	chr1:247900584:TA:T	5.72791e-34	-2.31971	-1.34516	2.7265e-08	-1.90251	-1.35216
247900741	chr1:247900741:A:G	5.6022e-34	-2.32735	-1.35971	2.75319e-08	-1.88554	-1.3594
247900784	chr1:247900784:C:T	5.27204e-34	-2.45463	-1.29317	1.05434e-07	-0.69507	-1.20712
247900885	chr1:247900885:G:A	5.83014e-33	-6.80511e-10	-1.34459	1.85205e-07	-6.80511e-10	-1.33882
247900903	chr1:247900903:A:G	5.65909e-34	-2.31835	-1.3586	2.70045e-08	-1.90443	-1.35985
247900927	chr1:247900927:C:T	5.46083e-34	-2.45357	-1.25905	1.03172e-07	-0.766545	-1.15734
247900933	chr1:247900933:C:T	1.27337e-33	-1.56487	-1.30109	9.50506e-08	-0.735161	-1.27071
247900937	chr1:247900937:A:G	5.55098e-34	-2.33644	-1.3598	2.81785e-08	-1.86258	-1.35914
247901029	chr1:247901029:G:A	6.93194e-33	-6.80511e-10	-1.17149	2.16966e-07	-6.80511e-10	-1.18054
247901209	chr1:247901209:A:G	6.4428e-33	-6.80511e-10	-1.24467	2.11719e-07	-6.80511e-10	-1.20502
247901690	chr1:247901690:G:A	1.39873e-33	-2.37081	-0.401262	3.30056e-08	-2.43788	-0.625725
247901706	chr1:247901706:G:A	8.59953e-33	-6.80511e-10	-0.955924	2.60223e-07	-6.80511e-10	-0.998742
247901830	chr1:247901830:C:T	5.75686e-34	-2.45427	-1.20556	1.1029e-07	-0.748458	-1.10871
247901837	chr1:247901837:C:G	7.84568e-33	-6.80511e-10	-1.04767	2.37788e-07	-6.80511e-10	-1.0889
247901849	chr1:247901849:C:T	9.67101e-34	-2.40107	-0.740014	2.89938e-08	-2.35521	-0.837983
247901852	chr1:247901852:T:A	6.03667e-33	-6.80511e-10	-1.30978	1.9255e-07	-6.80511e-10	-1.29992
247901953	chr1:247901953:A:G	5.55038e-34	-2.39577	-1.30058	3.46977e-08	-1.70951	-1.30409
247901987	chr1:247901987:T:C	6.08334e-33	-6.80511e-10	-1.30208	1.956e-07	-6.80511e-10	-1.28421
247902076	chr1:247902076:A:G	6.02049e-33	-6.80511e-10	-1.31246	1.93045e-07	-6.80511e-10	-1.29735
247902121	chr1:247902121:C:T	5.82311e-33	-6.80511e-10	-1.3458	1.83747e-07	-6.80511e-10	-1.34672
247902168	chr1:247902168:T:C	6.04756e-33	-6.80511e-10	-1.30798	1.94044e-07	-6.80511e-10	-1.29219
247902421	chr1:247902421:C:T	8.73199e-34	-2.37972	-0.863504	8.92846e-08	-1.04465	-1.0238
247902472	chr1:247902472:C:T	1.93318e-33	-2.44846	-3.54985e-10	6.66403e-08	-2.36097	-3.54985e-10
247902555	chr1:247902555:T:C	8.22802e-33	-6.80511e-10	-1.00009	2.49444e-07	-6.80511e-10	-1.04105
247902569	chr1:247902569:C:A	6.01583e-33	-6.80511e-10	-1.31324	1.92878e-07	-6.80511e-10	-1.29822
247902667	chr1:247902667:G:A	5.86116e-34	-2.36922	-1.27265	1.66508e-08	-2.44542	-1.3024
247902925	chr1:247902925:G:C	7.06576e-33	-6.80511e-10	-1.15237	2.31154e-07	-6.80511e-10	-1.1172
247903031	chr1:247903031:G:A	6.39951e-33	-6.80511e-10	-1.25141	2.10012e-07	-6.80511e-10	-1.21311
247903161	chr1:247903161:G:A	2.08689e-33	-2.37196	-3.54985e-10	7.19861e-07	0.0187789	-3.54985e-10
247903257	chr1:247903257:C:T	4.29539e-33	-1.65009	-3.54985e-10	4.74212e-07	-0.398625	-3.54985e-10
247903702	chr1:247903702:T:G	5.4055e-34	-2.44962	-1.27317	9.31127e-08	-0.848266	-1.1782
247903903	chr1:247903903:A:G	1.07545e-33	-1.74024	-1.29465	7.48716e-08	-0.987688	-1.25682
247904256	chr1:247904256:C:T	9.34061e-33	-6.80511e-10	-0.87326	2.58489e-07	-6.80511e-10	-1.00543
247904268	chr1:247904268:C:G	7.86443e-33	-6.80511e-10	-1.04528	2.53691e-07	-6.80511e-10	-1.02416
247904384	chr1:247904384:G:A	1.1091e-33	-2.21479	-0.789297	2.46824e-08	-2.40307	-0.951123
247904618	chr1:247904618:A:C	6.38966e-33	-6.80511e-10	-1.25295	2.09517e-07	-6.80511e-10	-1.21547
247904776	chr1:247904776:G:A	6.7353e-33	-6.80511e-10	-1.20027	2.29632e-07	-6.80511e-10	-1.1238
247904911	chr1:247904911:A:T	6.69657e-34	-2.20257	-1.30605	2.22535e-08	-2.11682	-1.34096
247904915	chr1:247904915:A:G	6.63952e-34	-2.21993	-1.29724	2.17374e-08	-2.14581	-1.33543
247904973	chr1:247904973:G:A	8.49485e-34	-2.3213	-0.949451	4.62789e-08	-1.76222	-0.96337
247905049	chr1:247905049:G:A	5.78129e-33	-6.80511e-10	-1.353	1.82479e-07	-6.80511e-10	-1.35364
247905231	chr1:247905231:T:C	6.9154e-34	-2.1782	-1.29827	2.30124e-08	-2.08838	-1.33587
247905247	chr1:247905247:C:T	6.53655e-34	-2.30496	-1.22785	2.08928e-08	-2.23436	-1.28652
247905279	chr1:247905279:A:C	7.23015e-33	-6.80511e-10	-1.12937	2.21264e-07	-6.80511e-10	-1.16093
247905449	chr1:247905449:C:T	5.72981e-34	-2.44128	-1.22325	2.79882e-08	-1.97416	-1.25434
247905459	chr1:247905459:A:G	6.37819e-34	-2.3358	-1.22153	2.0059e-08	-2.28017	-1.28143
247905594	chr1:247905594:C:T	9.53095e-34	-2.23577	-0.919904	2.20246e-08	-2.41478	-1.05334
247905651	chr1:247905651:T:G	5.57981e-34	-2.45372	-1.23735	1.88502e-08	-2.44322	-1.18054
247905656	chr1:247905656:C:T	7.23205e-33	-6.80511e-10	-1.12911	2.35462e-07	-6.80511e-10	-1.09873
247905662	chr1:247905662:C:T	5.98247e-33	-6.80511e-10	-1.3188	1.86305e-07	-6.80511e-10	-1.33289
247905744	chr1:247905744:A:G	6.16811e-34	-2.26072	-1.3301	2.05957e-08	-2.18248	-1.35272
247905755	chr1:247905755:C:T	5.92114e-34	-2.30186	-1.32983	1.96449e-08	-2.23004	-1.35243
247905818	chr1:247905818:C:T	6.10299e-34	-2.25195	-1.34948	1.60929e-08	-2.42419	-1.35771
247905902	chr1:247905902:T:C	6.02454e-34	-2.3274	-1.28697	1.95626e-08	-2.26033	-1.32633
247906082	chr1:247906082:C:T	7.93169e-33	-6.80511e-10	-1.03676	2.57885e-07	-6.80511e-10	-1.00777
247906196	chr1:247906196:C:T	5.2598e-34	-2.39341	-1.35671	4.70826e-08	-1.35012	-1.35825
247906238	chr1:247906238:T:A	5.45232e-34	-2.35481	-1.35936	4.02789e-08	-1.50971	-1.35475
247906362	chr1:247906362:G:A	1.98452e-33	-2.42225	-3.54985e-10	6.10551e-08	-2.4485	-3.54985e-10
247906455	chr1:247906455:T:G	6.63224e-34	-2.43536	-1.08291	9.92933e-08	-1.03017	-0.932028
247906525	chr1:247906525:T:C	5.55183e-34	-2.39027	-1.30582	4.64418e-08	-1.39112	-1.33096
247906566	chr1:247906566:A:G	6.473e-34	-2.39572	-1.14685	2.02248e-08	-2.34759	-1.20578
247906610	chr1:247906610:G:A	5.51236e-34	-2.34693	-1.35629	3.23775e-08	-1.72941	-1.35341
247906635	chr1:247906635:C:T	5.76963e-34	-2.32015	-1.33746	7.93697e-08	-0.827864	-1.3583
247906692	chr1:247906692:T:C	5.52536e-34	-2.36835	-1.33252	1.81076e-08	-2.30967	-1.35428
247906718	chr1:247906718:A:G	1.14093e-32	-6.80511e-10	-0.673204	3.07173e-07	-6.80511e-10	-0.83287
247907457	chr1:247907457:A:T	5.51369e-34	-2.36685	-1.33613	1.81249e-08	-2.3072	-1.35579
247907478	chr1:247907478:A:C	5.54071e-34	-2.35897	-1.33913	1.82698e-08	-2.29803	-1.357
247907497	chr1:247907497:G:A	6.80367e-34	-2.40427	-1.08848	8.03379e-08	-1.23463	-0.939407
247907673	chr1:247907673:TC:T	5.88691e-33	-6.80511e-10	-1.3349	1.94272e-07	-6.80511e-10	-1.29102
247907695	chr1:247907695:G:A	5.80686e-33	-6.80511e-10	-1.34859	1.85123e-07	-6.80511e-10	-1.33926
247907795	chr1:247907795:C:T	5.88587e-34	-2.28181	-1.35585	2.79552e-08	-1.87685	-1.35283
247908000	chr1:247908000:T:G	5.54957e-34	-2.35629	-1.34021	1.8322e-08	-2.2948	-1.35738
247908055	chr1:247908055:G:A	7.08541e-34	-2.10076	-1.35141	2.47252e-08	-1.99261	-1.35984
247908170	chr1:247908170:C:A	1.94993e-33	-2.43984	-3.54985e-10	6.44831e-08	-2.39388	-3.54985e-10
247908281	chr1:247908281:A:G	5.37458e-34	-2.38104	-1.3475	4.3997e-08	-1.41646	-1.3597
247908708	chr1:247908708:G:A	5.89914e-33	-6.80511e-10	-1.33283	1.87683e-07	-6.80511e-10	-1.32552
247908710	chr1:247908710:G:A	5.6734e-34	-2.35197	-1.32246	1.85578e-08	-2.28984	-1.34955
247908724	chr1:247908724:T:C	5.66423e-34	-2.3593	-1.31674	1.84434e-08	-2.29916	-1.34641
247908843	chr1:247908843:C:T	5.69708e-34	-2.3407	-1.32957	1.8757e-08	-2.27564	-1.35308
247908897	chr1:247908897:G:A	5.77319e-33	-6.80511e-10	-1.35441	1.82236e-07	-6.80511e-10	-1.35498
247908970	chr1:247908970:A:G	8.09086e-33	-6.80511e-10	-1.0169	2.84934e-07	-6.80511e-10	-0.908024
247909173	chr1:247909173:A:T	1.12755e-32	-6.80511e-10	-0.685	3.03379e-07	-6.80511e-10	-0.845296
247909227	chr1:247909227:A:G	7.0352e-34	-2.38914	-1.07016	2.08855e-08	-2.4536	-1.06763
247909260	chr1:247909260:G:T	5.74189e-33	-6.80511e-10	-1.35984	1.81549e-07	-6.80511e-10	-1.35875
247909266	chr1:247909266:T:C	5.81422e-33	-6.80511e-10	-1.34733	1.83476e-07	-6.80511e-10	-1.3482
247909429	chr1:247909429:A:T	6.96045e-34	-2.32672	-1.14325	2.1867e-08	-2.25746	-1.21784
247909565	chr1:247909565:C:G	6.39723e-34	-2.44437	-1.10999	3.1226e-08	-1.96778	-1.15125
247909587	chr1:247909587:T:C	5.34353e-34	-2.37482	-1.35951	4.34716e-08	-1.43458	-1.35359
247909613	chr1:247909613:C:T	5.86424e-33	-6.80511e-10	-1.33876	1.87328e-07	-6.80511e-10	-1.32742
247909615	chr1:247909615:T:A	6.05098e-33	-6.80511e-10	-1.30741	2.28048e-07	-6.80511e-10	-1.13072
247909701	chr1:247909701:T:C	5.80823e-33	-6.80511e-10	-1.34836	1.83295e-07	-6.80511e-10	-1.34918
247909796	chr1:247909796:C:G	7.2411e-34	-2.42437	-1.00607	9.98538e-08	-1.11881	-0.83776
247909918	chr1:247909918:A:G	1.3688e-33	-2.37716	-0.416541	9.13702e-08	-1.6369	-0.408458
247909921	chr1:247909921:G:T	5.81583e-33	-6.80511e-10	-1.34705	1.83525e-07	-6.80511e-10	-1.34793
247910048	chr1:247910048:T:C	3.70869e-32	-6.80511e-10	0.505633	1.01856e-06	-6.80511e-10	0.36587
247910093	chr1:247910093:C:T	9.76245e-34	-2.32287	-0.808798	5.59814e-08	-1.7495	-0.785758
247910170	chr1:247910170:G:A	6.51612e-34	-2.44271	-1.09323	3.14986e-08	-1.97598	-1.13435
247910241	chr1:247910241:G:A	5.53257e-34	-2.43249	-1.26707	1.70483e-08	-2.44932	-1.27491
247910622	chr1:247910622:A:T	5.74195e-33	-6.80511e-10	-1.35983	1.81448e-07	-6.80511e-10	-1.35931
247910684	chr1:247910684:A:T	7.94522e-34	-2.22353	-1.11412	2.86243e-08	-2.1069	-1.09912
247911074	chr1:247911074:C:T	3.46493e-32	-6.80511e-10	0.437647	6.69697e-07	-6.80511e-10	-0.0534551
247911210	chr1:247911210:T:C	1.34116e-33	-1.69427	-1.11983	2.29229e-08	-2.33579	-1.09235
247911214	chr1:247911214:T:C	1.35233e-33	-1.71688	-1.08893	2.38873e-08	-2.32701	-1.05992
247911258	chr1:247911258:A:G	1.43991e-33	-1.62532	-1.11773	2.24149e-08	-2.36006	-1.09049
247911316	chr1:247911316:C:T	5.79157e-33	-6.80511e-10	-1.35123	1.82787e-07	-6.80511e-10	-1.35196
247911368	chr1:247911368:ATATT:A	4.60574e-33	-1.58033	-3.54985e-10	6.57835e-08	-2.37391	-3.54985e-10
247911638	chr1:247911638:C:G	1.33618e-33	-1.897	-0.920823	3.0988e-08	-2.24629	-0.88039
247911676	chr1:247911676:G:A	9.73032e-34	-1.86165	-1.27332	2.27633e-08	-2.1566	-1.27853
247911760	chr1:247911760:G:A	7.7316e-33	-6.80511e-10	-1.06232	2.1958e-07	-6.80511e-10	-1.16856
247911866	chr1:247911866:C:T	6.05319e-33	-6.80511e-10	-1.30705	1.94327e-07	-6.80511e-10	-1.29074
247912075	chr1:247912075:A:G	6.68907e-33	-6.80511e-10	-1.20716	2.14795e-07	-6.80511e-10	-1.1906
247912082	chr1:247912082:A:G	7.11372e-33	-6.80511e-10	-1.14561	2.24842e-07	-6.80511e-10	-1.14488
247912084	chr1:247912084:T:G	7.18184e-33	-6.80511e-10	-1.13608	2.26996e-07	-6.80511e-10	-1.13535
247912096	chr1:247912096:G:A	1.59903e-32	0.875598	-1.21125	4.20694e-07	0.803189	-1.32156
247912101	chr1:247912101:T:C	6.32244e-33	-6.80511e-10	-1.26353	1.9375e-07	-6.80511e-10	-1.29371
247912106	chr1:247912106:A:G	4.62111e-33	-0.236581	-1.34042	1.59107e-07	-0.23386	-1.25684
247912193	chr1:247912193:T:C	6.89182e-34	-2.399	-1.08088	5.68256e-08	-1.65153	-0.868766
247912202	chr1:247912202:T:C	5.95937e-33	-1.32267	-3.54985e-10	2.31994e-07	-1.11357	-3.54985e-10
247912287	chr1:247912287:T:G	5.80591e-33	-6.80511e-10	-1.34875	1.83799e-07	-6.80511e-10	-1.34644
247912613	chr1:247912613:A:G	6.41255e-33	-6.80511e-10	-1.24937	2.07299e-07	-6.80511e-10	-1.22612
247912798	chr1:247912798:A:G	6.64662e-33	-6.80511e-10	-1.21352	2.05e-07	-6.80511e-10	-1.23727
247913252	chr1:247913252:TC:T	5.86301e-33	-6.80511e-10	-1.33897	1.85067e-07	-6.80511e-10	-1.33956
247913345	chr1:247913345:G:A	5.99313e-33	-6.80511e-10	-1.31702	1.87354e-07	-6.80511e-10	-1.32728
247913373	chr1:247913373:G:A	2.26826e-32	-6.80511e-10	0.0139682	5.31968e-07	-6.80511e-10	-0.283696
247913664	chr1:247913664:C:T	4.10172e-32	-6.80511e-10	0.60636	1.12833e-06	-6.80511e-10	0.468213
247913743	chr1:247913743:G:A	1.75317e-32	-6.80511e-10	-0.24362	4.36341e-07	-6.80511e-10	-0.481856
247913918	chr1:247913918:A:G	1.47453e-33	-2.45457	-0.264727	5.25297e-08	-2.45053	-0.148371
247914043	chr1:247914043:C:T	1.63448e-32	-0.501104	0.18738	9.43e-08	-2.34019	0.326391
247914103	chr1:247914103:C:A	2.36078e-33	-2.24864	-3.54985e-10	6.76e-08	-2.34667	-3.54985e-10
247914182	chr1:247914182:C:G	5.74185e-33	-6.80511e-10	-1.35985	1.81452e-07	-6.80511e-10	-1.35929
247914294	chr1:247914294:C:T	1.14812e-32	-1.13811	0.471186	2.19936e-07	-1.75184	0.584896
247914398	chr1:247914398:T:C	1.57281e-32	-6.80511e-10	-0.352185	6.20295e-07	-6.80511e-10	-0.130085
247914771	chr1:247914771:A:G	6.5371e-33	-6.80511e-10	-1.23014	2.03909e-07	-6.80511e-10	-1.2426
247914844	chr1:247914844:A:G	6.47775e-33	-6.80511e-10	-1.23926	2.09631e-07	-6.80511e-10	-1.21493
247914876	chr1:247914876:T:C	6.14431e-33	-6.80511e-10	-1.29211	1.92607e-07	-6.80511e-10	-1.29963
247914990	chr1:247914990:TG:T	1.04129e-33	-2.38788	-0.679299	3.67649e-08	-2.40689	-0.548846
247915023	chr1:247915023:G:A	2.33444e-33	-2.25986	-3.54985e-10	6.70679e-08	-2.35457	-3.54985e-10
247915049	chr1:247915049:G:A	1.05548e-33	-2.39842	-0.655213	3.74178e-08	-2.41563	-0.522507
247915759	chr1:247915759:C:T	5.88746e-33	-6.80511e-10	-1.33481	1.84528e-07	-6.80511e-10	-1.34248
247915783	chr1:247915783:T:G	1.12918e-33	-2.38208	-0.60406	4.01452e-08	-2.40182	-0.465959
247916103	chr1:247916103:A:G	2.44849e-33	-2.21216	-3.54985e-10	8.4722e-08	-2.1209	-3.54985e-10
247916235	chr1:247916235:C:T	5.9326e-33	-6.80511e-10	-1.32717	1.85723e-07	-6.80511e-10	-1.33602
247916336	chr1:247916336:A:G	1.08321e-33	-2.39597	-0.631726	3.82321e-08	-2.41358	-0.50303
247916661	chr1:247916661:A:C	2.62947e-32	0.32243	-0.160694	8.12811e-08	-2.16464	0.00227547
247916899	chr1:247916899:C:A	1.03186e-32	-6.80511e-10	-0.773684	3.3575e-07	-6.80511e-10	-0.743913
247916997	chr1:247916997:CA:C	1.52997e-33	-2.45421	-0.228176	5.45684e-08	-2.45081	-0.110018
247917119	chr1:247917119:A:G	3.37269e-32	-0.119141	0.529805	1.52118e-07	-2.21822	0.682599
247917185	chr1:247917185:T:C	1.45248e-33	-2.45377	-0.280593	5.1923e-08	-2.44814	-0.162379
247917287	chr1:247917287:C:T	5.8089e-33	-6.80511e-10	-1.34824	1.829e-07	-6.80511e-10	-1.35134
247917316	chr1:247917316:T:C	5.77964e-33	-6.80511e-10	-1.35329	1.8191e-07	-6.80511e-10	-1.35677
247917474	chr1:247917474:A:G	5.96761e-33	-6.80511e-10	-1.32128	1.86084e-07	-6.80511e-10	-1.33408
247917487	chr1:247917487:A:G	5.87817e-33	-6.80511e-10	-1.33639	1.85536e-07	-6.80511e-10	-1.33703
247917758	chr1:247917758:T:C	5.94133e-33	-6.80511e-10	-1.3257	1.8615e-07	-6.80511e-10	-1.33373
247917761	chr1:247917761:A:G	5.90592e-33	-6.80511e-10	-1.33168	1.85608e-07	-6.80511e-10	-1.33664
247917887	chr1:247917887:A:T	4.23506e-32	0.0599206	0.57843	1.84325e-07	-2.17653	0.832955
247918053	chr1:247918053:G:A	3.74826e-33	-1.78634	-3.54985e-10	7.02616e-08	-2.30805	-3.54985e-10
247918370	chr1:247918370:A:G	5.88144e-33	-6.80511e-10	-1.33583	1.84376e-07	-6.80511e-10	-1.3433
247918404	chr1:247918404:A:T	5.83504e-33	-6.80511e-10	-1.34375	1.83186e-07	-6.80511e-10	-1.34978
247918537	chr1:247918537:G:A	2.18133e-33	-2.32769	-3.54985e-10	6.40024e-08	-2.40136	-3.54985e-10
247918613	chr1:247918613:G:GTA	1.24729e-32	-6.80511e-10	-0.584074	3.98573e-07	-6.80511e-10	-0.572389
247918898	chr1:247918898:A:G	5.98153e-33	-6.80511e-10	-1.31896	1.87784e-07	-6.80511e-10	-1.32499
247918972	chr1:247918972:A:G	5.63022e-33	-0.0453433	-1.33414	2.11571e-08	-2.18502	-1.32329
247919073	chr1:247919073:C:T	4.15674e-33	-0.452103	-1.2308	2.07512e-08	-2.3013	-1.22638
247919106	chr1:247919106:G:A	2.12571e-33	-2.35352	-3.54985e-10	6.2406e-08	-2.42662	-3.54985e-10
247919268	chr1:247919268:CTG:C	3.38892e-31	2.90927	-0.191224	4.39566e-06	1.99135	-0.163261
247919334	chr1:247919334:T:A	6.30451e-33	-6.80511e-10	-1.26637	2.03457e-07	-6.80511e-10	-1.24483
247919419	chr1:247919419:T:G	7.49115e-33	0.237461	-1.33137	2.37502e-08	-2.07269	-1.32
247919483	chr1:247919483:A:G	7.45286e-34	-2.08598	-1.31564	2.65351e-08	-1.96413	-1.31768
247919546	chr1:247919546:G:A	5.93298e-33	0.00102512	-1.32813	2.1663e-08	-2.16852	-1.31616
247919656	chr1:247919656:A:G	2.05687e-33	-2.38645	-3.54985e-10	6.08142e-08	-2.45246	-3.54985e-10
247919687	chr1:247919687:G:A	5.84293e-33	-6.80511e-10	-1.3424	1.8444e-07	-6.80511e-10	-1.34296
247919698	chr1:247919698:A:G	1.69119e-32	-6.80511e-10	-0.279617	5.67435e-07	-6.80511e-10	-0.219154
247919720	chr1:247919720:C:T	5.74469e-33	-6.80511e-10	-1.35936	1.81581e-07	-6.80511e-10	-1.35858
247919808	chr1:247919808:A:C	1.95405e-32	-6.80511e-10	-0.13514	4.65066e-07	-6.80511e-10	-0.4181
247919938	chr1:247919938:G:A	5.85782e-33	-6.80511e-10	-1.33985	1.83761e-07	-6.80511e-10	-1.34665
247919996	chr1:247919996:A:G	2.27699e-33	-2.28478	-3.54985e-10	6.58938e-08	-2.37224	-3.54985e-10
247920262	chr1:247920262:A:G	5.97081e-32	0.260869	0.720968	2.27967e-07	-2.09467	0.963593
247920603	chr1:247920603:T:G	6.03137e-33	-6.80511e-10	-1.31066	1.87964e-07	-6.80511e-10	-1.32403
247920619	chr1:247920619:A:G	5.66514e-32	1.18259	-0.253307	3.82563e-07	-0.5046	-0.108787
247920664	chr1:247920664:A:T	5.74428e-33	-6.80511e-10	-1.35943	1.81879e-07	-6.80511e-10	-1.35694
247920691	chr1:247920691:C:G	5.99763e-33	-6.80511e-10	-1.31627	1.87513e-07	-6.80511e-10	-1.32643
247920920	chr1:247920920:T:C	4.10391e-33	-0.520069	-1.17562	2.22406e-08	-2.33117	-1.12719
247921019	chr1:247921019:T:C	1.18432e-31	-6.80511e-10	1.66671	3.85491e-06	-6.80511e-10	1.69682
247921073	chr1:247921073:C:G	5.98764e-33	-6.80511e-10	-1.31793	1.88964e-07	-6.80511e-10	-1.31872
247921102	chr1:247921102:G:C	5.74374e-33	-6.80511e-10	-1.35952	1.81483e-07	-6.80511e-10	-1.35912
247921108	chr1:247921108:A:G	5.74305e-33	-6.80511e-10	-1.35964	1.81449e-07	-6.80511e-10	-1.3593
247921109	chr1:247921109:G:C	5.74467e-33	-6.80511e-10	-1.35936	1.81525e-07	-6.80511e-10	-1.35889
247921110	chr1:247921110:T:C	5.74193e-33	-6.80511e-10	-1.35984	1.81355e-07	-6.80511e-10	-1.35982
247921112	chr1:247921112:T:C	5.74934e-33	-6.80511e-10	-1.35855	1.81484e-07	-6.80511e-10	-1.35911
247921552	chr1:247921552:A:G	3.07879e-32	0.31949	-3.54985e-10	9.21579e-08	-2.03678	-3.54985e-10
247921629	chr1:247921629:G:A	6.56138e-33	-6.80511e-10	-1.22643	2.24096e-07	-6.80511e-10	-1.14821
247921709	chr1:247921709:C:G	1.53469e-32	-0.389813	0.0130936	8.73924e-08	-2.30856	0.218692
247921822	chr1:247921822:G:A	2.98084e-33	-1.21041	-0.80502	3.12873e-08	-2.44524	-0.671824
247921847	chr1:247921847:C:G	8.15215e-34	-2.09997	-1.21196	3.81085e-08	-1.68964	-1.2302
247921949	chr1:247921949:G:A	5.83967e-33	-6.80511e-10	-1.34296	1.83463e-07	-6.80511e-10	-1.34826
247922039	chr1:247922039:T:A	1.56513e-32	0.0944733	-0.451551	5.88532e-08	-2.17066	-0.314569
247922126	chr1:247922126:A:C	1.52498e-32	-6.80511e-10	-0.383066	5.24682e-07	-6.80511e-10	-0.297488
247922611	chr1:247922611:T:C	1.38749e-32	0.0271643	-0.504711	5.43413e-08	-2.19251	-0.372484
247922752	chr1:247922752:A:G	4.31744e-33	-0.297725	-1.34724	1.88939e-08	-2.26906	-1.35238
247923319	chr1:247923319:C:T	4.20448e-32	-6.80511e-10	0.631104	1.38586e-06	-6.80511e-10	0.673798
247923359	chr1:247923359:G:C	5.84191e-32	0.978352	-0.0183397	4.28341e-07	-0.657017	0.156658
247923437	chr1:247923437:A:C	1.65721e-32	-6.80511e-10	-0.299909	5.75835e-07	-6.80511e-10	-0.204459
247923522	chr1:247923522:G:A	1.49292e-32	-6.80511e-10	-0.404315	5.15823e-07	-6.80511e-10	-0.314516
247923707	chr1:247923707:A:G	6.75259e-33	-6.80511e-10	-1.19771	2.10019e-07	-6.80511e-10	-1.21308
247923794	chr1:247923794:T:C	5.76247e-33	-6.80511e-10	-1.35626	1.8978e-07	-6.80511e-10	-1.31441
247923830	chr1:247923830:T:C	6.04594e-33	-6.80511e-10	-1.30824	1.8948e-07	-6.80511e-10	-1.316
247924505	chr1:247924505:A:G	1.55409e-32	-6.80511e-10	-0.364156	5.15594e-07	-6.80511e-10	-0.314961
247924516	chr1:247924516:G:T	1.78475e-32	-6.80511e-10	-0.225766	5.94296e-07	-6.80511e-10	-0.172902
247924616	chr1:247924616:C:T	1.93693e-32	0.232745	-0.376686	6.4512e-08	-2.09979	-0.293639
247924657	chr1:247924657:CAT:C	2.15683e-32	-6.80511e-10	-0.0364087	5.07918e-07	-6.80511e-10	-0.32996
247924694	chr1:247924694:A:G	1.9905e-32	-6.80511e-10	-0.116661	1.51216e-06	-6.80511e-10	0.761016
247924727	chr1:247924727:C:A	8.12871e-33	0.0930499	-1.10528	2.84877e-08	-2.16788	-1.04292
247925420	chr1:247925420:T:A	1.34529e-32	0.271643	-0.780079	4.57678e-08	-2.04461	-0.692094
247925565	chr1:247925565:T:C	1.39712e-32	0.278368	-0.749001	4.74637e-08	-2.04194	-0.65837
247925869	chr1:247925869:C:T	2.71656e-32	-6.80511e-10	0.194319	1.14563e-06	-6.80511e-10	0.483432
247925991	chr1:247925991:C:G	5.74232e-33	-6.80511e-10	-1.35977	1.81896e-07	-6.80511e-10	-1.35684
247926011	chr1:247926011:A:G	6.59831e-34	-2.42752	-1.09588	2.04648e-08	-2.45408	-1.08749
247926350	chr1:247926350:G:A	1.53763e-32	0.394868	-0.76967	4.85282e-08	-1.99719	-0.68094
247926474	chr1:247926474:T:C	1.5054e-32	0.353896	-0.749885	4.88261e-08	-2.01297	-0.659046
247926722	chr1:247926722:G:T	3.05136e-32	-6.80511e-10	0.310541	1.09227e-06	-6.80511e-10	0.435737
247926774	chr1:247926774:A:T	8.58292e-34	-2.12249	-1.13795	3.25187e-08	-2.05633	-1.02214
247926824	chr1:247926824:C:T	6.50117e-33	-6.80511e-10	-1.23565	2.36001e-07	-6.80511e-10	-1.09644
247926949	chr1:247926949:C:T	7.42834e-34	-2.05995	-1.34496	1.95428e-08	-2.28532	-1.30235
247927008	chr1:247927008:C:T	7.58592e-33	-6.80511e-10	-1.08134	2.35469e-07	-6.80511e-10	-1.0987
247927281	chr1:247927281:G:A	1.44751e-32	0.336184	-0.771387	4.73199e-08	-2.01988	-0.683465
247927289	chr1:247927289:T:G	7.76474e-34	-2.19569	-1.16494	2.92902e-08	-2.12788	-1.05514
247927593	chr1:247927593:A:G	2.05395e-33	-2.38787	-3.54985e-10	6.08572e-08	-2.45175	-3.54985e-10
247927722	chr1:247927722:C:T	9.84803e-32	-6.80511e-10	1.48222	2.70595e-06	-6.80511e-10	1.34293
247927976	chr1:247927976:A:G	7.6382e-33	-6.80511e-10	-1.07447	2.37237e-07	-6.80511e-10	-1.09122
247928533	chr1:247928533:C:T	8.04233e-33	-6.80511e-10	-1.02291	2.49107e-07	-6.80511e-10	-1.0424
247928887	chr1:247928887:G:A	5.77293e-33	-6.80511e-10	-1.35445	1.82727e-07	-6.80511e-10	-1.35229
247928988	chr1:247928988:G:A	6.67701e-32	-6.80511e-10	1.09362	2.97728e-06	-6.80511e-10	1.43849
247929209	chr1:247929209:C:T	5.63207e-33	-0.0513414	-1.32781	2.22709e-08	-2.13927	-1.31773
247929214	chr1:247929214:G:T	6.58426e-33	-6.80511e-10	-1.22295	2.39964e-07	-6.80511e-10	-1.07979
247929232	chr1:247929232:C:T	1.96762e-32	-6.80511e-10	-0.128219	8.07787e-07	-6.80511e-10	0.134019
247929379	chr1:247929379:C:A	2.05419e-33	-2.38775	-3.54985e-10	7.19734e-08	-2.28398	-3.54985e-10
247929554	chr1:247929554:C:A	7.75128e-33	-6.80511e-10	-1.05977	2.40182e-07	-6.80511e-10	-1.07888
247929892	chr1:247929892:T:C	3.35112e-32	0.912058	-0.50781	2.45944e-07	-0.68478	-0.370396
247929961	chr1:247929961:C:G	1.07731e-32	-6.80511e-10	-0.730577	2.82773e-07	-6.80511e-10	-0.915635
247930185	chr1:247930185:A:G	3.70641e-33	-1.79757	-3.54985e-10	1.25034e-07	-1.73169	-3.54985e-10
247930216	chr1:247930216:T:G	7.32659e-33	-6.80511e-10	-1.11612	2.41207e-07	-6.80511e-10	-1.07462
247930607	chr1:247930607:T:G	7.07911e-33	-6.80511e-10	-1.15048	2.33257e-07	-6.80511e-10	-1.10814
247930682	chr1:247930682:G:T	1.25723e-31	-6.80511e-10	1.72645	4.09383e-06	-6.80511e-10	1.75696
247930864	chr1:247930864:T:G	8.97487e-33	-6.80511e-10	-0.913203	2.70096e-07	-6.80511e-10	-0.961501
247930923	chr1:247930923:G:A	7.92543e-33	-6.80511e-10	-1.03755	2.45512e-07	-6.80511e-10	-1.05693
247931159	chr1:247931159:G:A	5.9447e-33	-0.0182624	-1.30687	2.2445e-08	-2.12981	-1.3194
247931314	chr1:247931314:A:G	5.29485e-33	-0.146279	-1.29462	2.17122e-08	-2.17383	-1.30857
247932065	chr1:247932065:G:A	3.82325e-33	-0.432647	-1.33388	1.94732e-08	-2.2635	-1.32774
247932181	chr1:247932181:T:C	4.86856e-33	-0.201714	-1.32312	2.07311e-08	-2.19635	-1.3323
247932229	chr1:247932229:C:T	8.10596e-33	-6.80511e-10	-1.01503	2.51059e-07	-6.80511e-10	-1.03459
247932929	chr1:247932929:G:A	8.82907e-33	-6.80511e-10	-0.929582	2.72571e-07	-6.80511e-10	-0.952382
247933354	chr1:247933354:A:G	7.05541e-33	-6.80511e-10	-1.15384	2.22124e-07	-6.80511e-10	-1.15704
247933798	chr1:247933798:T:C	6.08755e-33	-6.80511e-10	-1.30139	1.95536e-07	-6.80511e-10	-1.28454
247934159	chr1:247934159:C:T	2.75066e-33	-2.09579	-3.54985e-10	1.11911e-07	-1.84258	-3.54985e-10
247934620	chr1:247934620:A:G	8.34822e-33	-6.80511e-10	-0.985583	2.82771e-07	-6.80511e-10	-0.915644
247934872	chr1:247934872:T:G	3.02189e-32	-6.80511e-10	0.300835	8.19493e-07	-6.80511e-10	0.148406
247935058	chr1:247935058:T:C	1.13809e-32	-6.80511e-10	-0.675695	3.97081e-07	-6.80511e-10	-0.57614
247935153	chr1:247935153:A:G	5.95105e-33	-6.80511e-10	-1.32406	1.86252e-07	-6.80511e-10	-1.33318
247935302	chr1:247935302:T:C	5.79116e-33	-6.80511e-10	-1.3513	1.83057e-07	-6.80511e-10	-1.35048
247935529	chr1:247935529:A:T	6.13167e-33	-6.80511e-10	-1.29416	1.87739e-07	-6.80511e-10	-1.32523
247935738	chr1:247935738:C:T	1.51292e-33	-1.93521	-0.758383	4.3954e-08	-2.15897	-0.618169
247935844	chr1:247935844:T:C	1.05035e-33	-2.10143	-0.957076	3.04922e-08	-2.28003	-0.862784
247935881	chr1:247935881:C:G	5.76503e-33	-6.80511e-10	-1.35582	1.83718e-07	-6.80511e-10	-1.34688
247936003	chr1:247936003:G:A	2.42834e-33	-1.94914	-0.271288	4.02872e-08	-2.44989	-0.414356
247936006	chr1:247936006:T:C	2.43594e-33	-1.94511	-0.272186	4.02424e-08	-2.45027	-0.415093
247936217	chr1:247936217:G:A	6.84201e-33	-6.80511e-10	-1.18455	2.27584e-07	-6.80511e-10	-1.13276
247936404	chr1:247936404:T:C	5.71029e-34	-2.43604	-1.2319	2.75343e-08	-2.06089	-1.18396
247936521	chr1:247936521:CCACT:C	5.9818e-33	-6.80511e-10	-1.31891	1.87422e-07	-6.80511e-10	-1.32692
247937031	chr1:247937031:G:A	5.67597e-33	-2.32372	0.952328	1.57954e-07	-2.18476	0.686789
247937172	chr1:247937172:G:C	1.04211e-32	-6.80511e-10	-0.763795	3.90588e-07	-6.80511e-10	-0.592627
247937237	chr1:247937237:A:G	2.29416e-31	0.90009	1.42782	1.43746e-06	-0.662017	1.37237
247937324	chr1:247937324:C:T	7.80075e-33	-6.80511e-10	-1.05341	2.3456e-07	-6.80511e-10	-1.10257
247937606	chr1:247937606:CA:C	5.74248e-33	-6.80511e-10	-1.35974	1.81694e-07	-6.80511e-10	-1.35796
247937709	chr1:247937709:C:A	5.97978e-33	-6.80511e-10	-1.31925	1.84837e-07	-6.80511e-10	-1.3408
247937764	chr1:247937764:A:G	1.62576e-32	-6.80511e-10	-0.31907	7.3759e-07	-6.80511e-10	0.043108
247937794	chr1:247937794:G:T	1.48081e-32	-6.80511e-10	-0.412455	5.30696e-07	-6.80511e-10	-0.286091
247938000	chr1:247938000:G:A	1.52776e-31	0.857584	1.06375	1.28034e-06	-0.711207	1.30581
247938703	chr1:247938703:G:T	1.08732e-32	-6.80511e-10	-0.721327	3.00346e-07	-6.80511e-10	-0.855345
247938846	chr1:247938846:A:G	5.7968e-33	-6.80511e-10	-1.35032	1.84459e-07	-6.80511e-10	-1.34285
247939028	chr1:247939028:A:G	6.01807e-33	-6.80511e-10	-1.31286	1.87878e-07	-6.80511e-10	-1.32448
247939249	chr1:247939249:A:G	9.26261e-33	-6.80511e-10	-0.881645	3.26218e-07	-6.80511e-10	-0.772714
247939250	chr1:247939250:C:T	5.85975e-33	-6.80511e-10	-1.33952	1.84429e-07	-6.80511e-10	-1.34302
247939673	chr1:247939673:A:G	5.8909e-33	-6.80511e-10	-1.33422	1.90557e-07	-6.80511e-10	-1.31033
247939833	chr1:247939833:C:T	1.97818e-32	-0.12287	-3.54985e-10	4.15009e-07	-0.531979	-3.54985e-10
247940360	chr1:247940360:T:C	6.10878e-33	-6.80511e-10	-1.2979	1.96519e-07	-6.80511e-10	-1.27952
247940370	chr1:247940370:T:C	1.45886e-31	0.967499	0.907692	1.19311e-06	-0.627629	1.15167
247940456	chr1:247940456:A:T	6.06233e-33	-6.80511e-10	-1.30554	1.90563e-07	-6.80511e-10	-1.3103
247940502	chr1:247940502:G:A	2.06532e-33	-1.11141	-1.27094	1.73445e-07	-0.0668054	-1.33761
247940921	chr1:247940921:T:A	7.1332e-33	-6.80511e-10	-1.14287	2.38515e-07	-6.80511e-10	-1.08585
247941080	chr1:247941080:G:A	5.78077e-33	-6.80511e-10	-1.35309	1.83764e-07	-6.80511e-10	-1.34663
247941150	chr1:247941150:A:C	1.66746e-33	-1.2718	-1.32453	7.08758e-08	-0.940906	-1.35845
247941218	chr1:247941218:G:A	5.78142e-33	-6.80511e-10	-1.35298	1.83794e-07	-6.80511e-10	-1.34647
247941434	chr1:247941434:C:T	2.14387e-32	0.751905	-0.794339	1.50007e-07	-0.74903	-0.80057
247941558	chr1:247941558:A:G	2.48396e-32	0.966537	-0.861731	1.64832e-07	-0.587825	-0.867528
247941788	chr1:247941788:T:C	7.45541e-33	-6.80511e-10	-1.09869	2.46436e-07	-6.80511e-10	-1.05318
247941827	chr1:247941827:C:G	5.87925e-33	-6.80511e-10	-1.3362	1.87058e-07	-6.80511e-10	-1.32886
247941964	chr1:247941964:ATGAC:A	6.17453e-33	-6.80511e-10	-1.2872	2.15644e-07	-6.80511e-10	-1.18665
247942541	chr1:247942541:T:A	6.52213e-33	-6.80511e-10	-1.23243	2.26131e-07	-6.80511e-10	-1.13916
247942716	chr1:247942716:T:G	1.35344e-32	-6.80511e-10	-0.502399	4.33457e-07	-6.80511e-10	-0.488487
247942730	chr1:247942730:T:C	5.85006e-33	-6.80511e-10	-1.34118	1.82895e-07	-6.80511e-10	-1.35137
247942875	chr1:247942875:C:T	5.95533e-33	-6.80511e-10	-1.32334	1.9083e-07	-6.80511e-10	-1.3089
247942881	chr1:247942881:C:T	6.59873e-33	-6.80511e-10	-1.22075	2.10682e-07	-6.80511e-10	-1.20993
247942938	chr1:247942938:C:T	1.26652e-31	0.746039	0.987777	1.09593e-06	-0.796843	1.23592
247942990	chr1:247942990:C:T	9.69957e-33	-0.835549	-3.54985e-10	6.2446e-08	-2.42598	-3.54985e-10
247943070	chr1:247943070:C:G	7.94772e-33	-6.80511e-10	-1.03475	2.58568e-07	-6.80511e-10	-1.00512
247943187	chr1:247943187:G:A	5.88881e-33	-6.80511e-10	-1.33458	1.88228e-07	-6.80511e-10	-1.32263
247943222	chr1:247943222:A:G	1.41641e-31	0.851591	0.994073	1.1845e-06	-0.713002	1.2298
247943291	chr1:247943291:G:A	5.92243e-33	-6.80511e-10	-1.32888	1.854e-07	-6.80511e-10	-1.33776
247943320	chr1:247943320:G:T	5.89213e-33	-6.80511e-10	-1.33401	1.88406e-07	-6.80511e-10	-1.32168
247943542	chr1:247943542:A:T	6.11771e-33	-6.80511e-10	-1.29644	1.90659e-07	-6.80511e-10	-1.3098
247944676	chr1:247944676:T:C	1.88665e-32	-6.80511e-10	-0.170243	5.63704e-07	-6.80511e-10	-0.22575
247944732	chr1:247944732:A:C	6.05914e-33	-6.80511e-10	-1.30606	1.89049e-07	-6.80511e-10	-1.31828
247944761	chr1:247944761:A:G	9.43997e-32	0.838254	0.601652	7.81624e-07	-0.719106	0.8202
247944864	chr1:247944864:T:G	6.06041e-33	-6.80511e-10	-1.30585	1.89084e-07	-6.80511e-10	-1.31809
247945004	chr1:247945004:C:G	1.95245e-33	-2.43855	-3.54985e-10	6.25234e-08	-2.42474	-3.54985e-10
247945511	chr1:247945511:C:T	1.23511e-31	0.870893	0.837809	1.02786e-06	-0.6951	1.07005
247945666	chr1:247945666:C:A	5.78533e-33	-6.80511e-10	-1.35231	1.83377e-07	-6.80511e-10	-1.34873
247945671	chr1:247945671:G:A	5.79407e-33	-6.80511e-10	-1.3508	1.84469e-07	-6.80511e-10	-1.3428
247945724	chr1:247945724:G:T	9.83161e-33	-0.822029	-3.54985e-10	1.21687e-06	0.54376	-3.54985e-10
247945726	chr1:247945726:A:G	1.3338e-31	0.961952	0.823619	1.08379e-06	-0.627191	1.05513
247945928	chr1:247945928:A:G	1.45492e-31	0.982515	0.889973	1.17924e-06	-0.612514	1.12486
247945973	chr1:247945973:C:T	6.11074e-33	-6.80511e-10	-1.29758	1.95887e-07	-6.80511e-10	-1.28274
247946054	chr1:247946054:G:A	1.01115e-32	-6.80511e-10	-0.793956	3.46075e-07	-6.80511e-10	-0.713624
247946538	chr1:247946538:G:C	9.43228e-33	-6.80511e-10	-0.863494	3.23335e-07	-6.80511e-10	-0.78159
247946755	chr1:247946755:C:T	1.44668e-32	0.914759	-1.35053	1.04808e-07	-0.559641	-1.34851
247947557	chr1:247947557:C:A	1.90655e-32	0.378569	-0.538319	3.49506e-07	0.0219578	-0.725717
247947776	chr1:247947776:T:C	1.89387e-32	0.354814	-0.521238	3.46715e-07	-0.000817387	-0.710959
247947829	chr1:247947829:A:G	1.25105e-32	-6.80511e-10	-0.581062	3.3919e-07	-6.80511e-10	-0.733718
247948018	chr1:247948018:C:A	5.74776e-33	-6.80511e-10	-1.35882	1.82164e-07	-6.80511e-10	-1.35537
247948057	chr1:247948057:T:C	1.66987e-32	0.232761	-0.525063	3.09217e-07	-0.112492	-0.713744
247948101	chr1:247948101:T:C	1.44153e-32	-6.80511e-10	-0.439338	4.90106e-07	-6.80511e-10	-0.365657
247948103	chr1:247948103:C:T	9.15083e-33	-6.80511e-10	-0.893787	2.76313e-07	-6.80511e-10	-0.938744
247948305	chr1:247948305:G:A	5.96742e-33	-6.80511e-10	-1.32132	1.86231e-07	-6.80511e-10	-1.33329
247948341	chr1:247948341:A:G	5.74928e-33	-6.80511e-10	-1.35856	1.82172e-07	-6.80511e-10	-1.35533
247948360	chr1:247948360:G:A	1.67589e-32	0.264224	-0.552926	3.11425e-07	-0.0809027	-0.738218
247948373	chr1:247948373:C:T	7.56482e-33	-6.80511e-10	-1.08412	2.46416e-07	-6.80511e-10	-1.05326
247948401	chr1:247948401:T:C	1.96051e-32	0.386823	-0.518667	3.57809e-07	0.0252748	-0.705555
247948485	chr1:247948485:G:A	1.9627e-32	0.436822	-0.567548	3.61016e-07	0.0791719	-0.75053
247949325	chr1:247949325:T:C	1.37355e-33	-2.31982	-0.470412	4.18715e-08	-2.24166	-0.584015
247949436	chr1:247949436:C:A	1.54779e-32	0.988142	-1.35636	1.13184e-07	-0.473614	-1.35765
247949443	chr1:247949443:G:T	9.81753e-34	-2.39504	-0.731005	3.18782e-08	-2.1961	-0.902261
247949460	chr1:247949460:T:C	1.18604e-32	-0.00455693	-0.629867	2.28695e-07	-0.321636	-0.806255
247949505	chr1:247949505:C:G	1.08404e-32	-6.80511e-10	-0.72435	3.44613e-07	-6.80511e-10	-0.717857
247949507	chr1:247949507:A:G	1.30805e-32	0.283287	-0.819794	2.47905e-07	-0.0656229	-0.981611
247949576	chr1:247949576:G:C	5.74461e-33	-6.80511e-10	-1.35937	1.81376e-07	-6.80511e-10	-1.35971
247949613	chr1:247949613:A:G	6.53314e-34	-2.27029	-1.26304	8.67543e-08	-0.917159	-1.18004
247949650	chr1:247949650:C:T	5.76204e-33	-6.80511e-10	-1.35634	1.81501e-07	-6.80511e-10	-1.35902
247949651	chr1:247949651:G:A	5.7419e-33	-6.80511e-10	-1.35984	1.81493e-07	-6.80511e-10	-1.35906
247949724	chr1:247949724:T:A	1.43064e-32	0.133737	-0.580665	2.68639e-07	-0.204626	-0.762286
247949759	chr1:247949759:C:A	2.46652e-32	1.41829	-1.32053	1.62345e-07	-0.145344	-1.32521
247950057	chr1:247950057:T:C	1.57149e-32	0.174334	-0.527355	2.92233e-07	-0.166977	-0.715752
247950134	chr1:247950134:C:T	1.64931e-33	-2.30226	-0.305013	4.79481e-08	-2.26287	-0.427288
247950353	chr1:247950353:G:A	1.4358e-33	-2.34553	-0.400381	4.70773e-08	-2.0977	-0.610792
247950410	chr1:247950410:G:A	5.94604e-33	-6.80511e-10	-1.32491	1.85644e-07	-6.80511e-10	-1.33645
247950623	chr1:247950623:A:G	2.26464e-33	-2.29022	-3.54985e-10	3.33156e-07	-0.751669	-3.54985e-10
247950656	chr1:247950656:C:T	1.79427e-32	0.2696	-0.490046	3.29224e-07	-0.0802266	-0.683314
247950751	chr1:247950751:G:A	7.57839e-33	-6.80511e-10	-1.08233	2.46038e-07	-6.80511e-10	-1.05479
247950886	chr1:247950886:G:A	1.8519e-32	0.350235	-0.539068	3.40889e-07	-0.00265109	-0.726072
247950890	chr1:247950890:A:G	5.94517e-33	-6.80511e-10	-1.32505	1.92584e-07	-6.80511e-10	-1.29975
247950981	chr1:247950981:G:T	1.0368e-32	-6.80511e-10	-0.768907	3.42141e-07	-6.80511e-10	-0.725056
247951010	chr1:247951010:T:A	1.50856e-33	-2.29998	-0.396496	5.09774e-08	-2.02091	-0.607991
247951103	chr1:247951103:G:A	1.58742e-32	0.197207	-0.540144	2.9456e-07	-0.147816	-0.726981
247951257	chr1:247951257:T:G	4.52455e-32	1.35584	-0.651365	3.08314e-07	-0.302627	-0.526535
247951382	chr1:247951382:A:T	1.79893e-32	0.327154	-0.545009	3.30947e-07	-0.0270642	-0.731258
247951399	chr1:247951399:C:T	1.74374e-32	0.289843	-0.538858	3.21225e-07	-0.0623004	-0.725839
247951400	chr1:247951400:A:G	1.72089e-32	0.271309	-0.533515	3.17486e-07	-0.0792038	-0.720642
247951439	chr1:247951439:A:G	4.17921e-32	1.27679	-0.65171	2.90515e-07	-0.361726	-0.526897
247951620	chr1:247951620:T:C	5.74545e-33	-6.80511e-10	-1.35922	1.81813e-07	-6.80511e-10	-1.3573
247951825	chr1:247951825:C:T	6.10351e-33	-6.80511e-10	-1.29877	1.9175e-07	-6.80511e-10	-1.30409
247951990	chr1:247951990:T:C	2.29889e-32	1.34734	-1.31996	1.54369e-07	-0.195883	-1.32505
247952005	chr1:247952005:G:A	2.11602e-32	1.27793	-1.33344	1.43707e-07	-0.255249	-1.33725
247952019	chr1:247952019:G:C	2.1655e-32	1.30077	-1.33317	1.47043e-07	-0.232557	-1.337
247952582	chr1:247952582:C:T	2.86348e-32	0.661906	-0.414915	5.16341e-07	0.289143	-0.602654
247952585	chr1:247952585:T:C	2.76657e-32	0.616603	-0.404043	4.99725e-07	0.246696	-0.592918
247952755	chr1:247952755:G:A	1.80829e-33	-2.21023	-0.305023	6.49366e-08	-1.87389	-0.512976
247953127	chr1:247953127:A:G	2.49378e-32	0.53558	-0.426825	4.53411e-07	0.169807	-0.613289
247953189	chr1:247953189:A:G	1.86365e-33	-2.21521	-0.269878	6.64992e-08	-1.88159	-0.4815
247953193	chr1:247953193:GGAAATTAACGAATTCA:G	8.86807e-33	-6.80511e-10	-0.925174	2.9094e-07	-6.80511e-10	-0.887162
247953527	chr1:247953527:A:G	1.40796e-32	-6.80511e-10	-0.462905	4.946e-07	-6.80511e-10	-0.356531
247953595	chr1:247953595:A:G	5.76046e-33	-6.80511e-10	-1.35661	1.82819e-07	-6.80511e-10	-1.35178
247953679	chr1:247953679:T:C	6.20019e-33	-6.80511e-10	-1.28305	2.11291e-07	-6.80511e-10	-1.20704
247953695	chr1:247953695:G:A	1.47229e-32	-6.80511e-10	-0.418231	5.18516e-07	-6.80511e-10	-0.30931
247953790	chr1:247953790:A:C	5.88297e-33	-6.80511e-10	-1.33557	1.874e-07	-6.80511e-10	-1.32704
247953856	chr1:247953856:T:C	7.20093e-33	-6.80511e-10	-1.13342	2.39606e-07	-6.80511e-10	-1.08129
247953903	chr1:247953903:C:G	2.57836e-32	-6.80511e-10	0.142109	8.87741e-07	-6.80511e-10	0.2284
247954196	chr1:247954196:C:T	6.60209e-33	-6.80511e-10	-1.22025	2.12879e-07	-6.80511e-10	-1.19956
247954588	chr1:247954588:C:T	5.92963e-33	-6.80511e-10	-1.32767	1.91773e-07	-6.80511e-10	-1.30397
247954719	chr1:247954719:G:A	2.70507e-32	0.596324	-0.406243	4.8947e-07	0.22793	-0.594888
247954996	chr1:247954996:G:A	2.39725e-32	0.507475	-0.4382	4.38037e-07	0.147578	-0.625555
247955102	chr1:247955102:C:T	1.03131e-32	-0.600112	-0.174105	4.83278e-08	-2.16993	-0.51234
247955488	chr1:247955488:G:A	2.09974e-32	1.26086	-1.32409	1.4242e-07	-0.272926	-1.32857
247955548	chr1:247955548:A:G	5.76013e-33	-6.80511e-10	-1.35667	1.82803e-07	-6.80511e-10	-1.35187
247955649	chr1:247955649:T:C	5.80567e-33	-6.80511e-10	-1.3488	1.84758e-07	-6.80511e-10	-1.34123
247955650	chr1:247955650:G:A	5.9726e-33	-6.80511e-10	-1.32045	1.91151e-07	-6.80511e-10	-1.30721
247955670	chr1:247955670:A:G	6.14874e-32	1.50641	-0.495213	1.08304e-06	1.10194	-0.674691
247956188	chr1:247956188:T:G	2.80699e-32	0.627407	-0.40034	5.05472e-07	0.253061	-0.587849
247956290	chr1:247956290:T:A	6.02687e-34	-2.28795	-1.32604	7.49465e-08	-0.964437	-1.27907
247956358	chr1:247956358:A:C	9.01639e-33	-6.80511e-10	-0.908587	2.96014e-07	-6.80511e-10	-0.869874
247956359	chr1:247956359:G:C	3.13676e-32	0.622205	-0.284062	5.58588e-07	0.248639	-0.483506
247956461	chr1:247956461:T:G	8.79656e-33	-6.80511e-10	-0.933271	2.81155e-07	-6.80511e-10	-0.921373
247956551	chr1:247956551:T:C	2.36133e-33	-2.18533	-0.0630758	8.35911e-08	-1.84166	-0.292684
247956597	chr1:247956597:C:G	8.44553e-34	-2.06436	-1.21222	2.87096e-08	-1.93252	-1.27053
247956708	chr1:247956708:T:G	2.23859e-32	1.33175	-1.33095	1.50834e-07	-0.209149	-1.33495
247956756	chr1:247956756:C:G	2.80244e-32	0.523989	-0.298547	5.01212e-07	0.153407	-0.496657
247956869	chr1:247956869:A:G	4.76783e-32	1.4248	-0.667959	3.18985e-07	-0.250533	-0.544605
247956920	chr1:247956920:G:A	3.19541e-32	0.645283	-0.288612	5.67416e-07	0.268927	-0.488114
247956986	chr1:247956986:A:G	1.95046e-33	-2.32152	-0.118043	5.92566e-08	-2.2274	-0.250999
247957172	chr1:247957172:G:A	2.0068e-32	0.45134	-0.559845	3.6949e-07	0.0861369	-0.734294
247957173	chr1:247957173:A:T	1.05928e-32	-0.747457	-3.54985e-10	1.31823e-06	0.623762	-3.54985e-10
247957183	chr1:247957183:C:T	5.76156e-33	-6.80511e-10	-1.35642	1.81461e-07	-6.80511e-10	-1.35924
247957270	chr1:247957270:A:G	6.5134e-33	-6.80511e-10	-1.23377	2.02214e-07	-6.80511e-10	-1.25095
247957355	chr1:247957355:C:T	2.54383e-32	0.502964	-0.374339	4.60823e-07	0.13872	-0.565984
247957453	chr1:247957453:T:C	2.39412e-32	0.500412	-0.432444	4.36214e-07	0.136196	-0.618344
247957512	chr1:247957512:A:G	2.64693e-32	0.55745	-0.389095	4.77221e-07	0.187194	-0.579495
247957571	chr1:247957571:C:G	7.49657e-33	-6.80511e-10	-1.09319	2.44045e-07	-6.80511e-10	-1.06293
247957739	chr1:247957739:T:G	2.587e-32	0.502074	-0.35662	4.68965e-07	0.140735	-0.550487
247957848	chr1:247957848:C:T	2.75317e-32	0.57271	-0.365004	4.9592e-07	0.204663	-0.558528
247957894	chr1:247957894:C:T	6.00523e-33	-6.80511e-10	-1.315	1.94953e-07	-6.80511e-10	-1.28752
247957983	chr1:247957983:G:T	2.23036e-32	0.619409	-0.622295	4.05258e-07	0.24619	-0.801946
247958027	chr1:247958027:T:C	2.56028e-32	0.504537	-0.369468	4.62963e-07	0.139241	-0.561874
247958028	chr1:247958028:G:A	2.42809e-33	-2.22053	-3.54985e-10	9.97228e-08	-1.95789	-3.54985e-10
247958136	chr1:247958136:G:C	3.12842e-32	0.741682	-0.406201	5.59559e-07	0.361667	-0.594798
247958192	chr1:247958192:G:A	2.34448e-32	1.31359	-1.26657	1.58318e-07	-0.223227	-1.27245
247958213	chr1:247958213:C:G	1.93905e-32	1.14568	-1.28853	1.36224e-07	-0.351954	-1.29403
247958264	chr1:247958264:T:C	2.80557e-32	0.627864	-0.401305	5.05688e-07	0.256182	-0.590541
247958343	chr1:247958343:A:G	6.53939e-34	-2.29956	-1.23281	1.79267e-08	-2.4232	-1.25079
247958348	chr1:247958348:T:A	9.52276e-33	-6.80511e-10	-0.853946	3.12801e-07	-6.80511e-10	-0.814714
247958411	chr1:247958411:G:A	2.75423e-32	0.580028	-0.371938	4.96736e-07	0.211907	-0.564129
247958651	chr1:247958651:G:T	8.85068e-33	-6.80511e-10	-0.927137	2.90345e-07	-6.80511e-10	-0.889209
247958744	chr1:247958744:G:A	5.8724e-33	-6.80511e-10	-1.33737	1.84468e-07	-6.80511e-10	-1.3428
247958813	chr1:247958813:T:C	5.84335e-33	-6.80511e-10	-1.34233	1.83682e-07	-6.80511e-10	-1.34708
247958828	chr1:247958828:A:G	5.75998e-33	-6.80511e-10	-1.3567	1.82737e-07	-6.80511e-10	-1.35223
247958956	chr1:247958956:T:C	1.07932e-32	-6.80511e-10	-0.728715	3.44697e-07	-6.80511e-10	-0.717613
247959010	chr1:247959010:G:A	2.69383e-32	0.581221	-0.395305	4.8634e-07	0.212451	-0.585823
247959068	chr1:247959068:C:T	6.64647e-34	-2.36076	-1.15537	1.88297e-08	-2.44716	-1.17768
247959194	chr1:247959194:A:G	3.11974e-32	0.761376	-0.428674	5.39204e-07	0.344022	-0.614207
247959211	chr1:247959211:T:C	1.69229e-32	-6.80511e-10	-0.278964	5.24805e-07	-6.80511e-10	-0.297253
247959213	chr1:247959213:G:T	1.02331e-32	-6.80511e-10	-0.782003	3.3768e-07	-6.80511e-10	-0.73818
247959234	chr1:247959234:T:G	1.41526e-32	-6.80511e-10	-0.457736	3.80137e-07	-6.80511e-10	-0.619748
247959420	chr1:247959420:C:G	5.7469e-33	-6.80511e-10	-1.35897	1.81539e-07	-6.80511e-10	-1.35881
247959541	chr1:247959541:G:C	3.04411e-32	0.676483	-0.36832	5.45067e-07	0.301243	-0.560615
247959561	chr1:247959561:T:C	2.30854e-32	0.405309	-0.373742	4.21561e-07	0.0490569	-0.565371
247959597	chr1:247959597:G:C	7.78494e-33	-1.05544	-3.54985e-10	8.35011e-08	-2.13542	-3.54985e-10
247959616	chr1:247959616:A:G	1.94061e-33	-2.44463	-3.54985e-10	6.32195e-08	-2.41367	-3.54985e-10
247959800	chr1:247959800:T:C	2.61241e-32	0.548901	-0.393673	4.72212e-07	0.180771	-0.583623
247959890	chr1:247959890:T:C	2.61101e-32	0.583134	-0.428443	4.73062e-07	0.213679	-0.614733
247959942	chr1:247959942:C:T	1.82063e-32	-6.80511e-10	-0.205863	4.98109e-07	-6.80511e-10	-0.349462
247960013	chr1:247960013:G:A	4.68687e-32	-6.80511e-10	0.739718	1.23816e-06	-6.80511e-10	0.561105
247960176	chr1:247960176:C:A	2.85186e-32	0.600078	-0.357151	5.12133e-07	0.229159	-0.550854
247960228	chr1:247960228:A:T	2.97462e-32	0.676864	-0.391795	5.33745e-07	0.302272	-0.582633
247960254	chr1:247960254:G:A	2.59403e-32	0.527384	-0.379216	4.69529e-07	0.161514	-0.570064
247960280	chr1:247960280:C:T	2.62441e-32	0.53729	-0.377481	4.74824e-07	0.17141	-0.568747
247960519	chr1:247960519:G:C	2.67922e-32	0.560579	-0.3801	4.83988e-07	0.193231	-0.571452
247960544	chr1:247960544:T:A	1.88914e-32	0.494159	-0.663083	3.47515e-07	0.127877	-0.837348
247960633	chr1:247960633:A:G	2.599e-32	0.595615	-0.445533	4.71485e-07	0.225607	-0.629999
247960684	chr1:247960684:C:T	7.58566e-33	-6.80511e-10	-1.08137	2.53777e-07	-6.80511e-10	-1.02382
247960712	chr1:247960712:G:A	2.50808e-32	-6.80511e-10	0.114471	9.13153e-07	-6.80511e-10	0.256623
247960745	chr1:247960745:G:A	2.50482e-32	0.529619	-0.416446	4.55061e-07	0.16414	-0.603988
247960941	chr1:247960941:G:C	5.87768e-33	-6.80511e-10	-1.33647	1.86469e-07	-6.80511e-10	-1.33202
247961033	chr1:247961033:C:T	2.43663e-32	0.490209	-0.40464	4.4421e-07	0.12942	-0.593403
247961134	chr1:247961134:C:T	1.64987e-32	1.05513	-1.35948	1.15308e-07	-0.453685	-1.35899
247961173	chr1:247961173:G:T	6.47664e-34	-2.30272	-1.23929	1.7787e-08	-2.42503	-1.25678
247961265	chr1:247961265:C:T	2.65675e-32	0.543628	-0.371572	4.79505e-07	0.176263	-0.563788
247961358	chr1:247961358:G:T	2.7173e-32	0.572648	-0.378056	4.90391e-07	0.204542	-0.569619
247961379	chr1:247961379:A:G	2.67704e-32	0.579784	-0.400116	4.84553e-07	0.212355	-0.589408
247961410	chr1:247961410:G:A	2.5749e-32	0.546675	-0.40591	4.67084e-07	0.180203	-0.593973
247961524	chr1:247961524:T:C	2.52723e-32	0.520907	-0.398828	4.58779e-07	0.156509	-0.58822
247961556	chr1:247961556:G:A	1.77742e-32	0.701966	-0.931851	3.29333e-07	0.334205	-1.09742
247961590	chr1:247961590:T:A	1.69011e-33	-2.11969	-0.463142	6.51093e-08	-1.7317	-0.652508
247961733	chr1:247961733:T:C	5.98564e-33	-6.80511e-10	-1.31827	1.91097e-07	-6.80511e-10	-1.3075
247961758	chr1:247961758:C:T	1.37477e-32	-6.80511e-10	-0.486763	3.87441e-07	-6.80511e-10	-0.600715
247961983	chr1:247961983:C:G	5.17005e-33	-1.46475	-3.54985e-10	7.47117e-08	-2.24664	-3.54985e-10
247962150	chr1:247962150:G:A	7.46676e-33	-6.80511e-10	-1.09717	2.43015e-07	-6.80511e-10	-1.06716
247962292	chr1:247962292:A:T	2.59189e-32	0.501388	-0.354046	4.6907e-07	0.139227	-0.548756
247962328	chr1:247962328:G:A	2.65473e-32	0.472853	-0.301555	4.78318e-07	0.111572	-0.501575
247962439	chr1:247962439:C:T	1.67491e-33	-2.1451	-0.446768	6.37662e-08	-1.76746	-0.637592
247962451	chr1:247962451:C:A	1.63841e-33	-2.17245	-0.441455	6.12564e-08	-1.81236	-0.632853
247962485	chr1:247962485:A:G	7.6313e-33	-6.80511e-10	-1.07537	2.55427e-07	-6.80511e-10	-1.01734
247962596	chr1:247962596:C:G	2.45583e-32	0.511181	-0.417763	4.46723e-07	0.147465	-0.605806
247962601	chr1:247962601:T:C	2.46547e-32	0.519675	-0.422341	4.48452e-07	0.155422	-0.609901
247962654	chr1:247962654:G:A	5.87523e-33	-6.80511e-10	-1.33689	1.86552e-07	-6.80511e-10	-1.33157
247962677	chr1:247962677:T:A	2.06702e-32	1.24672	-1.32566	1.41906e-07	-0.275093	-1.33002
247962687	chr1:247962687:C:T	2.56748e-32	0.513542	-0.375663	4.66257e-07	0.151956	-0.567499
247962742	chr1:247962742:T:A	3.60947e-32	-6.80511e-10	0.478514	1.14285e-06	-6.80511e-10	0.481001
247962838	chr1:247962838:T:C	8.51876e-33	-0.965361	-3.54985e-10	9.77157e-07	0.324367	-3.54985e-10
247963021	chr1:247963021:G:C	7.31159e-33	-6.80511e-10	-1.11817	2.37681e-07	-6.80511e-10	-1.08935
247963174	chr1:247963174:G:T	2.16903e-32	0.387144	-0.41791	3.9571e-07	0.025705	-0.605302
247963358	chr1:247963358:A:C	2.39502e-32	1.3972	-1.32886	1.59003e-07	-0.158226	-1.33313
247963367	chr1:247963367:T:C	2.58527e-32	0.559609	-0.414825	4.70627e-07	0.196349	-0.602563
247963503	chr1:247963503:C:T	1.90159e-32	-6.80511e-10	-0.162358	5.2836e-07	-6.80511e-10	-0.290501
247963896	chr1:247963896:A:G	7.10852e-33	-6.80511e-10	-1.14634	2.30548e-07	-6.80511e-10	-1.11982
247964225	chr1:247964225:A:G	6.73342e-33	-6.80511e-10	-1.20055	2.17628e-07	-6.80511e-10	-1.17749
247964430	chr1:247964430:A:G	3.81429e-32	-6.80511e-10	0.533708	1.17886e-06	-6.80511e-10	0.512026
247964442	chr1:247964442:G:A	9.2804e-33	-0.879727	-3.54985e-10	3.83677e-07	-0.610478	-3.54985e-10
247964556	chr1:247964556:G:A	9.6169e-34	-2.29061	-0.85608	3.48379e-08	-2.00242	-1.00716
247964629	chr1:247964629:A:G	6.21651e-34	-2.28715	-1.29586	1.70099e-08	-2.41749	-1.309
247964653	chr1:247964653:T:C	6.72174e-33	-6.80511e-10	-1.20228	2.17231e-07	-6.80511e-10	-1.17932
247964720	chr1:247964720:C:T	7.8516e-33	-6.80511e-10	-1.04691	2.63034e-07	-6.80511e-10	-0.987998
247965166	chr1:247965166:T:C	6.16298e-33	-6.80511e-10	-1.28907	2.11821e-07	-6.80511e-10	-1.20454
247965288	chr1:247965288:G:A	6.7257e-33	-6.80511e-10	-1.2017	2.17357e-07	-6.80511e-10	-1.17874
247965420	chr1:247965420:T:C	1.02067e-31	1.08392	0.434075	7.77669e-07	-0.540759	0.636781
247965423	chr1:247965423:G:A	6.74098e-33	-6.80511e-10	-1.19943	2.1789e-07	-6.80511e-10	-1.17629
247965627	chr1:247965627:G:A	5.28274e-34	-2.40582	-1.33995	2.75921e-08	-1.88875	-1.354
247965679	chr1:247965679:G:A	6.95749e-33	-6.80511e-10	-1.16781	2.25086e-07	-6.80511e-10	-1.1438
247965681	chr1:247965681:A:T	5.77226e-33	-6.80511e-10	-1.35457	1.84445e-07	-6.80511e-10	-1.34293
247965871	chr1:247965871:G:A	6.73342e-33	-6.80511e-10	-1.20055	2.17628e-07	-6.80511e-10	-1.17749
247965893	chr1:247965893:C:T	5.74834e-33	-6.80511e-10	-1.35872	1.81351e-07	-6.80511e-10	-1.35984
247965934	chr1:247965934:A:G	1.54758e-32	-6.80511e-10	-0.368357	4.96123e-07	-6.80511e-10	-0.353456
247965938	chr1:247965938:G:A	1.54397e-33	-2.30428	-0.368995	4.75117e-08	-2.22031	-0.478997
247966000	chr1:247966000:A:G	6.73342e-33	-6.80511e-10	-1.20055	2.17628e-07	-6.80511e-10	-1.17749
247966184	chr1:247966184:C:T	1.60587e-32	1.01988	-1.35126	1.13177e-07	-0.478169	-1.35316
247966199	chr1:247966199:G:A	6.84864e-33	-6.80511e-10	-1.18358	2.21608e-07	-6.80511e-10	-1.15937
247966387	chr1:247966387:G:T	1.37186e-33	-2.39149	-0.399974	1.86874e-07	-1.49197	0.162123
247966397	chr1:247966397:T:C	6.73385e-33	-6.80511e-10	-1.20048	2.17643e-07	-6.80511e-10	-1.17742
247966476	chr1:247966476:T:C	6.73258e-33	-6.80511e-10	-1.20067	2.17599e-07	-6.80511e-10	-1.17763
247966579	chr1:247966579:A:T	1.41712e-33	-2.33405	-0.424953	4.65795e-08	-2.18655	-0.532575
247966684	chr1:247966684:A:C	3.92701e-33	-1.73975	-3.54985e-10	1.28255e-07	-1.70626	-3.54985e-10
247966717	chr1:247966717:G:A	6.43438e-33	-6.80511e-10	-1.24598	2.07135e-07	-6.80511e-10	-1.22691
247966771	chr1:247966771:C:T	1.39274e-32	0.853139	-1.32691	1.03996e-07	-0.591562	-1.32437
247966850	chr1:247966850:G:A	6.90966e-32	1.12787	-3.54985e-10	3.71427e-06	1.65966	-3.54985e-10
247967115	chr1:247967115:G:T	6.82306e-33	-6.80511e-10	-1.18732	2.23633e-07	-6.80511e-10	-1.15027
247967267	chr1:247967267:C:T	6.12309e-34	-2.3321	-1.26605	1.79972e-08	-2.36823	-1.30184
247967318	chr1:247967318:C:T	6.05945e-34	-2.45058	-1.15802	2.19515e-08	-2.34973	-1.12172
247967348	chr1:247967348:G:C	5.30283e-34	-2.45403	-1.28795	1.9562e-08	-2.32863	-1.25806
247967356	chr1:247967356:A:G	9.3379e-33	-6.80511e-10	-0.87355	3.14141e-07	-6.80511e-10	-0.810439
247967403	chr1:247967403:A:G	6.82839e-33	-6.80511e-10	-1.18654	2.25321e-07	-6.80511e-10	-1.14276
247967421	chr1:247967421:T:G	1.8707e-33	-2.37602	-0.105296	7.91301e-08	-2.17842	-0.0107717
247967617	chr1:247967617:C:T	7.72856e-34	-2.40652	-0.958779	3.73269e-08	-2.04442	-0.896142
247967734	chr1:247967734:T:C	5.6981e-34	-2.31384	-1.35625	6.67246e-08	-0.999861	-1.35984
247967779	chr1:247967779:G:GTAT	5.32193e-34	-2.43331	-1.30507	1.61289e-08	-2.44154	-1.33813
247968057	chr1:247968057:A:G	7.18231e-34	-2.164	-1.27459	1.88071e-08	-2.39292	-1.23312
247968086	chr1:247968086:G:A	7.21955e-34	-2.08287	-1.35056	1.67036e-08	-2.4087	-1.33596
247968208	chr1:247968208:A:G	1.89733e-32	-6.80511e-10	-0.164601	9.33153e-07	-6.80511e-10	0.278289
247968788	chr1:247968788:G:A	6.66779e-33	-6.80511e-10	-1.21034	2.15046e-07	-6.80511e-10	-1.18943
247968794	chr1:247968794:G:A	6.88495e-33	-6.80511e-10	-1.17829	2.22512e-07	-6.80511e-10	-1.1553
247968797	chr1:247968797:A:G	5.90625e-33	-6.80511e-10	-1.33162	1.8444e-07	-6.80511e-10	-1.34296
247968867	chr1:247968867:G:C	6.46047e-33	-6.80511e-10	-1.24193	2.07891e-07	-6.80511e-10	-1.22327
247968914	chr1:247968914:C:T	1.25269e-32	-6.80511e-10	-0.579752	5.56832e-07	-6.80511e-10	-0.238016
247968930	chr1:247968930:G:A	8.82442e-34	-2.4502	-0.782495	2.79119e-08	-2.42526	-0.805962
247969004	chr1:247969004:C:G	6.07708e-33	-6.80511e-10	-1.30311	1.91428e-07	-6.80511e-10	-1.30577
247969045	chr1:247969045:C:T	7.00565e-34	-2.42996	-1.03354	2.92526e-08	-2.17638	-1.00793
247969046	chr1:247969046:G:A	8.57116e-34	-2.41745	-0.844358	2.55656e-08	-2.45284	-0.866193
247969126	chr1:247969126:T:G	8.20275e-34	-2.4519	-0.853844	2.75331e-08	-2.36901	-0.875882
247969127	chr1:247969127:C:G	8.30235e-34	-2.45353	-0.840148	2.75985e-08	-2.37971	-0.862811
247969160	chr1:247969160:C:T	8.81041e-34	-2.45401	-0.780276	2.84277e-08	-2.40872	-0.804199
247969239	chr1:247969239:G:A	8.68922e-34	-2.45077	-0.797358	2.93068e-08	-2.36185	-0.820608
247969296	chr1:247969296:C:T	8.65018e-34	-2.45358	-0.799058	2.87235e-08	-2.38029	-0.822278
247969575	chr1:247969575:A:T	8.53093e-34	-2.4506	-0.815917	2.70437e-08	-2.42404	-0.838789
247969806	chr1:247969806:G:A	7.68017e-34	-2.44498	-0.926594	2.39025e-08	-2.44547	-0.940824
247969916	chr1:247969916:A:G	1.78811e-32	-6.80511e-10	-0.223888	8.70311e-07	-6.80511e-10	0.208571
247969997	chr1:247969997:A:G	8.13439e-34	-2.45464	-0.859475	2.65532e-08	-2.39982	-0.881304
247970083	chr1:247970083:G:T	5.80208e-33	-6.80511e-10	-1.34942	1.82723e-07	-6.80511e-10	-1.35231
247970084	chr1:247970084:T:G	5.80149e-33	-6.80511e-10	-1.34952	1.82706e-07	-6.80511e-10	-1.3524
247970135	chr1:247970135:T:C	8.42112e-34	-2.45449	-0.824989	2.73503e-08	-2.40399	-0.847565
247970176	chr1:247970176:A:T	1.1935e-32	-6.80511e-10	-0.628157	4.18059e-07	-6.80511e-10	-0.524658
247970294	chr1:247970294:T:C	2.04009e-33	-2.39464	-3.54985e-10	8.81156e-08	-2.08163	-3.54985e-10
247970387	chr1:247970387:C:T	8.65577e-34	-2.45179	-0.800204	2.75575e-08	-2.42126	-0.822748
247970456	chr1:247970456:A:T	5.7583e-33	-6.80511e-10	-1.35699	1.85882e-07	-6.80511e-10	-1.33517
247970804	chr1:247970804:T:G	2.92096e-33	-2.03572	-3.54985e-10	7.70412e-08	-2.21594	-3.54985e-10
247970966	chr1:247970966:T:G	4.29717e-33	-1.64967	-3.54985e-10	6.0702e-08	-2.4543	-3.54985e-10
247971017	chr1:247971017:C:T	7.0246e-34	-2.10355	-1.35724	1.64559e-08	-2.41015	-1.34944
247971313	chr1:247971313:G:A	6.11448e-33	-6.80511e-10	-1.29697	1.87627e-07	-6.80511e-10	-1.32582
247971325	chr1:247971325:T:C	1.44822e-33	-1.66824	-1.06906	2.26535e-08	-2.44864	-0.991325
247971568	chr1:247971568:ATAAAG:A	8.75857e-33	-6.80511e-10	-0.937598	2.92363e-07	-6.80511e-10	-0.882284
247971578	chr1:247971578:G:A	1.32046e-33	-1.52202	-1.30763	1.74749e-08	-2.43148	-1.26803
247971769	chr1:247971769:C:T	1.08828e-33	-1.93661	-1.08642	2.42221e-08	-2.44582	-0.927192
247971805	chr1:247971805:A:G	1.14805e-33	-1.90357	-1.066	2.47966e-08	-2.44967	-0.899901
247972118	chr1:247972118:C:T	1.13374e-33	-1.93368	-1.04843	2.54135e-08	-2.44624	-0.878765
247972358	chr1:247972358:A:G	1.18669e-33	-1.8855	-1.05097	2.4834e-08	-2.45109	-0.896977
247972380	chr1:247972380:A:G	5.80551e-33	-6.80511e-10	-1.34882	1.89405e-07	-6.80511e-10	-1.31639
247972512	chr1:247972512:C:T	1.14175e-33	-1.91096	-1.06411	2.48582e-08	-2.44879	-0.8983
247972852	chr1:247972852:A:G	1.1624e-33	-1.90738	-1.04977	2.52659e-08	-2.44905	-0.881775
247972930	chr1:247972930:G:A	5.98607e-33	-6.80511e-10	-1.3182	1.88859e-07	-6.80511e-10	-1.31928
247973201	chr1:247973201:A:C	1.16797e-33	-1.84541	-1.10696	2.32924e-08	-2.45377	-0.958379
247973439	chr1:247973439:A:G	7.32115e-33	-6.80511e-10	-1.11686	2.30462e-07	-6.80511e-10	-1.1202
247973691	chr1:247973691:T:G	5.78627e-33	-6.80511e-10	-1.35214	1.88026e-07	-6.80511e-10	-1.3237
247973827	chr1:247973827:A:G	1.18113e-33	-1.87152	-1.06963	2.46134e-08	-2.45213	-0.904857
247973871	chr1:247973871:G:A	1.03972e-33	-1.87566	-1.19302	2.10186e-08	-2.45177	-1.0631
247973937	chr1:247973937:T:C	1.08576e-33	-1.93325	-1.0921	2.4071e-08	-2.44617	-0.933107
247974005	chr1:247974005:A:G	6.57962e-33	-6.80511e-10	-1.22365	2.09221e-07	-6.80511e-10	-1.21689
247974424	chr1:247974424:G:A	5.74877e-33	-6.80511e-10	-1.35865	1.85122e-07	-6.80511e-10	-1.33927
247974704	chr1:247974704:T:C	1.32375e-33	-1.65386	-1.17331	2.01269e-08	-2.44766	-1.11056
247974711	chr1:247974711:C:T	1.97442e-33	-1.07626	-1.3511	2.46585e-08	-2.01641	-1.33875
247974846	chr1:247974846:A:G	9.04042e-33	-6.80511e-10	-0.905925	2.48905e-07	-6.80511e-10	-1.04321
247974871	chr1:247974871:G:A	2.47208e-32	-6.80511e-10	0.100013	9.11518e-07	-6.80511e-10	0.254831
247974915	chr1:247974915:T:G	1.17692e-33	-1.8733	-1.07143	2.45859e-08	-2.45191	-0.906202
247975275	chr1:247975275:C:A	1.16689e-33	-1.85574	-1.09754	2.37595e-08	-2.45304	-0.939251
247975286	chr1:247975286:G:A	1.19302e-33	-1.84807	-1.08307	2.41892e-08	-2.45341	-0.920966
247975423	chr1:247975423:G:A	2.49587e-33	-2.19299	-3.54985e-10	3.0614e-07	-0.836237	-3.54985e-10
247975751	chr1:247975751:C:T	1.10476e-33	-1.72426	-1.28374	1.67621e-08	-2.45253	-1.28863
247975995	chr1:247975995:A:G	5.96411e-33	-6.80511e-10	-1.32187	1.95618e-07	-6.80511e-10	-1.28411
247976062	chr1:247976062:C:T	7.0675e-33	-6.80511e-10	-1.15213	2.37577e-07	-6.80511e-10	-1.08979
247976287	chr1:247976287:C:T	8.76033e-33	-6.80511e-10	-0.937398	2.67469e-07	-6.80511e-10	-0.971277
247976370	chr1:247976370:G:A	7.67111e-33	-6.80511e-10	-1.07017	2.31289e-07	-6.80511e-10	-1.11661
247976416	chr1:247976416:C:G	6.50354e-33	-6.80511e-10	-1.23529	2.09047e-07	-6.80511e-10	-1.21772
247976418	chr1:247976418:T:G	6.53823e-33	-6.80511e-10	-1.22997	2.10233e-07	-6.80511e-10	-1.21206
247976471	chr1:247976471:T:TGAAAATTTGCTAAGA	2.22359e-33	-2.30851	-3.54985e-10	8.33428e-08	-2.13732	-3.54985e-10
247976497	chr1:247976497:T:G	2.29312e-33	-2.27772	-3.54985e-10	7.965e-08	-2.18264	-3.54985e-10
247976549	chr1:247976549:G:C	9.3011e-33	-0.762735	-0.114764	2.23511e-07	-1.06769	-0.0831228
247976978	chr1:247976978:A:G	6.21495e-33	-6.80511e-10	-1.28067	2.01181e-07	-6.80511e-10	-1.25607
247977222	chr1:247977222:T:C	5.75916e-33	-6.80511e-10	-1.35684	1.82185e-07	-6.80511e-10	-1.35526
247977506	chr1:247977506:A:T	5.80545e-33	-6.80511e-10	-1.34884	1.83993e-07	-6.80511e-10	-1.34538
247977529	chr1:247977529:G:C	6.03496e-33	-6.80511e-10	-1.31006	1.94661e-07	-6.80511e-10	-1.28902
247977599	chr1:247977599:A:T	5.79825e-33	-1.04082	-0.309257	2.68395e-07	-0.736639	-0.231181
247977627	chr1:247977627:T:G	6.50857e-33	-6.80511e-10	-1.23451	1.97355e-07	-6.80511e-10	-1.27528
247977683	chr1:247977683:G:C	5.7788e-33	-6.80511e-10	-1.35344	1.83058e-07	-6.80511e-10	-1.35048
247977782	chr1:247977782:G:A	6.64941e-33	-6.80511e-10	-1.2131	2.10513e-07	-6.80511e-10	-1.21073
247977894	chr1:247977894:C:T	5.7773e-33	-6.80511e-10	-1.3537	1.83022e-07	-6.80511e-10	-1.35067
247978064	chr1:247978064:A:G	5.79458e-33	-6.80511e-10	-1.35071	1.83654e-07	-6.80511e-10	-1.34723
247978104	chr1:247978104:C:G	5.7471e-33	-6.80511e-10	-1.35894	1.81749e-07	-6.80511e-10	-1.35765
247978324	chr1:247978324:T:G	4.93767e-33	-0.778136	-0.732601	1.10284e-07	-1.11455	-0.742678
247978328	chr1:247978328:T:C	1.64153e-33	-2.2266	-0.385408	3.98854e-08	-2.28923	-0.585045
247978335	chr1:247978335:A:AC	5.78392e-33	-6.80511e-10	-1.35255	1.83243e-07	-6.80511e-10	-1.34947
247978500	chr1:247978500:C:A	3.04248e-33	-2.19794	0.202981	7.12162e-08	-2.2648	-0.0297588
247978670	chr1:247978670:A:G	2.36295e-33	-1.71085	-0.53687	5.98923e-08	-1.92657	-0.541161
247978705	chr1:247978705:T:C	5.76938e-33	-6.80511e-10	-1.35507	1.82685e-07	-6.80511e-10	-1.35252
247978747	chr1:247978747:C:A	5.78848e-33	-6.80511e-10	-1.35176	1.83415e-07	-6.80511e-10	-1.34853
247978830	chr1:247978830:C:A	1.27793e-32	-1.54996	0.990155	3.25033e-07	-1.79204	1.01568
247978880	chr1:247978880:C:T	8.25186e-33	-6.80511e-10	-0.997193	2.49309e-07	-6.80511e-10	-1.04159
247979082	chr1:247979082:T:A	5.75572e-33	-6.80511e-10	-1.35744	1.82132e-07	-6.80511e-10	-1.35555
247979163	chr1:247979163:C:T	2.5358e-33	-1.77363	-0.40349	5.67432e-08	-2.00619	-0.515549
247979198	chr1:247979198:AC:A	1.05905e-32	-6.80511e-10	-0.74767	3.44014e-07	-6.80511e-10	-0.719598
247979309	chr1:247979309:T:C	5.78561e-33	-6.80511e-10	-1.35226	1.83315e-07	-6.80511e-10	-1.34907
247979315	chr1:247979315:C:T	5.78468e-33	-6.80511e-10	-1.35242	1.83272e-07	-6.80511e-10	-1.34931
247979431	chr1:247979431:G:C	7.36613e-33	-6.80511e-10	-1.11074	2.16101e-07	-6.80511e-10	-1.18453
247979467	chr1:247979467:C:A	5.78816e-33	-6.80511e-10	-1.35182	1.83403e-07	-6.80511e-10	-1.34859
247979509	chr1:247979509:G:A	6.81361e-33	-6.80511e-10	-1.18871	2.17711e-07	-6.80511e-10	-1.17711
247979601	chr1:247979601:G:A	4.35474e-33	-1.56473	-0.0716325	1.06839e-07	-1.8063	-0.0826536
247979626	chr1:247979626:A:G	4.94299e-33	-1.6034	0.0937385	1.01109e-07	-1.92754	-0.0165409
247979740	chr1:247979740:G:C	5.77783e-33	-6.80511e-10	-1.3536	1.83011e-07	-6.80511e-10	-1.35073
247979792	chr1:247979792:C:T	9.57246e-33	-6.80511e-10	-0.848741	3.19005e-07	-6.80511e-10	-0.795074
247979831	chr1:247979831:A:G	5.76889e-33	-6.80511e-10	-1.35515	1.8267e-07	-6.80511e-10	-1.3526
247979913	chr1:247979913:C:A	5.77348e-33	-6.80511e-10	-1.35436	1.82844e-07	-6.80511e-10	-1.35164
247980000	chr1:247980000:G:A	5.76018e-33	-6.80511e-10	-1.35666	1.82315e-07	-6.80511e-10	-1.35454
247980135	chr1:247980135:A:G	5.76817e-33	-6.80511e-10	-1.35528	1.82615e-07	-6.80511e-10	-1.3529
247980165	chr1:247980165:A:C	6.51597e-33	-6.80511e-10	-1.23337	2.07916e-07	-6.80511e-10	-1.22314
247980197	chr1:247980197:A:G	5.77752e-33	-6.80511e-10	-1.35366	1.82952e-07	-6.80511e-10	-1.35105
247980203	chr1:247980203:G:A	5.76405e-33	-6.80511e-10	-1.35599	1.82453e-07	-6.80511e-10	-1.35379
247980308	chr1:247980308:A:G	2.34891e-32	-6.80511e-10	0.0489049	8.05299e-07	-6.80511e-10	0.130933
247980441	chr1:247980441:G:C	5.80139e-33	-6.80511e-10	-1.34953	1.83891e-07	-6.80511e-10	-1.34593
247980554	chr1:247980554:C:T	2.20305e-32	-6.80511e-10	-0.0152044	7.51981e-07	-6.80511e-10	0.0624309
247980742	chr1:247980742:C:T	5.81396e-33	-6.80511e-10	-1.34737	1.84354e-07	-6.80511e-10	-1.34342
247980996	chr1:247980996:A:G	1.74102e-32	-1.46127	1.2107	3.8144e-07	-1.78154	1.16521
247981030	chr1:247981030:T:TTGAAG	5.77692e-33	-6.80511e-10	-1.35376	1.82977e-07	-6.80511e-10	-1.35092
247981132	chr1:247981132:A:G	3.61187e-33	-1.8234	-3.54985e-10	1.00714e-07	-1.94799	-3.54985e-10
247981417	chr1:247981417:GT:G	1.12004e-32	-6.80511e-10	-0.69168	3.70103e-07	-6.80511e-10	-0.646499
247981486	chr1:247981486:T:G	6.95769e-33	-6.80511e-10	-1.16778	2.41106e-07	-6.80511e-10	-1.07504
247981702	chr1:247981702:T:C	5.75504e-33	-6.80511e-10	-1.35756	1.82103e-07	-6.80511e-10	-1.35571
247981704	chr1:247981704:T:C	8.18949e-33	-6.80511e-10	-1.00478	2.42165e-07	-6.80511e-10	-1.07066
247981716	chr1:247981716:CACTGAT:C	5.75094e-33	-6.80511e-10	-1.35827	1.81924e-07	-6.80511e-10	-1.35669
247981784	chr1:247981784:T:C	6.39873e-33	-6.80511e-10	-1.25153	2.05453e-07	-6.80511e-10	-1.23506
247981876	chr1:247981876:T:C	5.86337e-33	-6.80511e-10	-1.33891	1.85886e-07	-6.80511e-10	-1.33515
247981885	chr1:247981885:A:G	6.16003e-33	-6.80511e-10	-1.28955	2.0262e-07	-6.80511e-10	-1.24895
247981892	chr1:247981892:A:T	6.00139e-33	-6.80511e-10	-1.31564	1.95938e-07	-6.80511e-10	-1.28248
247981915	chr1:247981915:A:C	5.75039e-33	-6.80511e-10	-1.35836	1.81403e-07	-6.80511e-10	-1.35956
247981920	chr1:247981920:A:G	5.83863e-33	-6.80511e-10	-1.34313	1.8511e-07	-6.80511e-10	-1.33933
247981955	chr1:247981955:G:A	5.74512e-33	-6.80511e-10	-1.35928	1.81357e-07	-6.80511e-10	-1.35981
247981984	chr1:247981984:G:T	5.85712e-33	-6.80511e-10	-1.33997	1.84621e-07	-6.80511e-10	-1.34198
247981994	chr1:247981994:T:G	6.1564e-33	-6.80511e-10	-1.29014	1.93558e-07	-6.80511e-10	-1.2947
247982006	chr1:247982006:G:A	7.5129e-33	-6.80511e-10	-1.09101	2.35578e-07	-6.80511e-10	-1.09824
247982015	chr1:247982015:C:T	7.40466e-33	-6.80511e-10	-1.10552	2.32425e-07	-6.80511e-10	-1.11171
247982046	chr1:247982046:A:G	6.56904e-33	-6.80511e-10	-1.22526	2.13802e-07	-6.80511e-10	-1.19523
247982062	chr1:247982062:G:A	6.6566e-33	-6.80511e-10	-1.21202	2.16949e-07	-6.80511e-10	-1.18062
247982089	chr1:247982089:A:G	6.5371e-33	-6.80511e-10	-1.23014	1.98218e-07	-6.80511e-10	-1.27091
247982106	chr1:247982106:C:T	5.76529e-33	-6.80511e-10	-1.35578	1.82434e-07	-6.80511e-10	-1.35389
247982196	chr1:247982196:G:A	5.75505e-33	-6.80511e-10	-1.35755	1.82103e-07	-6.80511e-10	-1.3557
247982280	chr1:247982280:G:C	5.75519e-33	-6.80511e-10	-1.35753	1.82109e-07	-6.80511e-10	-1.35567
247982342	chr1:247982342:C:T	1.65968e-33	-2.21036	-0.39065	4.0333e-08	-2.27299	-0.59012
247982345	chr1:247982345:T:C	5.76935e-33	-6.80511e-10	-1.35507	1.82683e-07	-6.80511e-10	-1.35252
247982382	chr1:247982382:T:A	1.66464e-33	-1.6091	-0.988925	4.01477e-08	-1.9233	-0.944412
247982386	chr1:247982386:A:G	5.76567e-33	-6.80511e-10	-1.35571	1.82538e-07	-6.80511e-10	-1.35332
247982394	chr1:247982394:A:G	5.76075e-33	-6.80511e-10	-1.35656	1.8234e-07	-6.80511e-10	-1.35441
247982404	chr1:247982404:A:G	5.77793e-33	-6.80511e-10	-1.35359	1.83016e-07	-6.80511e-10	-1.35071
247982415	chr1:247982415:A:G	9.43838e-33	-6.80511e-10	-0.862848	3.16844e-07	-6.80511e-10	-0.801869
247982439	chr1:247982439:C:T	5.76323e-33	-6.80511e-10	-1.35613	1.82441e-07	-6.80511e-10	-1.35385
247982571	chr1:247982571:G:C	5.77408e-33	-6.80511e-10	-1.35425	1.82867e-07	-6.80511e-10	-1.35152
247982709	chr1:247982709:A:AGC	5.78089e-33	-6.80511e-10	-1.35307	1.83128e-07	-6.80511e-10	-1.35009
247982710	chr1:247982710:A:T	5.7827e-33	-6.80511e-10	-1.35276	1.832e-07	-6.80511e-10	-1.3497
247982981	chr1:247982981:C:T	6.19784e-33	-6.80511e-10	-1.28343	1.89445e-07	-6.80511e-10	-1.31618
247983238	chr1:247983238:T:G	5.75078e-33	-6.80511e-10	-1.3583	1.81918e-07	-6.80511e-10	-1.35673
247983329	chr1:247983329:T:A	5.76408e-33	-6.80511e-10	-1.35599	1.82233e-07	-6.80511e-10	-1.35499
247983334	chr1:247983334:C:T	5.93504e-33	-6.80511e-10	-1.32676	1.83215e-07	-6.80511e-10	-1.34962
247983409	chr1:247983409:TACA:T	1.38417e-32	-6.80511e-10	-0.479943	4.12382e-07	-6.80511e-10	-0.538331
247983549	chr1:247983549:T:C	5.74238e-33	-6.80511e-10	-1.35976	1.81358e-07	-6.80511e-10	-1.35981
247983581	chr1:247983581:T:TTC	3.23672e-33	-1.8104	-0.122667	6.716e-08	-2.02746	-0.325739
247983741	chr1:247983741:A:G	5.74691e-33	-6.80511e-10	-1.35897	1.81737e-07	-6.80511e-10	-1.35772
247983798	chr1:247983798:G:A	5.78547e-33	-6.80511e-10	-1.35228	1.83302e-07	-6.80511e-10	-1.34915
247983858	chr1:247983858:T:C	6.49128e-33	-6.80511e-10	-1.23717	2.04423e-07	-6.80511e-10	-1.24009
247984059	chr1:247984059:G:A	5.98876e-33	-6.80511e-10	-1.31775	1.90255e-07	-6.80511e-10	-1.31191
247984147	chr1:247984147:C:T	5.76963e-33	-6.80511e-10	-1.35502	1.82694e-07	-6.80511e-10	-1.35247
247984179	chr1:247984179:T:G	1.89884e-33	-2.24722	-0.219175	4.55714e-08	-2.30388	-0.437123
247984180	chr1:247984180:T:C	1.89962e-33	-2.24739	-0.218584	4.5591e-08	-2.30398	-0.436592
247984319	chr1:247984319:T:A	5.76738e-33	-6.80511e-10	-1.35541	1.82613e-07	-6.80511e-10	-1.35291
247984347	chr1:247984347:T:G	1.47064e-33	-2.42563	-0.296304	3.43339e-08	-2.35957	-0.664581
247984401	chr1:247984401:A:G	1.33093e-32	-6.80511e-10	-0.519169	4.1778e-07	-6.80511e-10	-0.525326
247984787	chr1:247984787:A:G	9.6784e-33	-6.80511e-10	-0.837735	3.13334e-07	-6.80511e-10	-0.813011
247984886	chr1:247984886:C:T	6.74086e-34	-2.43061	-1.07142	1.9855e-08	-2.37575	-1.19607
247984906	chr1:247984906:C:T	5.76713e-33	-6.80511e-10	-1.35546	1.82596e-07	-6.80511e-10	-1.353
247985083	chr1:247985083:T:G	5.77288e-33	-6.80511e-10	-1.35446	1.82821e-07	-6.80511e-10	-1.35177
247985137	chr1:247985137:A:G	6.27996e-33	-6.80511e-10	-1.27027	1.90781e-07	-6.80511e-10	-1.30915
247985206	chr1:247985206:C:T	6.72294e-33	-6.80511e-10	-1.20211	2.16473e-07	-6.80511e-10	-1.18281
247985240	chr1:247985240:C:T	5.80952e-33	-6.80511e-10	-1.34813	1.8419e-07	-6.80511e-10	-1.34431
247985257	chr1:247985257:C:A	6.19079e-33	-6.80511e-10	-1.28457	1.96501e-07	-6.80511e-10	-1.27961
247985275	chr1:247985275:A:G	6.43156e-33	-6.80511e-10	-1.24641	2.06722e-07	-6.80511e-10	-1.2289
247985399	chr1:247985399:T:C	6.07241e-33	-6.80511e-10	-1.30388	1.88311e-07	-6.80511e-10	-1.32218
247985446	chr1:247985446:C:T	5.77067e-33	-6.80511e-10	-1.35484	1.82742e-07	-6.80511e-10	-1.3522
247985517	chr1:247985517:C:T	5.86643e-33	-6.80511e-10	-1.33839	1.89554e-07	-6.80511e-10	-1.31561
247985545	chr1:247985545:C:T	5.75529e-33	-6.80511e-10	-1.35751	1.82114e-07	-6.80511e-10	-1.35565
247985615	chr1:247985615:T:G	1.70458e-33	-2.23277	-0.341545	4.1382e-08	-2.29119	-0.546245
247985795	chr1:247985795:C:T	5.95723e-33	-6.80511e-10	-1.32303	1.8383e-07	-6.80511e-10	-1.34627
247985868	chr1:247985868:A:G	6.63462e-33	-6.80511e-10	-1.21533	2.13644e-07	-6.80511e-10	-1.19597
247985996	chr1:247985996:A:C	5.92648e-33	-6.80511e-10	-1.3282	1.92263e-07	-6.80511e-10	-1.30141
247986012	chr1:247986012:C:T	5.77476e-33	-6.80511e-10	-1.35413	1.82913e-07	-6.80511e-10	-1.35127
247986208	chr1:247986208:T:A	6.20413e-33	-6.80511e-10	-1.28242	1.89574e-07	-6.80511e-10	-1.3155
247986393	chr1:247986393:G:C	5.77677e-33	-6.80511e-10	-1.35379	1.82962e-07	-6.80511e-10	-1.351
247986482	chr1:247986482:G:A	1.12849e-32	-0.684163	-3.54985e-10	1.57836e-06	0.803859	-3.54985e-10
247986515	chr1:247986515:C:G	1.74297e-32	-6.80511e-10	-0.249456	5.81565e-07	-6.80511e-10	-0.194557
247986526	chr1:247986526:A:C	5.39726e-33	-1.42174	-3.54985e-10	9.77198e-08	-1.97818	-3.54985e-10
247986543	chr1:247986543:T:C	5.74875e-33	-6.80511e-10	-1.35865	1.81829e-07	-6.80511e-10	-1.35721
247986577	chr1:247986577:A:G	6.68256e-33	-6.80511e-10	-1.20813	2.10495e-07	-6.80511e-10	-1.21082
247986595	chr1:247986595:A:G	1.12132e-32	-1.52815	0.837615	2.84645e-07	-1.76571	0.856671
247986704	chr1:247986704:T:G	5.77522e-33	-6.80511e-10	-1.35406	1.82929e-07	-6.80511e-10	-1.35118
247986770	chr1:247986770:T:C	6.04125e-33	-6.80511e-10	-1.30902	1.9203e-07	-6.80511e-10	-1.30263
247986875	chr1:247986875:T:C	5.752e-33	-6.80511e-10	-1.35808	1.81972e-07	-6.80511e-10	-1.35643
247986978	chr1:247986978:T:G	9.25351e-33	-6.80511e-10	-0.882628	3.3383e-07	-6.80511e-10	-0.749647
247987091	chr1:247987091:ATTGT:A	1.14034e-32	-1.54354	0.86982	2.8953e-07	-1.78165	0.88963
247987153	chr1:247987153:C:T	5.79655e-33	-6.80511e-10	-1.35037	1.83716e-07	-6.80511e-10	-1.34689
247987346	chr1:247987346:TTAAGA:T	6.49859e-33	-6.80511e-10	-1.23605	2.03996e-07	-6.80511e-10	-1.24218
247987397	chr1:247987397:A:C	8.87141e-33	-6.80511e-10	-0.924797	2.80023e-07	-6.80511e-10	-0.925408
247987438	chr1:247987438:C:T	5.76713e-33	-6.80511e-10	-1.35546	1.82597e-07	-6.80511e-10	-1.353
247987728	chr1:247987728:G:T	6.80517e-33	-6.80511e-10	-1.18995	2.34621e-07	-6.80511e-10	-1.10231
247987970	chr1:247987970:C:T	6.32859e-33	-6.80511e-10	-1.26255	2.0575e-07	-6.80511e-10	-1.23362
247987994	chr1:247987994:T:C	7.95108e-33	-6.80511e-10	-1.03432	2.30782e-07	-6.80511e-10	-1.11881
247988038	chr1:247988038:G:A	7.27059e-33	-6.80511e-10	-1.12379	2.28841e-07	-6.80511e-10	-1.12725
247988068	chr1:247988068:G:A	6.00931e-33	-6.80511e-10	-1.31432	1.95834e-07	-6.80511e-10	-1.28301
247988177	chr1:247988177:T:C	5.67197e-34	-2.38359	-1.29109	1.76546e-08	-2.43074	-1.25855
247988240	chr1:247988240:C:T	1.08668e-32	-1.63625	0.914331	2.85948e-07	-1.85678	0.952307
247988266	chr1:247988266:T:C	5.75757e-33	-6.80511e-10	-1.35712	1.8219e-07	-6.80511e-10	-1.35523
247988368	chr1:247988368:A:G	5.78737e-33	-6.80511e-10	-1.35195	1.83369e-07	-6.80511e-10	-1.34878
247988455	chr1:247988455:A:T	1.04718e-32	-1.64498	0.886038	2.70189e-07	-1.86707	0.905913
247988502	chr1:247988502:C:T	5.75906e-33	-6.80511e-10	-1.35686	1.8227e-07	-6.80511e-10	-1.35479
247988687	chr1:247988687:C:A	5.76197e-33	-6.80511e-10	-1.35635	1.82383e-07	-6.80511e-10	-1.35417
247988697	chr1:247988697:T:C	1.41912e-32	-6.80511e-10	-0.455006	4.41174e-07	-6.80511e-10	-0.47084
247988736	chr1:247988736:A:G	5.78567e-33	-6.80511e-10	-1.35225	1.8331e-07	-6.80511e-10	-1.3491
247988745	chr1:247988745:C:T	5.75268e-33	-6.80511e-10	-1.35797	1.82e-07	-6.80511e-10	-1.35627
247988807	chr1:247988807:T:A	5.79529e-33	-6.80511e-10	-1.35059	1.83669e-07	-6.80511e-10	-1.34714
247988914	chr1:247988914:A:G	5.82341e-33	-6.80511e-10	-1.34575	1.84697e-07	-6.80511e-10	-1.34156
247988958	chr1:247988958:A:C	5.78682e-33	-6.80511e-10	-1.35205	1.83353e-07	-6.80511e-10	-1.34887
247988990	chr1:247988990:A:G	5.17623e-34	-2.4063	-1.35984	1.58031e-08	-2.44333	-1.35674
247989170	chr1:247989170:T:C	6.20422e-33	-6.80511e-10	-1.2824	1.95012e-07	-6.80511e-10	-1.28722
247989213	chr1:247989213:A:G	5.51362e-34	-2.40631	-1.29668	1.73183e-08	-2.4432	-1.26531
247989352	chr1:247989352:A:G	5.75531e-33	-6.80511e-10	-1.35751	1.82115e-07	-6.80511e-10	-1.35564
247989363	chr1:247989363:G:A	6.19346e-33	-6.80511e-10	-1.28414	2.00716e-07	-6.80511e-10	-1.25839
247989377	chr1:247989377:A:T	6.84536e-33	-6.80511e-10	-1.18406	2.20815e-07	-6.80511e-10	-1.16295
247989443	chr1:247989443:A:C	5.75205e-33	-6.80511e-10	-1.35808	1.81974e-07	-6.80511e-10	-1.35641
247989511	chr1:247989511:T:G	6.06649e-33	-6.80511e-10	-1.30485	1.92981e-07	-6.80511e-10	-1.29769
247989622	chr1:247989622:T:C	6.41819e-33	-6.80511e-10	-1.24849	2.01541e-07	-6.80511e-10	-1.25429
247989841	chr1:247989841:G:C	5.74781e-33	-6.80511e-10	-1.35881	1.8178e-07	-6.80511e-10	-1.35748
247989866	chr1:247989866:A:G	5.74712e-33	-6.80511e-10	-1.35893	1.83368e-07	-6.80511e-10	-1.34879
247989871	chr1:247989871:C:T	6.54947e-33	-6.80511e-10	-1.22825	2.15268e-07	-6.80511e-10	-1.1884
247989958	chr1:247989958:C:T	5.76163e-33	-6.80511e-10	-1.35641	1.82376e-07	-6.80511e-10	-1.35421
247989994	chr1:247989994:A:G	5.77218e-33	-6.80511e-10	-1.35458	1.82794e-07	-6.80511e-10	-1.35192
247990040	chr1:247990040:GGTTTTC:G	5.79839e-33	-6.80511e-10	-1.35005	1.83784e-07	-6.80511e-10	-1.34652
247990047	chr1:247990047:T:A	5.8033e-33	-6.80511e-10	-1.34921	1.83964e-07	-6.80511e-10	-1.34554
247990134	chr1:247990134:A:T	6.02932e-33	-6.80511e-10	-1.311	2.00974e-07	-6.80511e-10	-1.25711
247990256	chr1:247990256:A:T	5.8052e-33	-6.80511e-10	-1.34888	1.84034e-07	-6.80511e-10	-1.34516
247990276	chr1:247990276:T:A	5.23927e-34	-2.39697	-1.35706	1.60566e-08	-2.43874	-1.34542
247990514	chr1:247990514:AT:A	5.74433e-33	-6.80511e-10	-1.35942	1.81602e-07	-6.80511e-10	-1.35846
247990787	chr1:247990787:A:C	6.3351e-33	-6.80511e-10	-1.26153	1.99007e-07	-6.80511e-10	-1.26694
247990922	chr1:247990922:C:T	5.81467e-33	-1.34725	-3.54985e-10	2.45521e-07	-1.0569	-3.54985e-10
247991006	chr1:247991006:G:A	6.42141e-33	-6.80511e-10	-1.24799	1.939e-07	-6.80511e-10	-1.29294
247991194	chr1:247991194:A:G	5.75028e-33	-6.80511e-10	-1.35838	1.81428e-07	-6.80511e-10	-1.35942
247991686	chr1:247991686:C:A	7.27344e-33	-6.80511e-10	-1.1234	2.27055e-07	-6.80511e-10	-1.13509
247991922	chr1:247991922:G:A	7.3865e-33	-6.80511e-10	-1.10798	2.30503e-07	-6.80511e-10	-1.12002
247992125	chr1:247992125:C:A	6.2174e-33	-6.80511e-10	-1.28028	2.09613e-07	-6.80511e-10	-1.21502
247992315	chr1:247992315:T:A	2.76527e-33	-0.83377	-1.25672	5.4918e-08	-1.25468	-1.29976
247992546	chr1:247992546:C:T	5.93265e-33	-6.80511e-10	-1.32716	1.92535e-07	-6.80511e-10	-1.3
247992699	chr1:247992699:G:A	5.82282e-33	-6.80511e-10	-1.34585	1.86185e-07	-6.80511e-10	-1.33354
247992908	chr1:247992908:A:G	5.82004e-33	-6.80511e-10	-1.34632	1.86067e-07	-6.80511e-10	-1.33417
247992917	chr1:247992917:G:T	5.87221e-33	-6.80511e-10	-1.3374	1.92974e-07	-6.80511e-10	-1.29773
247993020	chr1:247993020:C:T	6.98163e-33	-6.80511e-10	-1.16435	2.25451e-07	-6.80511e-10	-1.14217
247993035	chr1:247993035:G:T	7.9785e-33	-6.80511e-10	-1.03088	2.6277e-07	-6.80511e-10	-0.989
247993404	chr1:247993404:T:G	6.86967e-33	-6.80511e-10	-1.18052	2.21633e-07	-6.80511e-10	-1.15926
247993443	chr1:247993443:G:A	6.30258e-33	-6.80511e-10	-1.26667	1.97991e-07	-6.80511e-10	-1.27206
247993485	chr1:247993485:G:C	5.84948e-33	-6.80511e-10	-1.34128	1.87329e-07	-6.80511e-10	-1.32742
247993568	chr1:247993568:A:C	6.21843e-33	-6.80511e-10	-1.28011	2.01642e-07	-6.80511e-10	-1.25379
247993606	chr1:247993606:G:A	5.86797e-33	-6.80511e-10	-1.33812	1.88108e-07	-6.80511e-10	-1.32326
247993688	chr1:247993688:A:C	6.24354e-33	-6.80511e-10	-1.27608	1.95542e-07	-6.80511e-10	-1.2845
247993921	chr1:247993921:T:C	6.71e-33	-6.80511e-10	-1.20403	2.11869e-07	-6.80511e-10	-1.20431
247994018	chr1:247994018:T:C	5.99574e-33	-6.80511e-10	-1.31658	1.89923e-07	-6.80511e-10	-1.31366
247994179	chr1:247994179:A:G	5.2437e-34	-2.39338	-1.35981	1.61151e-08	-2.42402	-1.3565
247994180	chr1:247994180:G:A	5.25236e-34	-2.43451	-1.31703	1.70748e-08	-2.44738	-1.2753
247994207	chr1:247994207:T:C	3.55535e-33	-1.83918	-3.54985e-10	1.15466e-07	-1.81131	-3.54985e-10
247994217	chr1:247994217:A:G	6.37062e-33	-6.80511e-10	-1.25593	2.0728e-07	-6.80511e-10	-1.22621
247994223	chr1:247994223:C:T	7.20318e-33	-6.80511e-10	-1.13311	2.36365e-07	-6.80511e-10	-1.0949
247994308	chr1:247994308:A:G	5.83745e-33	-6.80511e-10	-1.34334	1.86821e-07	-6.80511e-10	-1.33013
247994313	chr1:247994313:C:T	5.85378e-33	-6.80511e-10	-1.34054	1.87515e-07	-6.80511e-10	-1.32642
247994733	chr1:247994733:A:G	8.12053e-33	-6.80511e-10	-1.01324	2.55736e-07	-6.80511e-10	-1.01613
247995418	chr1:247995418:C:G	6.25503e-33	-6.80511e-10	-1.27425	2.02794e-07	-6.80511e-10	-1.24809
247995724	chr1:247995724:TTTTG:T	8.54261e-33	-6.80511e-10	-0.962565	2.75574e-07	-6.80511e-10	-0.941423
247995948	chr1:247995948:A:G	6.56366e-33	-6.80511e-10	-1.22608	2.08389e-07	-6.80511e-10	-1.22087
247996421	chr1:247996421:T:G	5.88769e-33	-6.80511e-10	-1.33477	1.875e-07	-6.80511e-10	-1.3265
247996499	chr1:247996499:G:A	6.07383e-33	-6.80511e-10	-1.30364	1.96159e-07	-6.80511e-10	-1.28135
247996543	chr1:247996543:A:G	6.26684e-33	-6.80511e-10	-1.27236	2.03418e-07	-6.80511e-10	-1.24502
247996560	chr1:247996560:T:C	6.3119e-33	-6.80511e-10	-1.26519	2.05088e-07	-6.80511e-10	-1.23684
247996938	chr1:247996938:T:C	6.00798e-33	-6.80511e-10	-1.31454	1.91996e-07	-6.80511e-10	-1.30281
247996981	chr1:247996981:T:C	6.25773e-33	-6.80511e-10	-1.27381	2.03079e-07	-6.80511e-10	-1.24668
247997161	chr1:247997161:C:A	6.13409e-33	-6.80511e-10	-1.29377	1.9844e-07	-6.80511e-10	-1.26979
247997178	chr1:247997178:A:T	4.97943e-34	-2.45413	-1.35077	1.59332e-08	-2.44497	-1.3469
247997270	chr1:247997270:T:G	6.78587e-33	-6.80511e-10	-1.19279	2.22436e-07	-6.80511e-10	-1.15564
247997316	chr1:247997316:C:CTAAA	6.76853e-33	-6.80511e-10	-1.19535	2.2169e-07	-6.80511e-10	-1.159
247997456	chr1:247997456:A:C	6.17125e-33	-6.80511e-10	-1.28773	1.94001e-07	-6.80511e-10	-1.29242
247997745	chr1:247997745:T:G	5.15696e-34	-2.4522	-1.31767	1.63817e-08	-2.43993	-1.32418
247998224	chr1:247998224:G:C	5.74479e-33	-6.80511e-10	-1.35934	1.81547e-07	-6.80511e-10	-1.35877
247998360	chr1:247998360:T:C	5.17375e-33	-1.51569	0.0516536	1.33415e-07	-1.7573	0.0904871
247998492	chr1:247998492:A:G	4.93605e-34	-2.45464	-1.35901	1.57593e-08	-2.44301	-1.35984
247998750	chr1:247998750:C:T	5.0208e-34	-2.45365	-1.34298	1.5884e-08	-2.44779	-1.34718
247998753	chr1:247998753:ATTTTG:A	6.17694e-33	-6.80511e-10	-1.28681	1.94174e-07	-6.80511e-10	-1.29152
247998875	chr1:247998875:C:A	1.18887e-32	-6.80511e-10	-0.632045	3.57717e-07	-6.80511e-10	-0.680539
247998897	chr1:247998897:TTG:T	6.95191e-33	-6.80511e-10	-1.16861	2.28285e-07	-6.80511e-10	-1.12969
247998953	chr1:247998953:C:A	6.60891e-33	-6.80511e-10	-1.21921	2.09853e-07	-6.80511e-10	-1.21387
247999090	chr1:247999090:A:G	5.77082e-33	-6.80511e-10	-1.35482	1.82726e-07	-6.80511e-10	-1.35229
247999300	chr1:247999300:T:C	4.93467e-34	-2.45442	-1.35951	1.57497e-08	-2.44513	-1.35833
247999392	chr1:247999392:G:A	1.6351e-33	-1.28203	-1.3339	2.06383e-08	-2.17537	-1.35776
247999439	chr1:247999439:TACTC:T	5.76359e-33	-6.80511e-10	-1.35607	1.81356e-07	-6.80511e-10	-1.35982
247999643	chr1:247999643:A:G	7.10418e-33	-6.80511e-10	-1.14695	2.24029e-07	-6.80511e-10	-1.1485
247999731	chr1:247999731:A:G	1.20113e-32	-1.36583	0.744052	3.0906e-07	-1.6307	0.803955
247999955	chr1:247999955:T:C	5.85704e-33	-6.80511e-10	-1.33999	1.86514e-07	-6.80511e-10	-1.33177
248000022	chr1:248000022:G:C	6.22597e-33	-6.80511e-10	-1.2789	1.95676e-07	-6.80511e-10	-1.28382
248000071	chr1:248000071:A:C	5.1438e-34	-2.44015	-1.33228	1.63669e-08	-2.45464	-1.31038
248000251	chr1:248000251:T:C	6.69183e-33	-6.80511e-10	-1.20674	2.04205e-07	-6.80511e-10	-1.24116
248000314	chr1:248000314:C:T	6.129e-33	-6.80511e-10	-1.2946	1.92718e-07	-6.80511e-10	-1.29905
248000577	chr1:248000577:C:A	4.94943e-34	-2.45339	-1.35756	1.56855e-08	-2.44823	-1.35932
248000643	chr1:248000643:T:G	6.67731e-33	-6.80511e-10	-1.20892	2.12142e-07	-6.80511e-10	-1.20302
248000919	chr1:248000919:C:T	5.81543e-33	-6.80511e-10	-1.34712	1.84913e-07	-6.80511e-10	-1.3404
248000930	chr1:248000930:TA:T	6.74149e-33	-6.80511e-10	-1.19935	2.31999e-07	-6.80511e-10	-1.11355
248001058	chr1:248001058:GTTTA:G	6.89579e-33	-6.80511e-10	-1.17672	2.26265e-07	-6.80511e-10	-1.13857
248001193	chr1:248001193:G:A	5.79348e-33	-6.80511e-10	-1.3509	1.84e-07	-6.80511e-10	-1.34534
248001234	chr1:248001234:C:T	4.24563e-33	-1.66174	-3.54985e-10	7.30503e-08	-2.26913	-3.54985e-10
248001352	chr1:248001352:T:G	5.74463e-33	-6.80511e-10	-1.35937	1.82406e-07	-6.80511e-10	-1.35405
248001544	chr1:248001544:T:G	4.93529e-34	-2.45401	-1.35979	1.58878e-08	-2.43587	-1.35886
248001600	chr1:248001600:G:T	5.76846e-33	-6.80511e-10	-1.35523	1.81511e-07	-6.80511e-10	-1.35896
248002094	chr1:248002094:G:A	4.12558e-32	-6.80511e-10	0.61216	1.40719e-06	-6.80511e-10	0.689069
248002123	chr1:248002123:T:C	6.65437e-33	-6.80511e-10	-1.21236	2.11323e-07	-6.80511e-10	-1.20689
248002203	chr1:248002203:T:C	7.03553e-33	-6.80511e-10	-1.15666	2.3129e-07	-6.80511e-10	-1.11661
248002514	chr1:248002514:A:G	7.47985e-33	-6.80511e-10	-1.09542	2.47209e-07	-6.80511e-10	-1.05005
248002596	chr1:248002596:C:T	7.02365e-33	-6.80511e-10	-1.15835	2.23581e-07	-6.80511e-10	-1.15051
248002675	chr1:248002675:G:A	1.92587e-33	-2.45225	-3.54985e-10	6.10174e-08	-2.44912	-3.54985e-10
248002705	chr1:248002705:G:A	5.31846e-34	-2.45196	-1.28707	1.77691e-08	-2.44241	-1.24041
248002776	chr1:248002776:G:T	1.70063e-33	-1.59659	-0.980039	6.10173e-08	-1.40597	-1.04316
248002783	chr1:248002783:G:A	2.76796e-33	-1.28713	-0.802397	5.60757e-08	-1.65131	-0.882264
248002790	chr1:248002790:A:G	5.57967e-34	-2.42962	-1.26146	1.64899e-08	-2.45463	-1.3029
248002871	chr1:248002871:G:A	2.3637e-33	-2.2474	-3.54985e-10	8.9175e-08	-2.06968	-3.54985e-10
248003111	chr1:248003111:A:T	7.35137e-33	-6.80511e-10	-1.11274	2.42616e-07	-6.80511e-10	-1.0688
248003170	chr1:248003170:C:T	4.96517e-34	-2.45427	-1.3535	1.63694e-08	-2.45179	-1.31307
248003224	chr1:248003224:T:C	6.66199e-34	-2.45455	-1.05925	1.88051e-08	-2.44279	-1.18336
248003489	chr1:248003489:T:A	8.5522e-33	-6.80511e-10	-0.961443	2.86192e-07	-6.80511e-10	-0.903618
248003568	chr1:248003568:A:G	6.94002e-33	-6.80511e-10	-1.17033	2.17641e-07	-6.80511e-10	-1.17743
248003716	chr1:248003716:G:T	5.32072e-34	-2.45464	-1.28397	1.682e-08	-2.44459	-1.29312
248003770	chr1:248003770:T:G	5.01387e-34	-2.45462	-1.34339	1.60013e-08	-2.44058	-1.34703
248003790	chr1:248003790:T:C	5.01198e-34	-2.43932	-1.35907	1.62481e-08	-2.42209	-1.35022
248003794	chr1:248003794:C:T	5.00526e-34	-2.44377	-1.35596	1.62676e-08	-2.42879	-1.34231
248003834	chr1:248003834:A:T	9.43372e-33	-6.80511e-10	-0.86334	3.03981e-07	-6.80511e-10	-0.843315
248003835	chr1:248003835:G:A	6.30694e-33	-6.80511e-10	-1.26598	1.98188e-07	-6.80511e-10	-1.27106
248003837	chr1:248003837:C:G	1.81829e-32	-1.28493	1.07778	4.66021e-07	-1.55835	1.1423
248003884	chr1:248003884:A:G	5.7587e-33	-6.80511e-10	-1.35692	1.81351e-07	-6.80511e-10	-1.35985
248003901	chr1:248003901:C:T	5.88528e-33	-6.80511e-10	-1.33518	1.87538e-07	-6.80511e-10	-1.3263
248003966	chr1:248003966:C:T	5.17395e-34	-2.45312	-1.31346	1.68845e-08	-2.4417	-1.29218
248004117	chr1:248004117:G:T	5.93297e-33	-6.80511e-10	-1.32711	1.89152e-07	-6.80511e-10	-1.31773
248004319	chr1:248004319:G:T	7.40718e-33	-6.80511e-10	-1.10518	2.44603e-07	-6.80511e-10	-1.06064
248004401	chr1:248004401:A:G	7.40344e-33	-6.80511e-10	-1.10569	2.44478e-07	-6.80511e-10	-1.06115
248004608	chr1:248004608:C:G	6.65244e-33	-6.80511e-10	-1.21265	2.11261e-07	-6.80511e-10	-1.20719
248004656	chr1:248004656:TC:T	8.70097e-33	-6.80511e-10	-0.944197	2.65166e-07	-6.80511e-10	-0.979922
248004788	chr1:248004788:G:A	1.08115e-32	-6.80511e-10	-0.727018	3.61471e-07	-6.80511e-10	-0.670097
248004931	chr1:248004931:T:A	6.41367e-33	-6.80511e-10	-1.2492	2.01482e-07	-6.80511e-10	-1.25458
248005048	chr1:248005048:A:T	6.39843e-33	-6.80511e-10	-1.25158	2.01009e-07	-6.80511e-10	-1.25693
248005178	chr1:248005178:G:T	5.79086e-33	-6.80511e-10	-1.35135	1.81352e-07	-6.80511e-10	-1.35984
248005248	chr1:248005248:A:G	7.11803e-33	-6.80511e-10	-1.145	2.33723e-07	-6.80511e-10	-1.10615
248005295	chr1:248005295:C:A	5.6375e-34	-2.45373	-1.22704	1.63364e-08	-2.44724	-1.31964
248005479	chr1:248005479:T:C	7.37219e-33	-6.80511e-10	-1.10992	2.42746e-07	-6.80511e-10	-1.06827
248005561	chr1:248005561:T:C	6.27718e-33	-6.80511e-10	-1.27071	1.98185e-07	-6.80511e-10	-1.27108
248005763	chr1:248005763:C:G	5.26348e-34	-2.44969	-1.29973	1.69439e-08	-2.42184	-1.30853
248005777	chr1:248005777:G:A	7.84287e-33	-6.80511e-10	-1.04803	2.59551e-07	-6.80511e-10	-1.00133
248005791	chr1:248005791:C:T	1.99657e-32	-6.80511e-10	-0.113618	5.91715e-07	-6.80511e-10	-0.177255
248006172	chr1:248006172:C:G	2.55518e-33	-2.16951	-3.54985e-10	7.23412e-08	-2.27889	-3.54985e-10
248006302	chr1:248006302:C:T	6.34599e-33	-6.80511e-10	-1.25981	1.99412e-07	-6.80511e-10	-1.2649
248006312	chr1:248006312:G:A	7.44483e-33	-6.80511e-10	-1.10011	2.45428e-07	-6.80511e-10	-1.05728
248006591	chr1:248006591:C:T	7.39559e-33	-6.80511e-10	-1.10675	2.43608e-07	-6.80511e-10	-1.06472
248006744	chr1:248006744:C:T	3.81769e-33	-1.013	-0.754991	1.73376e-07	-0.719986	-0.684829
248006775	chr1:248006775:G:A	4.32174e-33	-1.01291	-0.631061	1.97678e-07	-0.720068	-0.553571
248006796	chr1:248006796:C:T	6.91958e-33	-6.80511e-10	-1.17328	2.30363e-07	-6.80511e-10	-1.12062
248006939	chr1:248006939:T:A	6.78979e-33	-6.80511e-10	-1.19221	2.15692e-07	-6.80511e-10	-1.18643
248007244	chr1:248007244:C:T	6.82396e-33	-6.80511e-10	-1.18719	2.16797e-07	-6.80511e-10	-1.18132
248007304	chr1:248007304:A:G	7.63524e-33	-6.80511e-10	-1.07486	2.52151e-07	-6.80511e-10	-1.03025
248007451	chr1:248007451:C:T	9.73431e-33	-6.80511e-10	-0.831975	3.2608e-07	-6.80511e-10	-0.773138
248007648	chr1:248007648:T:A	5.49662e-34	-2.45381	-1.25228	1.7495e-08	-2.4352	-1.26317
248007657	chr1:248007657:T:A	6.54305e-33	-6.80511e-10	-1.22923	2.06136e-07	-6.80511e-10	-1.23174
248007695	chr1:248007695:G:A	5.22115e-34	-2.44302	-1.31448	1.60183e-08	-2.45464	-1.33191
248008223	chr1:248008223:T:C	2.04404e-33	-2.39271	-3.54985e-10	6.38236e-08	-2.40416	-3.54985e-10
248008231	chr1:248008231:C:A	7.54453e-33	-6.80511e-10	-1.08681	2.48893e-07	-6.80511e-10	-1.04326
248008272	chr1:248008272:A:T	5.21041e-34	-2.45187	-1.30769	1.6816e-08	-2.45305	-1.2849
248008322	chr1:248008322:A:T	5.84655e-33	-6.80511e-10	-1.34178	1.82546e-07	-6.80511e-10	-1.35328
248008449	chr1:248008449:T:A	6.35243e-33	-6.80511e-10	-1.25879	1.99608e-07	-6.80511e-10	-1.26393
248008460	chr1:248008460:G:T	7.49976e-33	-6.80511e-10	-1.09276	2.47329e-07	-6.80511e-10	-1.04956
248008696	chr1:248008696:A:C	6.36986e-33	-6.80511e-10	-1.25605	2.00094e-07	-6.80511e-10	-1.26149
248009268	chr1:248009268:A:G	6.67007e-33	-6.80511e-10	-1.21	2.12378e-07	-6.80511e-10	-1.20191
248009299	chr1:248009299:G:C	4.70078e-33	-1.5599	-3.54985e-10	1.17776e-07	-1.79149	-3.54985e-10
248009343	chr1:248009343:C:T	7.17161e-33	-6.80511e-10	-1.1375	2.35633e-07	-6.80511e-10	-1.098
248009591	chr1:248009591:G:C	6.56259e-33	-6.80511e-10	-1.22625	2.06746e-07	-6.80511e-10	-1.22879
248009627	chr1:248009627:A:G	6.28707e-33	-6.80511e-10	-1.26914	1.9761e-07	-6.80511e-10	-1.27398
248009651	chr1:248009651:G:A	7.26355e-34	-2.27833	-1.14902	1.6978e-08	-2.45189	-1.27648
248009704	chr1:248009704:A:G	9.68497e-33	-6.80511e-10	-0.837056	3.24401e-07	-6.80511e-10	-0.778301
248009967	chr1:248009967:C:G	6.4788e-33	-6.80511e-10	-1.2391	2.08138e-07	-6.80511e-10	-1.22208
248010021	chr1:248010021:T:C	5.74963e-33	-6.80511e-10	-1.3585	1.81801e-07	-6.80511e-10	-1.35737
248010189	chr1:248010189:T:G	5.75647e-33	-6.80511e-10	-1.35731	1.82237e-07	-6.80511e-10	-1.35497
248010292	chr1:248010292:G:T	3.98372e-33	-0.95368	-0.771735	1.79795e-07	-0.659582	-0.708881
248010379	chr1:248010379:T:C	9.00673e-33	-6.80511e-10	-0.909659	2.87405e-07	-6.80511e-10	-0.899387
248010411	chr1:248010411:G:C	7.58002e-33	-6.80511e-10	-1.08212	2.50168e-07	-6.80511e-10	-1.03815
248010539	chr1:248010539:A:G	6.48298e-33	-6.80511e-10	-1.23845	2.08279e-07	-6.80511e-10	-1.2214
248010656	chr1:248010656:A:G	6.98517e-33	-6.80511e-10	-1.16384	2.11567e-07	-6.80511e-10	-1.20574
248010928	chr1:248010928:A:G	6.57341e-33	-6.80511e-10	-1.2246	2.00957e-07	-6.80511e-10	-1.25719
248011429	chr1:248011429:A:G	7.69515e-33	-6.80511e-10	-1.06704	2.54231e-07	-6.80511e-10	-1.02204
248011662	chr1:248011662:A:G	7.2392e-33	-6.80511e-10	-1.12812	2.38045e-07	-6.80511e-10	-1.08782
248011683	chr1:248011683:T:G	7.35333e-33	-6.80511e-10	-1.11248	2.42108e-07	-6.80511e-10	-1.0709
248012026	chr1:248012026:T:C	6.12394e-33	-6.80511e-10	-1.29543	2.00476e-07	-6.80511e-10	-1.25959
248012053	chr1:248012053:G:T	5.49804e-34	-2.45259	-1.25324	1.72213e-08	-2.4503	-1.26384
248012096	chr1:248012096:A:G	9.54933e-33	-6.80511e-10	-0.851161	3.19612e-07	-6.80511e-10	-0.793171
248012308	chr1:248012308:T:C	6.79378e-33	-6.80511e-10	-1.19162	2.15818e-07	-6.80511e-10	-1.18585
248012398	chr1:248012398:A:G	6.73464e-33	-6.80511e-10	-1.20037	2.14042e-07	-6.80511e-10	-1.19411
248012487	chr1:248012487:T:C	7.63148e-33	-6.80511e-10	-1.07535	2.51994e-07	-6.80511e-10	-1.03088
248012578	chr1:248012578:A:T	1.04043e-32	-6.80511e-10	-0.765411	3.17629e-07	-6.80511e-10	-0.799395
248012787	chr1:248012787:CA:C	7.55944e-33	-6.80511e-10	-1.08483	2.49284e-07	-6.80511e-10	-1.04169
248012833	chr1:248012833:A:T	6.8366e-33	-6.80511e-10	-1.18534	2.17214e-07	-6.80511e-10	-1.1794
248013149	chr1:248013149:CAT:C	2.24896e-32	-0.908263	0.913685	5.50336e-07	-1.22025	0.970503
248013282	chr1:248013282:G:A	3.21753e-33	-0.869655	-1.06936	1.41106e-07	-0.568181	-1.04259
248013470	chr1:248013470:A:G	1.92693e-33	-2.45171	-3.54985e-10	6.08456e-08	-2.45194	-3.54985e-10
248013588	chr1:248013588:C:T	5.79587e-33	-6.80511e-10	-1.35049	1.82738e-07	-6.80511e-10	-1.35223
248014326	chr1:248014326:T:C	1.52114e-32	-6.80511e-10	-0.385587	4.96966e-07	-6.80511e-10	-0.351758
248014728	chr1:248014728:C:G	6.56658e-33	-6.80511e-10	-1.22564	2.07295e-07	-6.80511e-10	-1.22614
248014868	chr1:248014868:A:G	7.31041e-33	-6.80511e-10	-1.11833	2.40586e-07	-6.80511e-10	-1.0772
248014968	chr1:248014968:T:C	6.46328e-33	-6.80511e-10	-1.24149	1.98036e-07	-6.80511e-10	-1.27183
248015036	chr1:248015036:A:G	8.63812e-33	-6.80511e-10	-0.951447	2.8761e-07	-6.80511e-10	-0.898674
248015201	chr1:248015201:G:A	6.33954e-33	-6.80511e-10	-1.26082	1.99129e-07	-6.80511e-10	-1.26633
248015234	chr1:248015234:G:A	5.77541e-33	-6.80511e-10	-1.35402	1.8312e-07	-6.80511e-10	-1.35014
248015244	chr1:248015244:C:T	9.47079e-33	-6.80511e-10	-0.859419	3.16762e-07	-6.80511e-10	-0.802129
248015349	chr1:248015349:C:T	5.44729e-34	-2.4522	-1.2629	1.70452e-08	-2.45094	-1.27347
248015367	chr1:248015367:G:A	6.21862e-33	-6.80511e-10	-1.28008	1.95444e-07	-6.80511e-10	-1.28501
248015449	chr1:248015449:A:T	1.93321e-33	-2.44845	-3.54985e-10	8.52831e-08	-2.1143	-3.54985e-10
248015497	chr1:248015497:G:A	6.55886e-33	-6.80511e-10	-1.22681	2.0663e-07	-6.80511e-10	-1.22935
248015727	chr1:248015727:C:T	1.0613e-33	-1.85075	-1.19739	4.24909e-08	-1.7731	-1.03789
248015907	chr1:248015907:G:C	9.17378e-33	-6.80511e-10	-0.891282	3.06647e-07	-6.80511e-10	-0.834582
248016142	chr1:248016142:C:T	5.22058e-34	-2.43675	-1.32086	1.59456e-08	-2.45417	-1.33693
248016174	chr1:248016174:A:G	5.75054e-33	-6.80511e-10	-1.35834	1.8194e-07	-6.80511e-10	-1.3566
248016492	chr1:248016492:T:C	6.38279e-33	-6.80511e-10	-1.25403	2.00043e-07	-6.80511e-10	-1.26175
248016522	chr1:248016522:C:T	5.83692e-33	-6.80511e-10	-1.34343	1.8153e-07	-6.80511e-10	-1.35886
248016538	chr1:248016538:T:C	1.0243e-32	-6.80511e-10	-0.781036	3.4414e-07	-6.80511e-10	-0.719231
248016614	chr1:248016614:G:T	9.86486e-33	-6.80511e-10	-0.818653	3.30899e-07	-6.80511e-10	-0.758468
248016768	chr1:248016768:T:C	4.32616e-33	-1.64295	-3.54985e-10	7.04177e-08	-2.30584	-3.54985e-10
248016945	chr1:248016945:T:C	9.66842e-33	-6.80511e-10	-0.838767	3.24162e-07	-6.80511e-10	-0.779035
248017169	chr1:248017169:A:C	5.39086e-34	-2.43554	-1.28997	1.63306e-08	-2.45349	-1.31375
248017297	chr1:248017297:C:T	6.40104e-33	-6.80511e-10	-1.25117	2.01007e-07	-6.80511e-10	-1.25694
248017389	chr1:248017389:T:C	6.83842e-33	-6.80511e-10	-1.18507	2.16775e-07	-6.80511e-10	-1.18142
248017506	chr1:248017506:A:C	6.32501e-33	-6.80511e-10	-1.26312	1.99684e-07	-6.80511e-10	-1.26355
248017518	chr1:248017518:A:G	9.59966e-33	-6.80511e-10	-0.845904	3.21757e-07	-6.80511e-10	-0.786482
248017632	chr1:248017632:G:A	5.36433e-34	-2.38253	-1.34792	1.61086e-08	-2.42655	-1.35438
248017718	chr1:248017718:C:T	5.171e-34	-2.43912	-1.32803	1.58897e-08	-2.45372	-1.34088
248017795	chr1:248017795:A:G	8.10369e-34	-2.43845	-0.879445	2.21627e-08	-2.3865	-1.07537
248017798	chr1:248017798:C:T	5.74213e-33	-6.80511e-10	-1.3598	1.81423e-07	-6.80511e-10	-1.35945
248017933	chr1:248017933:T:G	8.28252e-33	-6.80511e-10	-0.993484	2.73339e-07	-6.80511e-10	-0.949567
248018023	chr1:248018023:T:C	8.25299e-33	-6.80511e-10	-0.997055	2.66739e-07	-6.80511e-10	-0.97401
248018073	chr1:248018073:T:G	8.79544e-33	-6.80511e-10	-0.933398	2.89988e-07	-6.80511e-10	-0.890441
248018080	chr1:248018080:G:A	8.83869e-33	-6.80511e-10	-0.928493	2.91513e-07	-6.80511e-10	-0.885197
248018130	chr1:248018130:A:G	2.36167e-33	-1.00366	-1.2446	8.02408e-08	-0.876471	-1.29878
248018139	chr1:248018139:A:G	6.17783e-33	-6.80511e-10	-1.28666	2.01055e-07	-6.80511e-10	-1.2567
248018142	chr1:248018142:G:A	2.06823e-33	-2.38094	-3.54985e-10	9.58142e-08	-1.99787	-3.54985e-10
248018204	chr1:248018204:T:G	8.2278e-33	-6.80511e-10	-1.00011	2.71309e-07	-6.80511e-10	-0.957023
248018244	chr1:248018244:G:A	6.50366e-33	-6.80511e-10	-1.23527	2.01424e-07	-6.80511e-10	-1.25487
248018333	chr1:248018333:A:G	9.41767e-33	-6.80511e-10	-0.865044	3.40597e-07	-6.80511e-10	-0.72958
248018733	chr1:248018733:A:C	5.82594e-33	-6.80511e-10	-1.34531	1.85376e-07	-6.80511e-10	-1.33789
248019167	chr1:248019167:A:G	7.19058e-33	-6.80511e-10	-1.13486	2.69363e-07	-6.80511e-10	-0.964222
248019419	chr1:248019419:C:T	5.82098e-33	-6.80511e-10	-1.34616	1.83062e-07	-6.80511e-10	-1.35046
248019440	chr1:248019440:A:G	5.88209e-33	-6.80511e-10	-1.33572	1.83369e-07	-6.80511e-10	-1.34878
248019454	chr1:248019454:A:G	7.82017e-33	-1.08367	0.0327414	1.9246e-07	-1.36537	0.0649836
248019857	chr1:248019857:G:A	7.86695e-33	-6.80511e-10	-1.04496	2.60405e-07	-6.80511e-10	-0.998043
248019912	chr1:248019912:C:T	5.79733e-33	-6.80511e-10	-1.35023	1.82456e-07	-6.80511e-10	-1.35377
248020124	chr1:248020124:A:G	5.78959e-33	-6.80511e-10	-1.35157	1.82264e-07	-6.80511e-10	-1.35482
248020288	chr1:248020288:C:T	5.76497e-33	-6.80511e-10	-1.35583	1.82752e-07	-6.80511e-10	-1.35215
248020358	chr1:248020358:A:G	6.30371e-33	-6.80511e-10	-1.26649	1.96496e-07	-6.80511e-10	-1.27964
248020360	chr1:248020360:A:T	7.13761e-34	-2.45093	-0.99391	1.95219e-08	-2.45161	-1.13713
248020731	chr1:248020731:G:C	1.11628e-32	-6.80511e-10	-0.695041	3.77567e-07	-6.80511e-10	-0.626532
248020776	chr1:248020776:T:A	6.17106e-33	-6.80511e-10	-1.28776	1.91979e-07	-6.80511e-10	-1.30289
248021156	chr1:248021156:G:A	5.90518e-33	-6.80511e-10	-1.3318	1.82222e-07	-6.80511e-10	-1.35506
248021238	chr1:248021238:G:T	9.5691e-33	-6.80511e-10	-0.849092	2.68099e-07	-6.80511e-10	-0.968925
248021302	chr1:248021302:T:A	6.79428e-34	-2.45225	-1.04189	1.88491e-08	-2.45012	-1.1737
248021326	chr1:248021326:T:C	6.85322e-33	-6.80511e-10	-1.18291	2.02742e-07	-6.80511e-10	-1.24835
248021349	chr1:248021349:C:G	8.10013e-34	-2.44962	-0.868716	2.73893e-08	-2.45461	-0.795517
248021496	chr1:248021496:C:T	6.19076e-33	-6.80511e-10	-1.28457	1.93245e-07	-6.80511e-10	-1.29632
248021551	chr1:248021551:T:G	8.10403e-33	-1.00637	-0.00890051	1.99916e-07	-1.29587	0.033482
248021682	chr1:248021682:T:C	7.19159e-33	-6.80511e-10	-1.13472	2.11205e-07	-6.80511e-10	-1.20745
248021748	chr1:248021748:T:C	7.0559e-33	-6.80511e-10	-1.15377	2.07908e-07	-6.80511e-10	-1.22319
248021806	chr1:248021806:A:G	5.78809e-33	-6.80511e-10	-1.35183	1.81629e-07	-6.80511e-10	-1.35831
248021912	chr1:248021912:T:G	7.86243e-33	-6.80511e-10	-1.04554	2.60244e-07	-6.80511e-10	-0.998659
248021934	chr1:248021934:C:T	6.2831e-33	-6.80511e-10	-1.26977	1.99672e-07	-6.80511e-10	-1.2636
248022037	chr1:248022037:T:C	8.91768e-33	-6.80511e-10	-0.919596	2.96268e-07	-6.80511e-10	-0.869015
248022127	chr1:248022127:C:T	7.15669e-33	-6.80511e-10	-1.13958	2.68453e-07	-6.80511e-10	-0.967605
248022443	chr1:248022443:C:T	6.15373e-33	-6.80511e-10	-1.29057	2.01512e-07	-6.80511e-10	-1.25443
248022581	chr1:248022581:G:A	7.19895e-33	-1.1337	-3.54985e-10	2.98484e-07	-0.861563	-3.54985e-10
248022649	chr1:248022649:A:G	5.77725e-33	-1.3537	-3.54985e-10	8.34583e-08	-2.13593	-3.54985e-10
248023187	chr1:248023187:A:C	8.34615e-33	-6.80511e-10	-0.985831	2.76169e-07	-6.80511e-10	-0.939266
248023275	chr1:248023275:TA:T	8.26991e-33	-6.80511e-10	-0.995008	2.73322e-07	-6.80511e-10	-0.949628
248023483	chr1:248023483:T:C	6.02681e-33	-6.80511e-10	-1.31141	1.88733e-07	-6.80511e-10	-1.31995
248023560	chr1:248023560:C:T	6.33692e-33	-1.26124	-3.54985e-10	3.07146e-07	-0.832955	-3.54985e-10
248023798	chr1:248023798:G:A	6.50499e-34	-2.44382	-1.09383	1.8061e-08	-2.45448	-1.21205
248024037	chr1:248024037:TTTTA:T	6.0532e-33	-6.80511e-10	-1.30704	1.85957e-07	-6.80511e-10	-1.33476
248024363	chr1:248024363:A:C	6.06923e-34	-2.43955	-1.16743	1.72705e-08	-2.45462	-1.25666
248024408	chr1:248024408:T:C	5.87322e-33	-6.80511e-10	-1.33723	1.81847e-07	-6.80511e-10	-1.35712
248024588	chr1:248024588:G:T	6.159e-33	-6.80511e-10	-1.28972	1.87753e-07	-6.80511e-10	-1.32515
248024651	chr1:248024651:G:T	4.65855e-33	-1.56893	-3.54985e-10	1.52587e-07	-1.53255	-3.54985e-10
248024778	chr1:248024778:A:G	6.88875e-33	-6.80511e-10	-1.17774	2.03576e-07	-6.80511e-10	-1.24424
248024837	chr1:248024837:G:A	5.90274e-33	-6.80511e-10	-1.33221	1.82192e-07	-6.80511e-10	-1.35522
248024929	chr1:248024929:T:C	8.52955e-34	-2.3893	-0.87738	2.81614e-08	-2.41686	-0.805465
248024938	chr1:248024938:G:C	6.23729e-33	-6.80511e-10	-1.27709	1.89458e-07	-6.80511e-10	-1.31611
248025166	chr1:248025166:AC:A	5.78549e-33	-6.80511e-10	-1.35228	1.83463e-07	-6.80511e-10	-1.34827
248026769	chr1:248026769:TC:T	5.8404e-33	-6.80511e-10	-1.34283	1.81539e-07	-6.80511e-10	-1.35881
248026897	chr1:248026897:ATTGT:A	6.68975e-33	-6.80511e-10	-1.20705	2.0297e-07	-6.80511e-10	-1.24722
248026970	chr1:248026970:T:C	4.05366e-33	-1.70801	-3.54985e-10	7.05741e-08	-2.30362	-3.54985e-10
248027077	chr1:248027077:A:G	5.94141e-33	-6.80511e-10	-1.32568	1.84967e-07	-6.80511e-10	-1.3401
248027143	chr1:248027143:TG:T	5.08762e-33	-2.449	0.968177	2.00427e-07	-2.19623	0.936398
248027171	chr1:248027171:C:T	9.19814e-33	-6.80511e-10	-0.88863	2.91771e-07	-6.80511e-10	-0.884311
248027176	chr1:248027176:A:G	7.92582e-34	-2.45449	-0.8856	2.15892e-08	-2.44618	-1.0419
248027633	chr1:248027633:G:A	1.16681e-32	-6.80511e-10	-0.650773	3.90755e-07	-6.80511e-10	-0.5922
248027682	chr1:248027682:T:C	7.61477e-33	-6.80511e-10	-1.07754	2.34159e-07	-6.80511e-10	-1.10428
248028186	chr1:248028186:C:T	7.52894e-34	-2.45129	-0.940169	2.44362e-08	-2.45455	-0.909661
248028405	chr1:248028405:T:C	8.63771e-34	-2.41378	-0.840303	2.87885e-08	-2.43471	-0.765595
248028420	chr1:248028420:T:A	5.76114e-33	-6.80511e-10	-1.3565	1.81609e-07	-6.80511e-10	-1.35843
248028846	chr1:248028846:C:A	8.8785e-33	-6.80511e-10	-0.923999	2.94851e-07	-6.80511e-10	-0.87381
248028871	chr1:248028871:T:G	6.09687e-33	-6.80511e-10	-1.29986	1.86443e-07	-6.80511e-10	-1.33215
248028971	chr1:248028971:T:G	6.74562e-33	-6.80511e-10	-1.19874	2.04767e-07	-6.80511e-10	-1.23841
248029177	chr1:248029177:C:T	8.72959e-33	-6.80511e-10	-0.940913	2.89666e-07	-6.80511e-10	-0.891553
248029250	chr1:248029250:T:C	7.85627e-33	-6.80511e-10	-1.04632	2.60041e-07	-6.80511e-10	-0.999442
248029273	chr1:248029273:G:A	5.79609e-33	-6.80511e-10	-1.35045	1.81354e-07	-6.80511e-10	-1.35983
248029442	chr1:248029442:AAATTT:A	6.04352e-33	-6.80511e-10	-1.30864	1.85625e-07	-6.80511e-10	-1.33655
248029596	chr1:248029596:A:G	1.27461e-32	-6.80511e-10	-0.562403	4.35114e-07	-6.80511e-10	-0.484672
248029809	chr1:248029809:G:A	6.07294e-34	-2.45281	-1.15356	1.75324e-08	-2.44943	-1.2468
248029923	chr1:248029923:T:C	6.88465e-34	-2.45078	-1.03014	1.90055e-08	-2.45177	-1.16377
248030072	chr1:248030072:G:T	5.86942e-33	-6.80511e-10	-1.33788	1.90014e-07	-6.80511e-10	-1.31318
248030401	chr1:248030401:T:C	5.74674e-33	-6.80511e-10	-1.359	1.81944e-07	-6.80511e-10	-1.35658
248030452	chr1:248030452:A:G	6.57813e-33	-6.80511e-10	-1.22388	2.09945e-07	-6.80511e-10	-1.21344
248030736	chr1:248030736:T:C	6.2406e-33	-6.80511e-10	-1.27656	1.94544e-07	-6.80511e-10	-1.28962
248030752	chr1:248030752:A:T	1.38969e-33	-1.43913	-1.33942	2.94935e-08	-1.81928	-1.35683
248031047	chr1:248031047:A:G	2.31987e-33	-2.26612	-3.54985e-10	6.79738e-08	-2.34116	-3.54985e-10
248031156	chr1:248031156:C:G	7.17968e-33	-6.80511e-10	-1.13638	2.32072e-07	-6.80511e-10	-1.11323
248031687	chr1:248031687:C:A	5.91376e-33	-6.80511e-10	-1.33035	1.9205e-07	-6.80511e-10	-1.30252
248031717	chr1:248031717:A:G	5.74648e-33	-6.80511e-10	-1.35904	1.81928e-07	-6.80511e-10	-1.35667
248031719	chr1:248031719:T:A	6.87816e-33	-6.80511e-10	-1.17928	2.17063e-07	-6.80511e-10	-1.18009
248032532	chr1:248032532:A:T	6.89427e-34	-2.44581	-1.03372	1.89028e-08	-2.4541	-1.16687
248032571	chr1:248032571:C:A	7.02032e-33	-6.80511e-10	-1.15882	2.61992e-07	-6.80511e-10	-0.991964
248032645	chr1:248032645:T:C	5.84476e-33	-6.80511e-10	-1.34209	1.85832e-07	-6.80511e-10	-1.33544
248032976	chr1:248032976:TAAAAACATAA:T	8.42403e-34	-2.44224	-0.836885	2.84207e-08	-2.45243	-0.760728
248032994	chr1:248032994:T:C	9.36941e-33	-6.80511e-10	-0.870181	3.12053e-07	-6.80511e-10	-0.817106
248033300	chr1:248033300:T:G	4.98978e-33	-1.50024	-3.54985e-10	1.25849e-07	-1.7252	-3.54985e-10
248033938	chr1:248033938:C:G	5.7548e-33	-6.80511e-10	-1.3576	1.81485e-07	-6.80511e-10	-1.3591
248033955	chr1:248033955:T:C	5.75425e-33	-6.80511e-10	-1.35769	1.81476e-07	-6.80511e-10	-1.35916
248034067	chr1:248034067:GC:G	5.76172e-33	-6.80511e-10	-1.35639	1.83402e-07	-6.80511e-10	-1.3486
248034131	chr1:248034131:T:C	1.3927e-32	-6.80511e-10	-0.473805	4.77449e-07	-6.80511e-10	-0.391822
248034182	chr1:248034182:G:A	7.40835e-33	-6.80511e-10	-1.10502	2.18127e-07	-6.80511e-10	-1.1752
248034248	chr1:248034248:A:G	7.78278e-34	-2.44136	-0.916941	2.52979e-08	-2.45196	-0.877596
248034597	chr1:248034597:G:A	6.62434e-33	-6.80511e-10	-1.21688	2.01577e-07	-6.80511e-10	-1.25411
248034641	chr1:248034641:G:C	6.42815e-33	-6.80511e-10	-1.24694	1.96482e-07	-6.80511e-10	-1.27971
248035186	chr1:248035186:C:T	6.64492e-33	-6.80511e-10	-1.21378	2.09313e-07	-6.80511e-10	-1.21645
248035275	chr1:248035275:C:A	1.10793e-33	-1.67859	-1.32655	3.41914e-08	-1.71283	-1.31548
248035788	chr1:248035788:C:A	8.78254e-33	-6.80511e-10	-0.934866	2.64143e-07	-6.80511e-10	-0.983789
248035990	chr1:248035990:CTTATAA:C	6.09854e-33	-6.80511e-10	-1.29958	1.86775e-07	-6.80511e-10	-1.33037
248036036	chr1:248036036:A:T	5.9546e-33	-6.80511e-10	-1.32347	1.85716e-07	-6.80511e-10	-1.33606
248036146	chr1:248036146:T:C	1.51664e-32	-0.308064	-0.080487	3.44018e-07	-0.671402	-0.0481848
248036279	chr1:248036279:G:A	9.37108e-33	-6.80511e-10	-0.870003	3.12299e-07	-6.80511e-10	-0.816319
248036428	chr1:248036428:A:C	6.72722e-33	-6.80511e-10	-1.20147	2.04281e-07	-6.80511e-10	-1.24079
248037610	chr1:248037610:T:A	8.43513e-34	-2.39702	-0.880788	2.69238e-08	-2.42364	-0.843632
248037677	chr1:248037677:T:A	6.60679e-34	-2.40986	-1.11226	1.79625e-08	-2.44589	-1.2261
248037754	chr1:248037754:C:T	8.73019e-33	-6.80511e-10	-0.940844	2.91404e-07	-6.80511e-10	-0.88557
248037936	chr1:248037936:C:T	5.97738e-33	-6.80511e-10	-1.31965	1.83239e-07	-6.80511e-10	-1.34949
248038011	chr1:248038011:T:C	6.17981e-33	-6.80511e-10	-1.28634	1.88441e-07	-6.80511e-10	-1.3215
248038121	chr1:248038121:T:C	7.03871e-33	-6.80511e-10	-1.15621	2.16791e-07	-6.80511e-10	-1.18135
248038554	chr1:248038554:G:A	5.78314e-33	-6.80511e-10	-1.35268	1.82089e-07	-6.80511e-10	-1.35579
248038577	chr1:248038577:T:C	7.29692e-33	-6.80511e-10	-1.12018	2.21737e-07	-6.80511e-10	-1.15879
248038590	chr1:248038590:T:G	7.4256e-33	-6.80511e-10	-1.1027	2.25322e-07	-6.80511e-10	-1.14275
248038872	chr1:248038872:G:C	6.07132e-33	-6.80511e-10	-1.30405	1.89394e-07	-6.80511e-10	-1.31645
248039016	chr1:248039016:A:G	5.74185e-33	-6.80511e-10	-1.35985	1.82352e-07	-6.80511e-10	-1.35434
248039042	chr1:248039042:G:C	6.54132e-34	-2.41377	-1.11831	1.7846e-08	-2.44793	-1.23057
248039080	chr1:248039080:G:A	7.10028e-33	-6.80511e-10	-1.1475	2.65973e-07	-6.80511e-10	-0.976883
248039220	chr1:248039220:G:C	6.08598e-33	-6.80511e-10	-1.30164	1.85911e-07	-6.80511e-10	-1.33501
248039481	chr1:248039481:C:T	9.74618e-33	-6.80511e-10	-0.830756	3.53839e-07	-6.80511e-10	-0.691438
248039556	chr1:248039556:G:A	6.35969e-33	-6.80511e-10	-1.25765	2.00434e-07	-6.80511e-10	-1.25979
248040231	chr1:248040231:T:G	7.87036e-33	-6.80511e-10	-1.04453	2.60526e-07	-6.80511e-10	-0.997578
248041119	chr1:248041119:C:T	6.01178e-33	-6.80511e-10	-1.31391	1.95877e-07	-6.80511e-10	-1.28279
248041241	chr1:248041241:A:G	9.38161e-33	-6.80511e-10	-0.86888	3.12639e-07	-6.80511e-10	-0.815232
248041518	chr1:248041518:TTAAAC:T	5.91241e-33	-6.80511e-10	-1.33058	1.86606e-07	-6.80511e-10	-1.33128
248041765	chr1:248041765:A:G	6.08097e-33	-6.80511e-10	-1.30247	1.84999e-07	-6.80511e-10	-1.33993
248041778	chr1:248041778:G:A	6.18842e-33	-6.80511e-10	-1.28495	1.88959e-07	-6.80511e-10	-1.31875
248041904	chr1:248041904:T:G	6.36707e-34	-2.44154	-1.11754	1.77397e-08	-2.45464	-1.22984
248042117	chr1:248042117:G:A	8.85701e-33	-6.80511e-10	-0.926422	2.94247e-07	-6.80511e-10	-0.87586
248042208	chr1:248042208:A:G	1.58099e-32	-0.356183	0.00918875	3.60519e-07	-0.714854	0.0421195
248042270	chr1:248042270:C:T	6.13405e-33	-6.80511e-10	-1.29378	1.89349e-07	-6.80511e-10	-1.31669
248042271	chr1:248042271:C:T	1.98737e-32	-0.08574	-0.0324954	4.3953e-07	-0.475954	0.0013788
248042555	chr1:248042555:AAAAC:A	1.15341e-32	-6.80511e-10	-0.662325	3.85173e-07	-6.80511e-10	-0.606587
248042688	chr1:248042688:G:A	2.44538e-33	-2.21343	-3.54985e-10	6.98795e-08	-2.31351	-3.54985e-10
248043131	chr1:248043131:T:A	6.80212e-34	-2.40621	-1.08677	1.83124e-08	-2.44376	-1.20894
248043408	chr1:248043408:G:A	6.13587e-33	-6.80511e-10	-1.29348	2.01018e-07	-6.80511e-10	-1.25688
248043417	chr1:248043417:G:C	9.10412e-33	-6.80511e-10	-0.898904	3.02905e-07	-6.80511e-10	-0.846862
248043824	chr1:248043824:T:C	5.75369e-33	-6.80511e-10	-1.35779	1.81466e-07	-6.80511e-10	-1.35921
248044500	chr1:248044500:A:T	7.43915e-33	-6.80511e-10	-1.10087	2.40826e-07	-6.80511e-10	-1.0762
248046069	chr1:248046069:A:G	1.39746e-32	0.0296249	-0.500012	9.49031e-07	0.760885	-0.465724
248046093	chr1:248046093:A:C	1.03831e-32	-6.80511e-10	-0.767453	3.50112e-07	-6.80511e-10	-0.702026
248046153	chr1:248046153:C:A	7.173e-33	-1.13731	-3.54985e-10	2.95551e-07	-0.871437	-3.54985e-10
248046404	chr1:248046404:G:A	6.11436e-33	-6.80511e-10	-1.29699	1.87129e-07	-6.80511e-10	-1.32848
248046438	chr1:248046438:A:G	5.89403e-33	-6.80511e-10	-1.33369	1.86121e-07	-6.80511e-10	-1.33388
248046550	chr1:248046550:A:G	6.75626e-33	-6.80511e-10	-1.19716	2.05832e-07	-6.80511e-10	-1.23322
248046822	chr1:248046822:T:C	5.88765e-33	-6.80511e-10	-1.33478	1.85923e-07	-6.80511e-10	-1.33495
248046834	chr1:248046834:A:C	7.30172e-34	-2.27574	-1.14636	2.1843e-08	-2.22466	-1.25174
248047120	chr1:248047120:T:G	5.85128e-33	-6.80511e-10	-1.34097	1.81594e-07	-6.80511e-10	-1.3585
248047199	chr1:248047199:G:C	1.00049e-33	-2.22421	-0.882933	3.71742e-08	-2.09003	-0.854636
248047343	chr1:248047343:T:C	6.28385e-33	-6.80511e-10	-1.26965	2.0675e-07	-6.80511e-10	-1.22877
248047368	chr1:248047368:T:A	1.50037e-32	-9.1658e-06	-0.399329	1.01494e-06	0.725282	-0.362981
248047570	chr1:248047570:C:T	1.02689e-33	-2.20727	-0.873828	3.96513e-08	-2.06684	-0.813318
248047857	chr1:248047857:T:C	5.74251e-33	-6.80511e-10	-1.35974	1.81388e-07	-6.80511e-10	-1.35964
248048246	chr1:248048246:T:A	5.91803e-33	-6.80511e-10	-1.32963	1.82386e-07	-6.80511e-10	-1.35416
248048451	chr1:248048451:G:C	6.3305e-33	-6.80511e-10	-1.26225	1.92654e-07	-6.80511e-10	-1.29938
248048615	chr1:248048615:G:T	6.16893e-33	-6.80511e-10	-1.28811	1.88474e-07	-6.80511e-10	-1.32132
248049066	chr1:248049066:G:C	6.18565e-33	-6.80511e-10	-1.2854	1.8881e-07	-6.80511e-10	-1.31954
248049339	chr1:248049339:T:C	1.34418e-33	-2.11803	-0.693824	4.10061e-08	-2.21956	-0.626999
248049627	chr1:248049627:C:T	9.33977e-33	-6.80511e-10	-0.87335	3.10776e-07	-6.80511e-10	-0.821206
248049663	chr1:248049663:A:G	6.23521e-33	-6.80511e-10	-1.27742	1.90106e-07	-6.80511e-10	-1.3127
248049863	chr1:248049863:G:A	1.27822e-33	-2.16578	-0.696382	3.78643e-08	-2.25948	-0.666793
248050104	chr1:248050104:A:G	9.20675e-33	-6.80511e-10	-0.887694	3.06172e-07	-6.80511e-10	-0.836132
248050131	chr1:248050131:A:G	1.03366e-33	-2.30356	-0.770969	2.27419e-08	-2.40421	-1.03186
248050152	chr1:248050152:A:C	6.17291e-33	-6.80511e-10	-1.28746	1.91826e-07	-6.80511e-10	-1.30369
248050211	chr1:248050211:C:T	6.13118e-33	-6.80511e-10	-1.29424	1.87738e-07	-6.80511e-10	-1.32523
248050349	chr1:248050349:A:G	5.84999e-33	-6.80511e-10	-1.34119	1.89977e-07	-6.80511e-10	-1.31338
248050559	chr1:248050559:A:G	6.17026e-33	-6.80511e-10	-1.28789	1.88615e-07	-6.80511e-10	-1.32057
248050632	chr1:248050632:G:A	1.98728e-33	-2.42086	-3.54985e-10	6.22842e-08	-2.42857	-3.54985e-10
248050829	chr1:248050829:A:G	5.86646e-34	-2.38339	-1.25758	1.95456e-08	-2.26425	-1.32328
248051170	chr1:248051170:C:A	8.9007e-33	-6.80511e-10	-0.921501	2.95529e-07	-6.80511e-10	-0.871512
248051571	chr1:248051571:T:C	9.78469e-34	-2.20679	-0.922606	2.37334e-08	-2.33101	-1.06239
248051572	chr1:248051572:G:A	6.50461e-33	-6.80511e-10	-1.23512	1.96812e-07	-6.80511e-10	-1.27803
248051701	chr1:248051701:A:G	6.2863e-33	-6.80511e-10	-1.26926	1.99783e-07	-6.80511e-10	-1.26305
248051711	chr1:248051711:G:A	7.2741e-33	-6.80511e-10	-1.12331	2.35314e-07	-6.80511e-10	-1.09936
248051718	chr1:248051718:C:T	5.80455e-33	-6.80511e-10	-1.34899	1.8146e-07	-6.80511e-10	-1.35924
248051962	chr1:248051962:A:G	1.53962e-33	-2.09134	-0.58475	4.51561e-08	-2.22096	-0.529194
248052014	chr1:248052014:T:C	6.31879e-33	-6.80511e-10	-1.2641	2.08319e-07	-6.80511e-10	-1.22121
248052409	chr1:248052409:C:G	1.30648e-32	-6.80511e-10	-0.537707	4.08273e-07	-6.80511e-10	-0.548344
248052443	chr1:248052443:A:G	6.25851e-33	-6.80511e-10	-1.27369	1.89073e-07	-6.80511e-10	-1.31815
248052721	chr1:248052721:A:G	5.86483e-33	-6.80511e-10	-1.33866	1.8336e-07	-6.80511e-10	-1.34883
248052980	chr1:248052980:T:C	9.06832e-33	-6.80511e-10	-0.902845	3.06451e-07	-6.80511e-10	-0.835224
248053314	chr1:248053314:A:G	7.25018e-33	-6.80511e-10	-1.12661	2.48584e-07	-6.80511e-10	-1.0445
248054157	chr1:248054157:G:A	2.51176e-32	-6.80511e-10	0.115936	6.67768e-07	-6.80511e-10	-0.0563385
248054263	chr1:248054263:G:T	9.20582e-33	-6.80511e-10	-0.887795	2.89129e-07	-6.80511e-10	-0.893407
248054593	chr1:248054593:T:G	3.5561e-32	0.204585	0.259032	7.69216e-07	-0.163107	0.248199
248054907	chr1:248054907:C:T	1.15838e-32	-6.80511e-10	-0.658024	3.69304e-07	-6.80511e-10	-0.64866
248054998	chr1:248054998:T:G	6.01933e-33	-6.80511e-10	-1.31266	1.8739e-07	-6.80511e-10	-1.32709
248055253	chr1:248055253:G:A	6.36031e-33	-6.80511e-10	-1.25755	2.12232e-07	-6.80511e-10	-1.2026
248055296	chr1:248055296:T:C	6.03563e-33	-6.80511e-10	-1.30995	1.98846e-07	-6.80511e-10	-1.26775
248055574	chr1:248055574:C:T	8.70986e-33	-6.80511e-10	-0.943176	2.86954e-07	-6.80511e-10	-0.900958
248055778	chr1:248055778:A:G	6.11149e-33	-6.80511e-10	-1.29746	2.02192e-07	-6.80511e-10	-1.25106
248056165	chr1:248056165:A:T	7.70045e-33	-6.80511e-10	-1.06635	2.52591e-07	-6.80511e-10	-1.02851
248056262	chr1:248056262:T:C	6.73712e-33	-6.80511e-10	-1.2	2.12546e-07	-6.80511e-10	-1.20112
248056340	chr1:248056340:G:A	5.7454e-33	-6.80511e-10	-1.35923	1.81377e-07	-6.80511e-10	-1.3597
248056502	chr1:248056502:G:A	7.97893e-34	-2.29374	-1.03967	2.38542e-08	-2.34168	-1.04664
248056559	chr1:248056559:C:T	5.88554e-33	-6.80511e-10	-1.33513	1.91712e-07	-6.80511e-10	-1.30428
248056765	chr1:248056765:G:A	6.82542e-33	-6.80511e-10	-1.18698	2.20909e-07	-6.80511e-10	-1.16253
248056948	chr1:248056948:C:T	5.6482e-33	-1.77011	0.393812	1.43293e-07	-1.91913	0.323743
248057227	chr1:248057227:C:T	6.49151e-33	-6.80511e-10	-1.23714	2.202e-07	-6.80511e-10	-1.16574
248057943	chr1:248057943:A:G	1.98759e-33	-2.42071	-3.54985e-10	6.37161e-08	-2.40584	-3.54985e-10
248058040	chr1:248058040:G:A	3.06734e-33	-1.98682	-3.54985e-10	7.88661e-08	-2.19253	-3.54985e-10
248058052	chr1:248058052:A:G	7.55514e-33	-1.0854	-3.54985e-10	1.05384e-06	0.399912	-3.54985e-10
248058106	chr1:248058106:CA:C	2.4183e-31	0.458923	1.92168	4.37326e-06	-0.043869	1.86685
248058194	chr1:248058194:G:A	6.43423e-33	-6.80511e-10	-1.246	2.16933e-07	-6.80511e-10	-1.18069
248058293	chr1:248058293:AT:A	6.47627e-33	-6.80511e-10	-1.23949	2.04356e-07	-6.80511e-10	-1.24042
248058469	chr1:248058469:C:A	3.69954e-32	0.167757	0.335405	8.02009e-07	-0.197316	0.324156
248058637	chr1:248058637:G:T	7.93596e-33	-6.80511e-10	-1.03623	2.80555e-07	-6.80511e-10	-0.923509
248058673	chr1:248058673:CACTT:C	6.17117e-34	-2.26425	-1.32608	1.96093e-08	-2.26611	-1.31816
248058738	chr1:248058738:AT:A	6.46065e-33	-6.80511e-10	-1.2419	2.0386e-07	-6.80511e-10	-1.24284
248059012	chr1:248059012:ATATT:A	1.07196e-32	-6.80511e-10	-0.735557	3.28693e-07	-6.80511e-10	-0.765156
248059088	chr1:248059088:CT:C	2.81325e-32	-6.80511e-10	0.229293	7.45459e-07	-6.80511e-10	0.0537205
248059771	chr1:248059771:G:A	2.90122e-32	-6.80511e-10	0.260085	7.67346e-07	-6.80511e-10	0.0826579
248060136	chr1:248060136:C:T	7.46842e-34	-2.30983	-1.0897	1.87371e-08	-2.39193	-1.23785
248060235	chr1:248060235:A:G	4.65769e-33	-1.83551	0.266398	1.18976e-07	-1.97992	0.198564
248060313	chr1:248060313:C:G	1.0366e-33	-2.26412	-0.80756	2.40801e-08	-2.36197	-1.01693
248060439	chr1:248060439:C:G	3.04621e-33	-1.00867	-0.985066	1.53517e-07	-0.724519	-0.80195
248060797	chr1:248060797:T:C	5.37158e-33	-1.79606	0.369551	1.36539e-07	-1.94385	0.300182
248060914	chr1:248060914:C:T	5.5033e-33	-1.78882	0.386539	1.3962e-07	-1.93791	0.31655
248060925	chr1:248060925:T:C	8.16374e-33	-1.00793	-3.54985e-10	3.48344e-07	-0.70709	-3.54985e-10
248061153	chr1:248061153:C:T	9.5314e-33	-6.80511e-10	-0.853039	2.88691e-07	-6.80511e-10	-0.894922
248061187	chr1:248061187:A:G	9.33571e-34	-2.30496	-0.871407	2.23543e-08	-2.38296	-1.0703
248061276	chr1:248061276:T:C	5.07814e-33	-1.76755	0.284869	1.28707e-07	-1.92144	0.218695
248061284	chr1:248061284:C:T	4.62368e-33	-1.80598	0.229544	1.17796e-07	-1.95451	0.163182
248061285	chr1:248061285:A:G	4.18869e-33	-1.86941	0.194162	1.07568e-07	-2.0102	0.128044
248061452	chr1:248061452:T:C	9.46339e-34	-2.25993	-0.902857	2.23359e-08	-2.35826	-1.09582
248061856	chr1:248061856:A:G	8.2434e-33	-6.80511e-10	-0.998218	2.49149e-07	-6.80511e-10	-1.04223
248061861	chr1:248061861:T:C	6.44636e-33	-6.80511e-10	-1.24412	1.96125e-07	-6.80511e-10	-1.28153
248061880	chr1:248061880:T:G	6.40142e-33	-6.80511e-10	-1.25111	2.00328e-07	-6.80511e-10	-1.26032
248061899	chr1:248061899:A:G	6.94109e-33	-6.80511e-10	-1.17017	2.13499e-07	-6.80511e-10	-1.19665
248062038	chr1:248062038:T:C	1.6581e-33	-1.85472	-0.747235	4.35303e-08	-1.9966	-0.79022
248062299	chr1:248062299:T:A	5.66776e-34	-2.33211	-1.34332	1.80195e-08	-2.33125	-1.33757
248062315	chr1:248062315:A:G	6.5121e-33	-6.80511e-10	-1.23397	1.97781e-07	-6.80511e-10	-1.27312
248062502	chr1:248062502:A:G	8.57206e-34	-1.90884	-1.35287	3.63513e-08	-1.61124	-1.35581
248062684	chr1:248062684:A:ATTT	7.9252e-33	-6.80511e-10	-1.03758	2.39804e-07	-6.80511e-10	-1.08046
248062821	chr1:248062821:C:T	5.92833e-33	-6.80511e-10	-1.32789	1.86017e-07	-6.80511e-10	-1.33444
248062952	chr1:248062952:T:C	1.99182e-33	-2.41858	-3.54985e-10	6.0685e-08	-2.45458	-3.54985e-10
248063102	chr1:248063102:C:G	2.00685e-33	-2.41106	-3.54985e-10	6.43821e-08	-2.39544	-3.54985e-10
248063315	chr1:248063315:C:T	1.24327e-32	-6.80511e-10	-0.587302	3.80005e-07	-6.80511e-10	-0.620096
248063582	chr1:248063582:G:A	5.81095e-33	-6.80511e-10	-1.34789	1.82351e-07	-6.80511e-10	-1.35435
248063601	chr1:248063601:G:C	6.07046e-33	-6.80511e-10	-1.3042	1.89252e-07	-6.80511e-10	-1.3172
248063801	chr1:248063801:T:C	7.86239e-33	-6.80511e-10	-1.04554	2.34759e-07	-6.80511e-10	-1.10172
248063819	chr1:248063819:T:C	2.29923e-32	0.0275265	-3.54985e-10	2.02383e-07	-1.25012	-3.54985e-10
248063899	chr1:248063899:A:C	1.1571e-33	-2.19142	-0.770292	2.37227e-08	-2.32163	-1.07222
248063978	chr1:248063978:A:G	1.28101e-33	-1.70433	-1.15565	5.93318e-08	-1.34049	-1.13665
248064143	chr1:248064143:C:G	1.51641e-33	-1.34171	-1.34957	7.19171e-08	-0.928005	-1.35676
248064198	chr1:248064198:G:T	6.91531e-33	-6.80511e-10	-1.17389	2.20823e-07	-6.80511e-10	-1.16292
248064253	chr1:248064253:A:T	5.36608e-34	-2.37796	-1.35216	1.7045e-08	-2.37497	-1.34945
248064319	chr1:248064319:A:G	2.41265e-33	-0.871598	-1.35531	1.29409e-07	-0.389752	-1.30755
248064343	chr1:248064343:G:A	1.92476e-33	-1.10001	-1.35282	9.99554e-08	-0.655913	-1.29964
248064439	chr1:248064439:A:C	6.4608e-33	-6.80511e-10	-1.24188	2.18888e-07	-6.80511e-10	-1.17172
248064487	chr1:248064487:C:T	5.75873e-33	-6.80511e-10	-1.35691	1.85023e-07	-6.80511e-10	-1.3398
248064492	chr1:248064492:T:C	6.72746e-33	-6.80511e-10	-1.20143	2.27716e-07	-6.80511e-10	-1.13218
248064789	chr1:248064789:C:T	5.84002e-33	-6.80511e-10	-1.3429	1.84083e-07	-6.80511e-10	-1.34489
248065013	chr1:248065013:C:T	5.31402e-34	-2.38204	-1.35782	1.68615e-08	-2.37919	-1.35606
248065259	chr1:248065259:G:A	5.81054e-33	-6.80511e-10	-1.34796	1.82358e-07	-6.80511e-10	-1.35431
248065470	chr1:248065470:C:T	2.89735e-32	0.212701	0.04605	6.10046e-07	-0.178469	0.031724
248065840	chr1:248065840:CAT:C	7.91563e-33	-6.80511e-10	-1.03879	2.36556e-07	-6.80511e-10	-1.0941
248066188	chr1:248066188:C:T	8.31529e-34	-2.26894	-1.02318	1.97784e-08	-2.37372	-1.20197
248066288	chr1:248066288:C:T	5.80485e-33	-6.80511e-10	-1.34894	1.81389e-07	-6.80511e-10	-1.35964
248067114	chr1:248067114:T:C	5.78297e-33	-6.80511e-10	-1.35271	1.83069e-07	-6.80511e-10	-1.35042
248067238	chr1:248067238:A:C	5.80211e-33	-6.80511e-10	-1.34941	1.8135e-07	-6.80511e-10	-1.35985
248067483	chr1:248067483:C:T	5.75524e-33	-6.80511e-10	-1.35752	1.81585e-07	-6.80511e-10	-1.35856
248067558	chr1:248067558:C:T	5.74185e-33	-6.80511e-10	-1.35985	1.83148e-07	-6.80511e-10	-1.34999
248067627	chr1:248067627:G:A	5.7501e-33	-6.80511e-10	-1.35841	1.81701e-07	-6.80511e-10	-1.35792
248067666	chr1:248067666:C:T	6.70716e-33	-6.80511e-10	-1.20446	2.19885e-07	-6.80511e-10	-1.16717
248067855	chr1:248067855:G:T	7.82827e-33	-6.80511e-10	-1.04989	2.35045e-07	-6.80511e-10	-1.1005
248067868	chr1:248067868:C:T	7.86222e-33	-6.80511e-10	-1.04556	2.34693e-07	-6.80511e-10	-1.102
248067877	chr1:248067877:A:G	1.35839e-32	-6.80511e-10	-0.498748	4.10862e-07	-6.80511e-10	-0.542023
248067880	chr1:248067880:G:A	1.14202e-32	-6.80511e-10	-0.672246	3.46991e-07	-6.80511e-10	-0.710981
248067960	chr1:248067960:C:T	5.74944e-33	-6.80511e-10	-1.35853	1.84788e-07	-6.80511e-10	-1.34107
248068037	chr1:248068037:T:C	7.43751e-34	-2.06584	-1.33784	2.47095e-08	-1.99334	-1.35975
248068326	chr1:248068326:T:C	6.62361e-33	-6.80511e-10	-1.21699	2.17423e-07	-6.80511e-10	-1.17844
248068451	chr1:248068451:G:A	6.24271e-33	-6.80511e-10	-1.27622	1.96903e-07	-6.80511e-10	-1.27757
248068510	chr1:248068510:T:A	1.8461e-32	-6.80511e-10	-0.191973	5.97232e-07	-6.80511e-10	-0.167974
248068769	chr1:248068769:T:A	1.66122e-33	-1.34326	-1.25682	3.31198e-08	-1.79544	-1.26471
248068829	chr1:248068829:A:G	7.90291e-33	-6.80511e-10	-1.0404	2.48004e-07	-6.80511e-10	-1.04683
248068854	chr1:248068854:A:T	7.06186e-33	-6.80511e-10	-1.15292	2.22825e-07	-6.80511e-10	-1.15389
248069185	chr1:248069185:A:C	6.5593e-33	-6.80511e-10	-1.22675	2.20927e-07	-6.80511e-10	-1.16245
248069228	chr1:248069228:A:G	9.64475e-33	-0.731462	-0.109756	1.53841e-07	-1.16929	-0.355072
248069246	chr1:248069246:G:A	5.77711e-33	-6.80511e-10	-1.35373	1.81354e-07	-6.80511e-10	-1.35983
248069271	chr1:248069271:A:G	2.4852e-33	-2.19728	-3.54985e-10	7.36311e-08	-2.26121	-3.54985e-10
248069290	chr1:248069290:T:A	6.27934e-33	-6.80511e-10	-1.27037	1.87679e-07	-6.80511e-10	-1.32555
248069310	chr1:248069310:G:A	5.74459e-33	-6.80511e-10	-1.35937	1.82033e-07	-6.80511e-10	-1.35609
248069737	chr1:248069737:G:A	2.19039e-33	-1.27841	-1.04514	3.89875e-08	-1.68173	-1.21531
248069770	chr1:248069770:G:A	2.41401e-32	-0.19107	0.267314	4.35464e-07	-0.64269	0.158821
248069771	chr1:248069771:C:T	1.53603e-32	-0.189245	-0.186599	2.41311e-07	-0.686643	-0.38755
248069780	chr1:248069780:A:T	6.28949e-33	-6.80511e-10	-1.26875	1.98366e-07	-6.80511e-10	-1.27017
248070136	chr1:248070136:C:A	5.88676e-33	-6.80511e-10	-1.33493	1.91767e-07	-6.80511e-10	-1.304
248070188	chr1:248070188:C:A	2.11519e-32	-0.291284	0.235384	3.82947e-07	-0.740124	0.12774
248070263	chr1:248070263:A:G	5.81318e-33	-6.80511e-10	-1.3475	1.87986e-07	-6.80511e-10	-1.32391
248070402	chr1:248070402:A:G	5.78517e-33	-6.80511e-10	-1.35233	1.81391e-07	-6.80511e-10	-1.35963
248070435	chr1:248070435:A:G	5.78838e-33	-6.80511e-10	-1.35178	1.81378e-07	-6.80511e-10	-1.3597
248070553	chr1:248070553:A:G	9.3923e-34	-2.00203	-1.16829	3.66707e-08	-1.83467	-1.12363
248070555	chr1:248070555:A:C	9.36979e-34	-2.00612	-1.16661	3.65676e-08	-1.83934	-1.12178
248070591	chr1:248070591:C:G	2.26413e-32	-0.212454	0.224597	4.06573e-07	-0.670064	0.117549
248071236	chr1:248071236:T:C	2.52386e-32	-0.215039	0.33578	4.50883e-07	-0.67296	0.223889
248071244	chr1:248071244:C:T	5.76456e-33	-6.80511e-10	-1.3559	1.81633e-07	-6.80511e-10	-1.35829
248071563	chr1:248071563:G:A	5.77041e-33	-6.80511e-10	-1.35489	1.81616e-07	-6.80511e-10	-1.35838
248071644	chr1:248071644:A:G	6.16517e-33	-6.80511e-10	-1.28872	2.04125e-07	-6.80511e-10	-1.24155
248071799	chr1:248071799:G:A	3.58631e-32	-0.00442807	0.476505	7.70271e-07	-0.369866	0.456328
248072352	chr1:248072352:A:T	2.19323e-32	-0.218818	0.199146	3.9412e-07	-0.675757	0.0921338
248072397	chr1:248072397:A:T	2.00271e-33	-2.41313	-3.54985e-10	6.42623e-08	-2.39731	-3.54985e-10
248072499	chr1:248072499:C:T	8.00901e-33	-6.80511e-10	-1.02706	2.48526e-07	-6.80511e-10	-1.04473
248072669	chr1:248072669:C:G	5.74342e-33	-6.80511e-10	-1.35958	1.8138e-07	-6.80511e-10	-1.35969
248072706	chr1:248072706:T:G	5.88436e-33	-6.80511e-10	-1.33533	1.83392e-07	-6.80511e-10	-1.34866
248072845	chr1:248072845:C:T	5.8309e-33	-6.80511e-10	-1.34446	1.84033e-07	-6.80511e-10	-1.34516
248073004	chr1:248073004:AG:A	4.95316e-33	-0.796871	-0.710735	8.32989e-08	-1.24183	-0.896011
248073084	chr1:248073084:C:T	9.92519e-33	-0.702725	-0.109831	1.5721e-07	-1.14628	-0.356418
248073112	chr1:248073112:A:C	2.80716e-32	-0.129174	0.3563	4.98221e-07	-0.593168	0.243932
248073222	chr1:248073222:A:C	2.22433e-32	-0.22642	0.22083	3.999e-07	-0.682122	0.113056
248073310	chr1:248073310:G:C	5.74522e-33	-6.80511e-10	-1.35926	1.81979e-07	-6.80511e-10	-1.35639
248073374	chr1:248073374:G:A	6.3221e-33	-6.80511e-10	-1.26358	1.8848e-07	-6.80511e-10	-1.32129
248073990	chr1:248073990:G:A	5.74272e-33	-6.80511e-10	-1.3597	1.81422e-07	-6.80511e-10	-1.35945
248074455	chr1:248074455:A:C	8.21303e-34	-2.29431	-1.01018	1.96082e-08	-2.39066	-1.19367
248074475	chr1:248074475:A:G	1.21257e-32	-6.80511e-10	-0.612305	3.67769e-07	-6.80511e-10	-0.652824
248074542	chr1:248074542:T:A	8.61803e-34	-2.27526	-0.981102	2.02491e-08	-2.37827	-1.1739
248074791	chr1:248074791:A:G	2.02961e-33	-2.39979	-3.54985e-10	6.32681e-08	-2.4129	-3.54985e-10
248074819	chr1:248074819:C:T	7.83541e-33	-6.80511e-10	-1.04898	2.45574e-07	-6.80511e-10	-1.05668
248074886	chr1:248074886:G:T	8.01704e-33	-0.726474	-0.299589	1.31398e-07	-1.16106	-0.520983
248075216	chr1:248075216:G:A	5.74503e-33	-6.80511e-10	-1.3593	1.83242e-07	-6.80511e-10	-1.34947
248075356	chr1:248075356:G:C	5.77157e-33	-6.80511e-10	-1.35469	1.81373e-07	-6.80511e-10	-1.35972
248075376	chr1:248075376:G:C	5.76479e-33	-6.80511e-10	-1.35586	1.81374e-07	-6.80511e-10	-1.35972
248075399	chr1:248075399:C:G	5.82097e-33	-6.80511e-10	-1.34616	1.8139e-07	-6.80511e-10	-1.35963
248075710	chr1:248075710:C:T	9.86748e-33	-0.817611	-0.000775781	1.56887e-07	-1.24758	-0.257173
248075881	chr1:248075881:T:C	5.75745e-33	-6.80511e-10	-1.35714	1.82233e-07	-6.80511e-10	-1.35499
248075922	chr1:248075922:C:T	5.81596e-33	-6.80511e-10	-1.34703	1.83548e-07	-6.80511e-10	-1.3478
248075983	chr1:248075983:T:C	1.48591e-32	-6.80511e-10	-0.409019	4.46155e-07	-6.80511e-10	-0.459615
248076038	chr1:248076038:G:T	2.80115e-33	-2.0776	-3.54985e-10	3.02979e-07	-0.846615	-3.54985e-10
248076064	chr1:248076064:G:T	9.2343e-33	-0.726991	-0.157715	1.47775e-07	-1.16548	-0.399107
248076094	chr1:248076094:T:A	2.28119e-32	-0.210671	0.230321	4.09275e-07	-0.667486	0.121593
248076164	chr1:248076164:T:C	5.79173e-33	-6.80511e-10	-1.3512	1.81379e-07	-6.80511e-10	-1.35969
248076228	chr1:248076228:C:T	2.25052e-32	-0.235912	0.242028	4.09122e-07	-0.679179	0.132913
248076239	chr1:248076239:G:GTAGCTTTGTAGCTTT	6.36224e-33	-6.80511e-10	-1.25725	2.00646e-07	-6.80511e-10	-1.25874
248076411	chr1:248076411:C:T	7.44036e-33	-6.80511e-10	-1.10071	2.23292e-07	-6.80511e-10	-1.1518
248076445	chr1:248076445:C:T	5.78373e-33	-6.80511e-10	-1.35258	1.81351e-07	-6.80511e-10	-1.35984
248076479	chr1:248076479:C:T	6.83457e-33	-1.18564	-3.54985e-10	1.84535e-07	-1.34244	-3.54985e-10
248076621	chr1:248076621:G:C	2.46391e-32	-0.163758	0.260463	4.39397e-07	-0.625594	0.150717
248076902	chr1:248076902:G:C	6.41664e-33	-6.80511e-10	-1.24874	2.02342e-07	-6.80511e-10	-1.25032
248077055	chr1:248077055:C:T	9.55052e-33	-6.80511e-10	-0.851036	3.00945e-07	-6.80511e-10	-0.853353
248077114	chr1:248077114:C:T	2.92559e-32	-0.189982	0.458432	5.19499e-07	-0.648674	0.341259
248077166	chr1:248077166:C:G	5.9251e-33	-6.80511e-10	-1.32843	1.82446e-07	-6.80511e-10	-1.35383
248077314	chr1:248077314:G:C	6.49398e-33	-6.80511e-10	-1.23676	2.1191e-07	-6.80511e-10	-1.20412
248077671	chr1:248077671:C:T	9.72346e-33	-0.663236	-0.169854	1.54685e-07	-1.10895	-0.409938
248077762	chr1:248077762:T:A	7.39937e-33	-6.80511e-10	-1.10624	2.32082e-07	-6.80511e-10	-1.11319
248077794	chr1:248077794:G:A	5.75211e-33	-6.80511e-10	-1.35806	1.81655e-07	-6.80511e-10	-1.35817
248077801	chr1:248077801:T:C	5.7634e-33	-6.80511e-10	-1.3561	1.81367e-07	-6.80511e-10	-1.35976
248077810	chr1:248077810:T:C	9.62046e-33	-0.662171	-0.181569	1.53171e-07	-1.10835	-0.420371
248077919	chr1:248077919:A:G	5.84258e-33	-6.80511e-10	-1.34246	1.87153e-07	-6.80511e-10	-1.32835
248077955	chr1:248077955:C:G	5.7893e-33	-6.80511e-10	-1.35162	1.81374e-07	-6.80511e-10	-1.35972
248077997	chr1:248077997:A:C	2.16798e-33	-1.2666	-1.06724	3.83319e-08	-1.67161	-1.24239
248078209	chr1:248078209:G:A	9.96825e-34	-1.82339	-1.28742	3.65216e-08	-1.68517	-1.27721
248078257	chr1:248078257:T:C	5.76682e-33	-6.80511e-10	-1.35551	1.81386e-07	-6.80511e-10	-1.35965
248078698	chr1:248078698:T:A	5.76618e-33	-6.80511e-10	-1.35562	1.81414e-07	-6.80511e-10	-1.3595
248078921	chr1:248078921:G:A	9.07349e-33	-0.682183	-0.220092	1.45342e-07	-1.12636	-0.454834
248078962	chr1:248078962:A:G	8.03336e-34	-2.27907	-1.04754	1.93093e-08	-2.38083	-1.21886
248079182	chr1:248079182:T:C	5.91501e-33	-6.80511e-10	-1.33014	1.93131e-07	-6.80511e-10	-1.29691
248079226	chr1:248079226:C:T	1.19588e-32	-0.681984	0.0558181	2.16533e-07	-1.08953	-0.0930082
248079262	chr1:248079262:CT:C	2.88996e-33	-1.0083	-1.03809	4.86085e-08	-1.46574	-1.21074
248079287	chr1:248079287:T:C	1.182e-32	-0.682539	0.0446993	2.13834e-07	-1.0906	-0.104481
248079330	chr1:248079330:G:A	6.39886e-33	-6.80511e-10	-1.25151	2.01786e-07	-6.80511e-10	-1.25307
248079914	chr1:248079914:C:T	1.14034e-32	-0.660892	-0.0128296	1.77643e-07	-1.11244	-0.268061
248080041	chr1:248080041:T:A	1.99781e-33	-1.30514	-1.11044	3.62009e-08	-1.70221	-1.26898
248080109	chr1:248080109:T:A	6.24959e-33	-6.80511e-10	-1.27512	1.97112e-07	-6.80511e-10	-1.27651
248080362	chr1:248080362:G:A	2.43177e-32	-0.136438	0.220009	4.32748e-07	-0.601763	0.111637
248080452	chr1:248080452:G:A	6.09064e-33	-6.80511e-10	-1.30088	1.91874e-07	-6.80511e-10	-1.30344
248080501	chr1:248080501:T:C	7.80676e-33	-6.80511e-10	-1.05264	2.52898e-07	-6.80511e-10	-1.02729
248080887	chr1:248080887:A:G	2.35682e-32	-0.190205	0.24247	4.21603e-07	-0.649516	0.133301
248080958	chr1:248080958:T:G	8.89778e-33	-6.80511e-10	-0.92183	3.21393e-07	-6.80511e-10	-0.787617
248081139	chr1:248081139:G:A	2.43248e-33	-2.21872	-3.54985e-10	7.23796e-08	-2.27836	-3.54985e-10
248081192	chr1:248081192:T:C	2.26269e-32	-0.000920004	0.0124277	4.87008e-07	-0.367259	-0.00473966
248081370	chr1:248081370:G:T	2.48069e-32	-0.120579	0.224071	4.40124e-07	-0.58873	0.115508
248081770	chr1:248081770:A:G	6.28409e-33	-6.80511e-10	-1.26961	1.98196e-07	-6.80511e-10	-1.27102
248082740	chr1:248082740:T:C	6.77518e-33	-6.80511e-10	-1.19436	2.14507e-07	-6.80511e-10	-1.19194
248083170	chr1:248083170:T:G	2.20243e-32	-0.209812	0.194328	3.95147e-07	-0.667723	0.0867016
248083467	chr1:248083467:C:T	2.41629e-32	-0.141369	0.218555	4.30303e-07	-0.606618	0.110828
248083484	chr1:248083484:T:A	2.273e-32	-0.22679	0.242844	4.08213e-07	-0.682767	0.134278
248084558	chr1:248084558:C:T	1.11889e-32	-6.80511e-10	-0.692707	2.88875e-07	-6.80511e-10	-0.894287
248084570	chr1:248084570:G:A	6.12205e-33	-6.80511e-10	-1.29573	1.89448e-07	-6.80511e-10	-1.31617
248084691	chr1:248084691:A:G	5.81596e-33	-6.80511e-10	-1.34703	1.81386e-07	-6.80511e-10	-1.35965
248085872	chr1:248085872:A:G	7.83313e-33	-6.80511e-10	-1.04927	2.50835e-07	-6.80511e-10	-1.03548
248086059	chr1:248086059:T:C	7.49339e-34	-2.16073	-1.23546	1.72117e-08	-2.41677	-1.29792
248086232	chr1:248086232:G:T	6.19561e-32	-0.00963763	1.02843	1.0479e-06	-0.485499	0.879765
248086593	chr1:248086593:A:G	8.10095e-34	-2.26498	-1.05326	1.93195e-08	-2.37351	-1.22566
248086700	chr1:248086700:G:GA	5.91019e-33	-6.80511e-10	-1.33095	1.84493e-07	-6.80511e-10	-1.34267
248086703	chr1:248086703:C:A	5.75806e-33	-6.80511e-10	-1.35703	1.85071e-07	-6.80511e-10	-1.33954
248086841	chr1:248086841:T:A	6.73951e-33	-1.07732	-0.122329	1.12475e-07	-1.47062	-0.366926
248086899	chr1:248086899:T:C	6.27307e-33	-6.80511e-10	-1.27137	2.08579e-07	-6.80511e-10	-1.21996
248086928	chr1:248086928:T:G	5.76148e-33	-6.80511e-10	-1.35644	1.81431e-07	-6.80511e-10	-1.35941
248087209	chr1:248087209:A:C	7.5482e-33	-6.80511e-10	-1.08632	2.36881e-07	-6.80511e-10	-1.09272
248087223	chr1:248087223:A:G	6.10582e-33	-6.80511e-10	-1.29839	2.03826e-07	-6.80511e-10	-1.24301
248087318	chr1:248087318:A:G	5.79851e-33	-6.80511e-10	-1.35003	1.82113e-07	-6.80511e-10	-1.35565
248087897	chr1:248087897:A:G	6.18775e-32	-0.151709	1.16923	1.06288e-06	-0.608317	1.01678
248088288	chr1:248088288:C:T	5.75036e-33	-6.80511e-10	-1.35837	1.81519e-07	-6.80511e-10	-1.35892
248089129	chr1:248089129:T:C	5.59663e-32	-0.149425	1.06654	9.66774e-07	-0.603789	0.917474
248089217	chr1:248089217:C:T	1.06399e-32	-6.80511e-10	-0.743018	3.21677e-07	-6.80511e-10	-0.786732
248089635	chr1:248089635:G:A	6.59377e-33	-6.80511e-10	-1.22151	2.2458e-07	-6.80511e-10	-1.14605
248089670	chr1:248089670:C:G	9.60173e-33	-6.80511e-10	-0.845688	2.92074e-07	-6.80511e-10	-0.883274
248089768	chr1:248089768:G:A	6.39562e-33	-6.80511e-10	-1.25202	2.16116e-07	-6.80511e-10	-1.18446
248089957	chr1:248089957:T:C	8.69105e-32	0.0283867	1.32886	1.45076e-06	-0.450275	1.16984
248090076	chr1:248090076:G:A	6.04707e-32	0.00868705	0.985841	1.02532e-06	-0.467362	0.839844
248090128	chr1:248090128:C:T	5.80218e-33	-6.80511e-10	-1.3494	1.82245e-07	-6.80511e-10	-1.35493
248090250	chr1:248090250:A:G	5.78293e-34	-2.29546	-1.35985	1.84151e-08	-2.2874	-1.3597
248090372	chr1:248090372:A:G	6.25145e-33	-6.80511e-10	-1.27482	1.91968e-07	-6.80511e-10	-1.30295
248090421	chr1:248090421:T:C	6.05104e-33	-6.80511e-10	-1.3074	1.83519e-07	-6.80511e-10	-1.34796
248090473	chr1:248090473:T:C	9.27402e-33	-0.5844	-0.296014	1.70626e-07	-1.00125	-0.419555
248090479	chr1:248090479:T:C	5.13352e-32	0.0715007	0.759245	8.80522e-07	-0.403148	0.623384
248090517	chr1:248090517:C:T	8.18247e-33	-6.80511e-10	-1.00564	2.61941e-07	-6.80511e-10	-0.992159
248090610	chr1:248090610:C:A	5.75492e-33	-6.80511e-10	-1.35758	1.81575e-07	-6.80511e-10	-1.35861
248090613	chr1:248090613:T:A	6.54153e-33	-6.80511e-10	-1.22946	2.12127e-07	-6.80511e-10	-1.2031
248090698	chr1:248090698:T:G	5.76526e-33	-6.80511e-10	-1.35578	1.81399e-07	-6.80511e-10	-1.35958
248091013	chr1:248091013:G:C	2.11202e-32	-0.180324	0.122922	3.18219e-07	-0.688615	-0.108925
248091275	chr1:248091275:CT:C	6.05182e-33	-6.80511e-10	-1.30727	1.90774e-07	-6.80511e-10	-1.30919
248091410	chr1:248091410:G:GT	9.72755e-33	-0.63865	-0.19402	1.61136e-07	-1.09363	-0.384404
248091572	chr1:248091572:G:A	5.79036e-33	-6.80511e-10	-1.35144	1.82674e-07	-6.80511e-10	-1.35258
248091956	chr1:248091956:T:C	1.97149e-33	-2.42884	-3.54985e-10	8.24934e-08	-2.14756	-3.54985e-10
248091963	chr1:248091963:C:T	9.29181e-33	-0.677185	-0.201313	1.5565e-07	-1.1226	-0.390066
248092040	chr1:248092040:A:G	5.95511e-32	-0.0735311	1.05273	1.02168e-06	-0.537205	0.906131
248092134	chr1:248092134:G:C	5.74203e-33	-6.80511e-10	-1.35982	1.8234e-07	-6.80511e-10	-1.35441
248092472	chr1:248092472:C:A	5.80731e-33	-6.80511e-10	-1.34851	1.82356e-07	-6.80511e-10	-1.35432
248092533	chr1:248092533:A:G	5.92537e-33	-6.80511e-10	-1.32839	1.84863e-07	-6.80511e-10	-1.34067
248092901	chr1:248092901:A:G	8.59341e-33	-0.956636	-3.54985e-10	3.48861e-07	-0.705605	-3.54985e-10
248093036	chr1:248093036:C:T	1.35981e-32	-6.80511e-10	-0.497704	4.44107e-07	-6.80511e-10	-0.464214
248093050	chr1:248093050:G:A	6.10182e-33	-6.80511e-10	-1.29904	1.92323e-07	-6.80511e-10	-1.3011
248093406	chr1:248093406:C:T	6.06831e-33	-6.80511e-10	-1.30455	1.9128e-07	-6.80511e-10	-1.30654
248093622	chr1:248093622:A:G	5.53215e-34	-2.34051	-1.35913	1.7568e-08	-2.33436	-1.35985
248093885	chr1:248093885:T:C	5.81145e-33	-6.80511e-10	-1.3478	1.88068e-07	-6.80511e-10	-1.32348
248093985	chr1:248093985:A:T	5.8361e-33	-6.80511e-10	-1.34357	1.89456e-07	-6.80511e-10	-1.31613
248094073	chr1:248094073:A:G	6.06468e-33	-6.80511e-10	-1.30515	1.91177e-07	-6.80511e-10	-1.30708
248094445	chr1:248094445:C:T	7.06663e-33	-6.80511e-10	-1.15225	2.22191e-07	-6.80511e-10	-1.15674
248094627	chr1:248094627:A:G	4.34036e-32	-6.80511e-10	0.662911	1.13979e-06	-6.80511e-10	0.478319
248094687	chr1:248094687:C:T	6.50717e-33	-6.80511e-10	-1.23473	2.00292e-07	-6.80511e-10	-1.2605
248095201	chr1:248095201:G:A	1.23937e-32	-0.658777	0.0683362	2.18564e-07	-1.10627	-0.0669303
248095847	chr1:248095847:C:T	8.22325e-34	-2.21316	-1.09009	2.48873e-08	-2.21708	-1.12884
248096056	chr1:248096056:A:T	6.50366e-33	-6.80511e-10	-1.23527	2.05959e-07	-6.80511e-10	-1.2326
248096126	chr1:248096126:C:T	5.80667e-33	-6.80511e-10	-1.34862	1.81423e-07	-6.80511e-10	-1.35945
248096144	chr1:248096144:C:T	5.434e-33	-1.41496	-3.54985e-10	2.22854e-07	-1.15377	-3.54985e-10
248096256	chr1:248096256:G:A	2.57267e-32	-6.80511e-10	0.139896	6.91812e-07	-6.80511e-10	-0.0209653
248096275	chr1:248096275:G:C	4.46175e-33	-1.21249	-0.399599	9.40648e-08	-1.51044	-0.505854
248096284	chr1:248096284:G:A	3.2693e-33	-1.92305	-3.54985e-10	1.36277e-07	-1.64559	-3.54985e-10
248096403	chr1:248096403:C:A	1.12049e-33	-1.83774	-1.15612	3.54127e-08	-1.82256	-1.17065
248096508	chr1:248096508:C:T	5.80702e-33	-6.80511e-10	-1.34856	1.8764e-07	-6.80511e-10	-1.32575
248096684	chr1:248096684:T:C	5.80147e-33	-6.80511e-10	-1.34952	1.87864e-07	-6.80511e-10	-1.32456
248096785	chr1:248096785:T:G	7.82851e-33	-6.80511e-10	-1.04986	2.38097e-07	-6.80511e-10	-1.0876
248096907	chr1:248096907:C:T	6.21749e-33	-6.80511e-10	-1.28026	2.05499e-07	-6.80511e-10	-1.23484
248097130	chr1:248097130:G:T	1.27171e-32	0.563571	-1.12825	2.79199e-07	0.201457	-1.12981
248097135	chr1:248097135:C:T	3.13289e-32	0.75892	-0.422011	5.4874e-07	0.258807	-0.511461
248097326	chr1:248097326:C:T	6.50377e-33	-6.80511e-10	-1.23525	2.17735e-07	-6.80511e-10	-1.177
248098027	chr1:248098027:T:C	6.49477e-33	-0.179836	-1.0568	1.12534e-07	-0.671681	-1.16534
248098100	chr1:248098100:A:G	5.86021e-33	-6.80511e-10	-1.33945	1.8363e-07	-6.80511e-10	-1.34736
248098367	chr1:248098367:T:C	7.33236e-33	-6.80511e-10	-1.11533	2.24068e-07	-6.80511e-10	-1.14833
248098584	chr1:248098584:A:G	6.73498e-33	-6.80511e-10	-1.20032	2.26454e-07	-6.80511e-10	-1.13774
248098809	chr1:248098809:T:C	7.22789e-33	-6.80511e-10	-1.12968	2.2096e-07	-6.80511e-10	-1.1623
248098816	chr1:248098816:C:T	6.0167e-33	-6.80511e-10	-1.31309	1.97112e-07	-6.80511e-10	-1.27651
248098848	chr1:248098848:C:T	1.51971e-32	-6.80511e-10	-0.386528	4.22797e-07	-6.80511e-10	-0.513387
248099081	chr1:248099081:C:T	1.29784e-32	-6.80511e-10	-0.544343	3.62877e-07	-6.80511e-10	-0.666215
248099342	chr1:248099342:A:G	2.04933e-33	-1.85377	-0.536352	8.64046e-08	-1.46693	-0.634314
248100169	chr1:248100169:G:A	2.6344e-33	-2.13898	-3.54985e-10	7.20807e-08	-2.28249	-3.54985e-10
248100193	chr1:248100193:T:G	6.81231e-33	-6.80511e-10	-1.1889	2.29516e-07	-6.80511e-10	-1.12431
248100222	chr1:248100222:A:G	6.82388e-33	-6.80511e-10	-1.1872	2.12557e-07	-6.80511e-10	-1.20107
248100396	chr1:248100396:A:G	1.21849e-32	-0.607434	-3.54985e-10	2.2611e-07	-1.13926	-3.54985e-10
248100716	chr1:248100716:C:T	1.08955e-33	-2.39475	-0.627114	2.55319e-08	-2.44624	-0.874107
248100755	chr1:248100755:A:G	8.09212e-33	-6.80511e-10	-1.01674	2.45522e-07	-6.80511e-10	-1.05689
248100895	chr1:248100895:TAAC:T	5.80336e-33	-6.80511e-10	-1.34919	1.82538e-07	-6.80511e-10	-1.35332
248100969	chr1:248100969:C:T	1.13268e-32	0.0861488	-0.766609	2.08327e-07	-0.306238	-0.914933
248101437	chr1:248101437:A:G	5.94724e-33	-1.3247	-3.54985e-10	7.37298e-07	0.0427127	-3.54985e-10
248101795	chr1:248101795:A:T	5.7499e-33	-6.80511e-10	-1.35845	1.81528e-07	-6.80511e-10	-1.35887
248102532	chr1:248102532:C:T	7.18068e-33	-6.80511e-10	-1.13624	2.2002e-07	-6.80511e-10	-1.16656
248103007	chr1:248103007:T:C	5.81421e-33	-6.80511e-10	-1.34733	1.87438e-07	-6.80511e-10	-1.32683
248103151	chr1:248103151:T:G	6.76471e-33	-6.80511e-10	-1.19591	2.27214e-07	-6.80511e-10	-1.13439
248103253	chr1:248103253:A:G	8.50917e-33	0.372747	-1.33923	1.65934e-07	-0.0890855	-1.35961
248103284	chr1:248103284:C:A	6.1314e-33	-6.80511e-10	-1.29421	2.03002e-07	-6.80511e-10	-1.24706
248103476	chr1:248103476:G:A	6.22737e-33	-6.80511e-10	-1.27868	2.07094e-07	-6.80511e-10	-1.22711
248103873	chr1:248103873:G:A	1.00893e-33	-2.17201	-0.926728	2.23327e-08	-2.33697	-1.11726
248104209	chr1:248104209:T:C	9.92204e-33	0.524053	-1.33693	1.89929e-07	0.0461989	-1.35983
248104511	chr1:248104511:A:G	2.34292e-32	1.1321	-1.08575	5.42664e-07	0.858737	-1.12253
248104590	chr1:248104590:A:G	6.15728e-33	-6.80511e-10	-1.29	2.04232e-07	-6.80511e-10	-1.24102
248104609	chr1:248104609:C:T	6.12735e-33	-6.80511e-10	-1.29487	2.02932e-07	-6.80511e-10	-1.24741
248104814	chr1:248104814:G:A	7.09333e-33	-6.80511e-10	-1.14848	2.29542e-07	-6.80511e-10	-1.12419
248104867	chr1:248104867:A:C	1.00729e-32	0.320444	-1.11823	1.90392e-07	-0.101407	-1.20979
248105094	chr1:248105094:C:T	7.19202e-33	-6.80511e-10	-1.13466	2.06775e-07	-6.80511e-10	-1.22865
248105280	chr1:248105280:G:A	7.95516e-34	-2.22572	-1.11068	2.30017e-08	-2.28393	-1.14079
248105297	chr1:248105297:T:C	1.03976e-33	-2.10017	-0.968467	2.27707e-08	-2.28671	-1.14809
248105511	chr1:248105511:A:C	5.91099e-33	-6.80511e-10	-1.33082	1.8441e-07	-6.80511e-10	-1.34312
248105534	chr1:248105534:T:C	2.2071e-33	-2.31595	-3.54985e-10	7.63445e-08	-2.22502	-3.54985e-10
248105577	chr1:248105577:C:T	1.37327e-32	0.593241	-1.0811	2.49464e-07	0.158578	-1.19954
248105596	chr1:248105596:C:T	6.0925e-33	-6.80511e-10	-1.30057	2.01405e-07	-6.80511e-10	-1.25496
248105921	chr1:248105921:C:A	6.99595e-32	1.58889	-0.448607	1.26006e-06	1.17068	-0.592046
248106003	chr1:248106003:A:T	6.52196e-32	1.50741	-0.437287	1.18084e-06	1.09534	-0.58164
248106045	chr1:248106045:G:A	6.60539e-32	1.56452	-0.481681	1.19701e-06	1.14967	-0.62237
248106240	chr1:248106240:G:A	6.07408e-33	-6.80511e-10	-1.3036	2.00593e-07	-6.80511e-10	-1.259
248106321	chr1:248106321:A:G	6.08061e-33	-6.80511e-10	-1.30253	2.00883e-07	-6.80511e-10	-1.25756
248106327	chr1:248106327:C:G	1.22201e-32	0.7553	-1.35985	2.6726e-07	0.387783	-1.35984
248106680	chr1:248106680:G:A	6.15318e-33	-6.80511e-10	-1.29066	2.04052e-07	-6.80511e-10	-1.2419
248106813	chr1:248106813:C:T	9.19108e-34	-1.93701	-1.25497	2.91324e-08	-1.89885	-1.28958
248106816	chr1:248106816:C:A	9.18913e-34	-1.937	-1.25519	2.91254e-08	-1.89891	-1.28976
248107104	chr1:248107104:C:T	1.5685e-32	-6.80511e-10	-0.354928	4.35249e-07	-6.80511e-10	-0.484363
248107235	chr1:248107235:TTC:T	1.19861e-32	-6.80511e-10	-0.623886	3.84419e-07	-6.80511e-10	-0.608546
248107317	chr1:248107317:C:T	5.83989e-33	-6.80511e-10	-1.34292	1.83137e-07	-6.80511e-10	-1.35005
248107374	chr1:248107374:G:C	1.3932e-32	0.796135	-1.26958	3.05961e-07	0.428109	-1.26493
248107714	chr1:248107714:T:C	7.03614e-33	-6.80511e-10	-1.15657	2.15783e-07	-6.80511e-10	-1.18601
248107929	chr1:248107929:C:T	5.74557e-33	-6.80511e-10	-1.3592	1.81786e-07	-6.80511e-10	-1.35745
248108182	chr1:248108182:G:C	8.61628e-33	-0.953978	-3.54985e-10	1.58855e-07	-1.49229	-3.54985e-10
248108324	chr1:248108324:T:C	1.38631e-32	0.764959	-1.24336	3.04281e-07	0.395756	-1.23808
248108337	chr1:248108337:G:A	1.50588e-32	0.847663	-1.24333	3.28612e-07	0.472657	-1.23806
248108338	chr1:248108338:G:T	1.43433e-32	0.809333	-1.25368	3.13963e-07	0.437699	-1.2487
248108418	chr1:248108418:C:A	1.56081e-33	-1.4276	-1.23483	6.10443e-08	-1.19782	-1.25086
248108569	chr1:248108569:G:T	6.85399e-33	-6.80511e-10	-1.1828	2.10753e-07	-6.80511e-10	-1.20959
248108572	chr1:248108572:C:A	6.09337e-33	-6.80511e-10	-1.30043	1.97008e-07	-6.80511e-10	-1.27704
248108969	chr1:248108969:A:T	2.02535e-32	-0.0993027	-3.54985e-10	9.1086e-07	0.254109	-3.54985e-10
248109987	chr1:248109987:A:T	1.06762e-32	-6.80511e-10	-0.739619	3.01974e-07	-6.80511e-10	-0.849938
248110049	chr1:248110049:T:C	1.96609e-33	-2.43159	-3.54985e-10	6.29773e-08	-2.41751	-3.54985e-10
248110253	chr1:248110253:T:G	1.54772e-32	0.528034	-0.896295	2.6782e-07	0.0877001	-1.05767
248110384	chr1:248110384:C:A	9.34026e-34	-1.95891	-1.21697	2.92663e-08	-1.92652	-1.25732
248110452	chr1:248110452:C:T	1.10251e-32	-6.80511e-10	-0.707458	3.10891e-07	-6.80511e-10	-0.820839
248110503	chr1:248110503:A:G	8.58757e-33	-6.80511e-10	-0.957316	2.61202e-07	-6.80511e-10	-0.994985
248110585	chr1:248110585:G:T	6.71993e-32	1.53297	-0.432935	1.21281e-06	1.11713	-0.576711
248110727	chr1:248110727:C:T	8.84437e-33	-0.92785	-3.54985e-10	8.45079e-08	-2.12343	-3.54985e-10
248110728	chr1:248110728:G:A	3.02367e-32	1.37477	-1.07335	6.96142e-07	1.09603	-1.11075
248111102	chr1:248111102:G:A	9.07628e-33	-6.80511e-10	-0.901968	2.95823e-07	-6.80511e-10	-0.870517
248111662	chr1:248111662:A:G	2.2516e-33	-2.29599	-3.54985e-10	6.07373e-08	-2.45372	-3.54985e-10
248111786	chr1:248111786:A:T	8.23538e-33	-6.80511e-10	-0.999191	2.51661e-07	-6.80511e-10	-1.0322
248112338	chr1:248112338:C:T	7.23461e-33	-6.80511e-10	-1.12876	2.21543e-07	-6.80511e-10	-1.15966
248113051	chr1:248113051:A:G	6.88713e-33	-6.80511e-10	-1.17798	2.16021e-07	-6.80511e-10	-1.1849
248113568	chr1:248113568:C:T	6.92736e-33	-6.80511e-10	-1.17215	2.1276e-07	-6.80511e-10	-1.20012
248113743	chr1:248113743:G:A	6.33888e-33	-6.80511e-10	-1.26093	2.10192e-07	-6.80511e-10	-1.21226
248114336	chr1:248114336:G:A	5.75424e-33	-6.80511e-10	-1.3577	1.83893e-07	-6.80511e-10	-1.34593
248114343	chr1:248114343:A:G	2.17039e-33	-2.33272	-3.54985e-10	7.49327e-08	-2.24369	-3.54985e-10
248114360	chr1:248114360:T:A	1.51539e-32	0.500377	-0.889748	2.61813e-07	0.0578133	-1.05046
248114435	chr1:248114435:C:A	1.01154e-32	-6.80511e-10	-0.793569	2.86677e-07	-6.80511e-10	-0.901924
248114445	chr1:248114445:T:A	1.36086e-32	0.761243	-1.25818	2.95814e-07	0.382886	-1.25343
248114629	chr1:248114629:C:T	5.7655e-33	-6.80511e-10	-1.35574	1.81959e-07	-6.80511e-10	-1.3565
248115321	chr1:248115321:G:C	7.32295e-34	-2.08596	-1.33324	2.59421e-08	-1.95436	-1.35005
248116182	chr1:248116182:G:A	8.17363e-34	-2.2608	-1.0485	2.18209e-08	-2.23704	-1.24037
248116530	chr1:248116530:T:C	7.95325e-33	-6.80511e-10	-1.03405	2.43452e-07	-6.80511e-10	-1.06536
248116651	chr1:248116651:C:T	1.40653e-32	0.827855	-1.29178	3.10201e-07	0.466661	-1.28972
248117091	chr1:248117091:T:C	6.70373e-33	-6.80511e-10	-1.20497	2.26278e-07	-6.80511e-10	-1.13852
248117219	chr1:248117219:G:A	9.75112e-33	-0.830249	-3.54985e-10	1.74084e-07	-1.40074	-3.54985e-10
248117471	chr1:248117471:T:C	2.33999e-33	-0.961495	-1.29599	1.09221e-07	-0.550209	-1.3167
248117808	chr1:248117808:T:G	2.0138e-33	-1.06748	-1.34013	9.25228e-08	-0.683008	-1.34982
248118881	chr1:248118881:T:TC	1.09292e-32	-0.71619	-3.54985e-10	7.16752e-08	-2.28814	-3.54985e-10
248118974	chr1:248118974:T:C	2.03018e-33	-2.39951	-3.54985e-10	6.18225e-08	-2.43601	-3.54985e-10
248118998	chr1:248118998:T:C	6.71729e-33	-6.80511e-10	-1.20295	2.07363e-07	-6.80511e-10	-1.22581
248119184	chr1:248119184:G:A	2.83896e-33	-1.00798	-1.05622	1.26059e-07	-0.671284	-1.05224
248119256	chr1:248119256:C:T	5.75618e-33	-6.80511e-10	-1.35736	1.81711e-07	-6.80511e-10	-1.35786
248119353	chr1:248119353:A:C	8.31385e-34	-2.0045	-1.2878	2.64306e-08	-1.96994	-1.31582
248119430	chr1:248119430:T:G	8.17516e-34	-2.00703	-1.30208	2.60699e-08	-1.97302	-1.32648
248120078	chr1:248120078:G:A	1.04986e-32	-6.80511e-10	-0.756391	3.00145e-07	-6.80511e-10	-0.856014
248120416	chr1:248120416:T:C	2.91886e-33	-2.03644	-3.54985e-10	9.65024e-08	-1.99071	-3.54985e-10
248120648	chr1:248120648:G:A	6.93535e-33	-6.80511e-10	-1.171	2.13609e-07	-6.80511e-10	-1.19613
248120664	chr1:248120664:C:T	8.07039e-33	-6.80511e-10	-1.01943	2.60604e-07	-6.80511e-10	-0.997278
248120722	chr1:248120722:A:T	1.1496e-32	-6.80511e-10	-0.665633	3.65721e-07	-6.80511e-10	-0.658409
248120729	chr1:248120729:C:T	1.0993e-32	-6.80511e-10	-0.710376	3.496e-07	-6.80511e-10	-0.70349
248120730	chr1:248120730:A:G	8.31906e-34	-2.21699	-1.07467	2.02098e-08	-2.35995	-1.19416
248120921	chr1:248120921:G:A	2.12507e-33	-1.03665	-1.31718	9.71711e-08	-0.652508	-1.3313
248120923	chr1:248120923:A:G	2.02934e-33	-1.09215	-1.30777	9.20335e-08	-0.714605	-1.32352
248121156	chr1:248121156:T:C	6.87881e-33	-6.80511e-10	-1.17919	2.20694e-07	-6.80511e-10	-1.1635
248121235	chr1:248121235:C:G	5.85627e-33	-6.80511e-10	-1.34012	1.86568e-07	-6.80511e-10	-1.33148
248121357	chr1:248121357:G:C	6.05371e-33	-6.80511e-10	-1.30696	1.99001e-07	-6.80511e-10	-1.26697
248121431	chr1:248121431:A:G	4.73249e-33	-1.55318	-3.54985e-10	1.31246e-07	-1.6832	-3.54985e-10
248121514	chr1:248121514:T:C	2.29046e-33	-0.991531	-1.28735	1.06636e-07	-0.581428	-1.30943
248121520	chr1:248121520:G:C	6.4518e-33	-6.80511e-10	-1.24327	1.99552e-07	-6.80511e-10	-1.26421
248121532	chr1:248121532:T:C	2.25333e-33	-1.06339	-1.23184	1.02441e-07	-0.670338	-1.26065
248121595	chr1:248121595:G:A	2.04883e-33	-1.03097	-1.35939	9.34632e-08	-0.66512	-1.35759
248122009	chr1:248122009:C:T	1.12415e-32	-0.227774	-0.460249	6.75239e-08	-1.67841	-0.669386
248122139	chr1:248122139:G:T	2.01659e-33	-1.04642	-1.3598	9.14352e-08	-0.685856	-1.35879
248122185	chr1:248122185:A:G	1.93409e-33	-1.11933	-1.32867	8.72474e-08	-0.750901	-1.34063
248122507	chr1:248122507:A:G	2.1244e-33	-2.35414	-3.54985e-10	6.45947e-08	-2.39215	-3.54985e-10
248122604	chr1:248122604:G:A	1.15483e-32	0.646951	-1.30805	2.54103e-07	0.283539	-1.30608
248122737	chr1:248122737:C:T	6.32148e-33	-6.80511e-10	-1.26368	2.02226e-07	-6.80511e-10	-1.25089
248123054	chr1:248123054:C:A	2.13352e-33	-0.990301	-1.35956	9.82539e-08	-0.614708	-1.35802
248123271	chr1:248123271:T:C	1.48609e-32	-6.80511e-10	-0.408898	4.65745e-07	-6.80511e-10	-0.416642
248123323	chr1:248123323:A:T	1.03429e-32	-6.80511e-10	-0.771334	2.96125e-07	-6.80511e-10	-0.8695
248123466	chr1:248123466:A:G	8.93872e-33	-6.80511e-10	-0.917239	3.01324e-07	-6.80511e-10	-0.852093
248123532	chr1:248123532:C:T	2.16288e-33	-1.25457	-1.08162	9.4203e-08	-0.882687	-1.13214
248123573	chr1:248123573:A:C	1.04318e-32	-6.80511e-10	-0.762768	3.25612e-07	-6.80511e-10	-0.774573
248123590	chr1:248123590:A:G	2.51654e-33	-0.97201	-1.21274	1.15478e-07	-0.56795	-1.24325
248123692	chr1:248123692:G:T	1.8578e-33	-1.26122	-1.22702	8.21921e-08	-0.895148	-1.25607
248124105	chr1:248124105:T:G	6.57844e-33	0.0795115	-1.30335	1.3397e-07	-0.321675	-1.34099
248125242	chr1:248125242:A:G	2.94626e-33	-0.951973	-1.07512	1.29655e-07	-0.595365	-1.10004
248125705	chr1:248125705:C:T	5.84197e-33	-6.80511e-10	-1.34256	1.889e-07	-6.80511e-10	-1.31906
248126228	chr1:248126228:G:C	8.44751e-34	-2.01422	-1.26213	2.66341e-08	-1.98276	-1.29533
248126261	chr1:248126261:T:C	2.75538e-33	-0.99597	-1.0981	1.20834e-07	-0.643894	-1.12197
248126273	chr1:248126273:C:G	5.92673e-33	-6.80511e-10	-1.32816	1.92533e-07	-6.80511e-10	-1.30001
248126589	chr1:248126589:G:T	6.02717e-33	-6.80511e-10	-1.31135	2.01533e-07	-6.80511e-10	-1.25433
248126849	chr1:248126849:G:A	5.943e-33	-6.80511e-10	-1.32542	1.93246e-07	-6.80511e-10	-1.29632
248127513	chr1:248127513:G:A	7.36945e-34	-2.29951	-1.11337	2.44576e-08	-2.24198	-1.12136
248127516	chr1:248127516:C:T	1.06149e-32	-6.80511e-10	-0.745375	3.6207e-07	-6.80511e-10	-0.668441
248127624	chr1:248127624:TGTG:T	2.21804e-33	-2.31101	-3.54985e-10	6.06924e-08	-2.45446	-3.54985e-10
248127630	chr1:248127630:C:A	2.2519e-33	-2.29586	-3.54985e-10	6.07486e-08	-2.45354	-3.54985e-10
248127932	chr1:248127932:C:T	6.53397e-33	-6.80511e-10	-1.23062	1.93905e-07	-6.80511e-10	-1.29291
248128208	chr1:248128208:A:T	8.48513e-33	0.374408	-1.34372	1.78378e-07	-0.0176501	-1.35872
248128296	chr1:248128296:G:T	7.09256e-33	-6.80511e-10	-1.14859	2.37924e-07	-6.80511e-10	-1.08833
248128387	chr1:248128387:T:C	6.45003e-33	-6.80511e-10	-1.24355	2.14375e-07	-6.80511e-10	-1.19255
248128418	chr1:248128418:T:C	7.49206e-33	-6.80511e-10	-1.09379	2.42788e-07	-6.80511e-10	-1.06809
248128496	chr1:248128496:G:A	6.23269e-33	-6.80511e-10	-1.27782	1.98825e-07	-6.80511e-10	-1.26786
248128570	chr1:248128570:C:T	5.74227e-33	-6.80511e-10	-1.35978	1.81506e-07	-6.80511e-10	-1.35899
248129650	chr1:248129650:C:G	8.82835e-34	-2.29668	-0.935572	2.06067e-08	-2.41022	-1.12444
248130728	chr1:248130728:G:A	7.76789e-33	-6.80511e-10	-1.05763	2.37861e-07	-6.80511e-10	-1.08859
248130785	chr1:248130785:C:A	2.29619e-33	-2.27638	-3.54985e-10	6.99674e-08	-2.31225	-3.54985e-10
248131794	chr1:248131794:C:T	7.29639e-33	-6.80511e-10	-1.12025	2.21886e-07	-6.80511e-10	-1.15812
248131925	chr1:248131925:T:C	6.76884e-33	-6.80511e-10	-1.1953	2.18499e-07	-6.80511e-10	-1.1735
248131952	chr1:248131952:G:A	1.06415e-32	-6.80511e-10	-0.74287	3.62977e-07	-6.80511e-10	-0.66594
248132242	chr1:248132242:T:C	6.99219e-33	-6.80511e-10	-1.16284	2.34155e-07	-6.80511e-10	-1.1043
248133823	chr1:248133823:T:C	2.80861e-33	-0.966092	-1.10885	1.23789e-07	-0.609509	-1.13219
248134289	chr1:248134289:T:G	7.2428e-33	-6.80511e-10	-1.12762	2.20531e-07	-6.80511e-10	-1.16424
248134552	chr1:248134552:A:AT	6.94787e-33	-6.80511e-10	-1.1692	2.21954e-07	-6.80511e-10	-1.15781
248134564	chr1:248134564:G:A	5.91116e-33	-6.80511e-10	-1.33079	1.92185e-07	-6.80511e-10	-1.30182
248134710	chr1:248134710:A:G	6.9605e-33	-6.80511e-10	-1.16738	2.16386e-07	-6.80511e-10	-1.18321
248134721	chr1:248134721:G:A	9.33995e-34	-2.21034	-0.965574	2.11779e-08	-2.36099	-1.14634
248134768	chr1:248134768:G:C	5.81254e-33	-6.80511e-10	-1.34761	1.85602e-07	-6.80511e-10	-1.33667
248135096	chr1:248135096:T:G	9.86736e-33	-6.80511e-10	-0.818399	3.3347e-07	-6.80511e-10	-0.750727
248135125	chr1:248135125:T:C	6.03514e-33	-6.80511e-10	-1.31003	1.87508e-07	-6.80511e-10	-1.32646
248135250	chr1:248135250:T:G	9.52474e-33	-6.80511e-10	-0.853739	3.21185e-07	-6.80511e-10	-0.788261
248135326	chr1:248135326:A:G	5.87594e-33	-1.33677	-3.54985e-10	1.03684e-07	-1.91894	-3.54985e-10
248135328	chr1:248135328:T:TA	9.73816e-34	-2.2044	-0.929761	2.18323e-08	-2.35675	-1.12014
248135483	chr1:248135483:A:G	2.01513e-33	-2.40695	-3.54985e-10	6.99988e-08	-2.3118	-3.54985e-10
248135725	chr1:248135725:C:A	5.74449e-33	-6.80511e-10	-1.35939	1.84288e-07	-6.80511e-10	-1.34378
248136057	chr1:248136057:A:G	7.28051e-33	-6.80511e-10	-1.12243	2.21591e-07	-6.80511e-10	-1.15945
248136180	chr1:248136180:G:A	6.94197e-33	-6.80511e-10	-1.17005	2.21756e-07	-6.80511e-10	-1.1587
248136185	chr1:248136185:T:G	2.42939e-33	-0.909987	-1.31	1.14835e-07	-0.489045	-1.32774
248136413	chr1:248136413:A:G	1.72174e-32	1.05994	-1.32166	3.68503e-07	0.669247	-1.32008
248136442	chr1:248136442:C:G	2.56486e-33	-0.847164	-1.31856	1.22036e-07	-0.421249	-1.33471
248136896	chr1:248136896:C:G	5.99002e-33	-6.80511e-10	-1.31754	1.91856e-07	-6.80511e-10	-1.30353
248137249	chr1:248137249:A:C	7.9912e-33	-6.80511e-10	-1.02929	2.41334e-07	-6.80511e-10	-1.0741
248137549	chr1:248137549:C:T	5.74392e-33	-6.80511e-10	-1.35949	1.82163e-07	-6.80511e-10	-1.35538
248138181	chr1:248138181:G:A	6.51772e-33	-6.80511e-10	-1.23311	2.01707e-07	-6.80511e-10	-1.25346
248138449	chr1:248138449:T:C	6.81493e-33	-6.80511e-10	-1.18852	2.13962e-07	-6.80511e-10	-1.19448
248138731	chr1:248138731:A:G	1.33516e-33	-1.50972	-1.30886	5.56052e-08	-1.25319	-1.28882
248138777	chr1:248138777:T:C	8.73212e-33	-6.80511e-10	-0.940623	2.51596e-07	-6.80511e-10	-1.03245
248138960	chr1:248138960:A:G	8.46311e-33	-6.80511e-10	-0.971915	2.59326e-07	-6.80511e-10	-1.0022
248139081	chr1:248139081:C:T	6.62679e-33	-6.80511e-10	-1.21651	2.08161e-07	-6.80511e-10	-1.22197
248139286	chr1:248139286:A:T	6.50915e-33	-6.80511e-10	-1.23442	2.04539e-07	-6.80511e-10	-1.23952
248139405	chr1:248139405:C:T	1.96934e-33	-2.42993	-3.54985e-10	7.40928e-08	-2.25496	-3.54985e-10
248139871	chr1:248139871:TA:T	5.75466e-33	-6.80511e-10	-1.35762	1.82451e-07	-6.80511e-10	-1.3538
248140009	chr1:248140009:T:C	5.92422e-33	-6.80511e-10	-1.32858	1.83989e-07	-6.80511e-10	-1.3454
248140328	chr1:248140328:T:C	6.96011e-33	-6.80511e-10	-1.16744	2.18431e-07	-6.80511e-10	-1.17381
248140379	chr1:248140379:T:C	7.63687e-34	-2.12331	-1.25391	1.89385e-08	-2.29869	-1.3204
248140427	chr1:248140427:C:T	7.70163e-33	-6.80511e-10	-1.0662	2.33179e-07	-6.80511e-10	-1.10848
248140429	chr1:248140429:A:G	7.70535e-33	-6.80511e-10	-1.06572	2.33283e-07	-6.80511e-10	-1.10803
248140467	chr1:248140467:CTG:C	4.31133e-33	-1.64639	-3.54985e-10	2.10351e-07	-1.2115	-3.54985e-10
248141131	chr1:248141131:C:T	7.95377e-33	-6.80511e-10	-1.03399	2.40886e-07	-6.80511e-10	-1.07595
248141237	chr1:248141237:T:C	7.7192e-33	-6.80511e-10	-1.06392	2.54481e-07	-6.80511e-10	-1.02105
248141247	chr1:248141247:G:A	7.72402e-33	-6.80511e-10	-1.0633	2.54652e-07	-6.80511e-10	-1.02038
248141417	chr1:248141417:T:G	6.01024e-33	-6.80511e-10	-1.31417	1.87588e-07	-6.80511e-10	-1.32603
248141593	chr1:248141593:A:C	5.86994e-33	-6.80511e-10	-1.33779	1.87257e-07	-6.80511e-10	-1.3278
248141835	chr1:248141835:C:G	1.00323e-32	0.533627	-1.33545	2.02357e-07	0.0825829	-1.33283
248142143	chr1:248142143:A:G	7.64883e-33	-6.80511e-10	-1.07308	2.52029e-07	-6.80511e-10	-1.03074
248143268	chr1:248143268:C:T	9.09716e-33	0.410685	-1.31035	1.85993e-07	-0.02892	-1.30565
248143506	chr1:248143506:A:C	4.97499e-34	-2.44631	-1.35948	1.78303e-08	-2.32163	-1.35775
248143526	chr1:248143526:A:G	7.34852e-33	-6.80511e-10	-1.11313	2.41001e-07	-6.80511e-10	-1.07548
248143587	chr1:248143587:G:T	6.28603e-33	-6.80511e-10	-1.2693	2.07037e-07	-6.80511e-10	-1.22738
248143944	chr1:248143944:G:A	5.93228e-33	-6.80511e-10	-1.32722	1.86077e-07	-6.80511e-10	-1.33412
248144096	chr1:248144096:C:T	1.16682e-33	-2.43199	-0.521361	2.97419e-08	-2.44923	-0.718489
248144133	chr1:248144133:A:G	7.96912e-33	-6.80511e-10	-1.03206	2.41518e-07	-6.80511e-10	-1.07333
248144209	chr1:248144209:T:A	5.74444e-33	-6.80511e-10	-1.3594	1.81821e-07	-6.80511e-10	-1.35726
248144210	chr1:248144210:T:C	5.74444e-33	-6.80511e-10	-1.3594	1.81821e-07	-6.80511e-10	-1.35726
248144212	chr1:248144212:T:C	5.74811e-33	-6.80511e-10	-1.35876	1.81628e-07	-6.80511e-10	-1.35832
248144219	chr1:248144219:A:G	8.8193e-34	-1.9713	-1.26197	2.78484e-08	-1.94189	-1.29161
248144264	chr1:248144264:T:C	8.28323e-33	-6.80511e-10	-0.993399	2.74336e-07	-6.80511e-10	-0.945925
248144301	chr1:248144301:C:T	9.10761e-34	-2.41606	-0.785046	2.39503e-08	-2.45388	-0.930417
248144436	chr1:248144436:C:T	8.49373e-33	0.353971	-1.32227	1.74113e-07	-0.0824152	-1.31816
248144692	chr1:248144692:C:T	5.77631e-33	-6.80511e-10	-1.35387	1.81983e-07	-6.80511e-10	-1.35637
248144696	chr1:248144696:C:T	2.05961e-33	-2.38512	-3.54985e-10	6.83366e-08	-2.33583	-3.54985e-10
248144937	chr1:248144937:C:T	7.72217e-33	-6.80511e-10	-1.06354	2.54586e-07	-6.80511e-10	-1.02064
248145214	chr1:248145214:AC:GC	7.73347e-33	-6.80511e-10	-1.06207	2.54999e-07	-6.80511e-10	-1.01902
248145465	chr1:248145465:A:T	7.53736e-33	-6.80511e-10	-1.08776	2.37299e-07	-6.80511e-10	-1.09096
248145481	chr1:248145481:T:A	2.93892e-33	-2.02959	-3.54985e-10	6.07253e-08	-2.45392	-3.54985e-10
248145578	chr1:248145578:T:C	7.577e-33	-6.80511e-10	-1.08251	2.30409e-07	-6.80511e-10	-1.12042
248145608	chr1:248145608:T:C	4.25122e-33	-1.66043	-3.54985e-10	1.40368e-07	-1.61601	-3.54985e-10
248145609	chr1:248145609:G:A	4.2258e-33	-1.66642	-3.54985e-10	1.4133e-07	-1.60918	-3.54985e-10
248145736	chr1:248145736:A:G	6.5006e-33	-6.80511e-10	-1.23574	2.0284e-07	-6.80511e-10	-1.24786
248145792	chr1:248145792:C:T	7.10984e-33	-6.80511e-10	-1.14615	2.31849e-07	-6.80511e-10	-1.11419
248145857	chr1:248145857:C:A	1.44994e-33	-1.95054	-0.785567	4.13207e-08	-1.91866	-0.920252
248146021	chr1:248146021:C:G	1.22885e-32	-6.80511e-10	-0.598972	3.45072e-07	-6.80511e-10	-0.716528
248146054	chr1:248146054:A:G	1.03983e-32	0.578178	-1.34417	2.08692e-07	0.122628	-1.34205
248146210	chr1:248146210:A:G	3.6025e-33	-1.826	-3.54985e-10	6.98018e-08	-2.31462	-3.54985e-10
248146536	chr1:248146536:T:C	7.619e-33	-6.80511e-10	-1.07699	2.31392e-07	-6.80511e-10	-1.11616
248146551	chr1:248146551:CCATTTCTT:C	6.72052e-33	-6.80511e-10	-1.20247	2.11057e-07	-6.80511e-10	-1.20815
248146674	chr1:248146674:G:A	8.79163e-33	-6.80511e-10	-0.933831	2.64053e-07	-6.80511e-10	-0.984132
248147086	chr1:248147086:G:T	7.72441e-33	-6.80511e-10	-1.06325	2.34417e-07	-6.80511e-10	-1.10318
248147200	chr1:248147200:T:C	8.2874e-33	-6.80511e-10	-0.992895	2.74483e-07	-6.80511e-10	-0.945389
248147289	chr1:248147289:T:A	7.60355e-33	-6.80511e-10	-1.07902	2.3117e-07	-6.80511e-10	-1.11713
248147363	chr1:248147363:A:T	7.96068e-34	-2.40233	-0.933369	2.14846e-08	-2.45446	-1.03849
248147399	chr1:248147399:T:C	9.36925e-33	0.446508	-1.31671	1.91101e-07	0.00482362	-1.3123
248147571	chr1:248147571:A:G	2.21573e-33	-0.985226	-1.32682	1.00427e-07	-0.637477	-1.31337
248147576	chr1:248147576:A:G	5.74232e-33	-6.80511e-10	-1.35977	1.81503e-07	-6.80511e-10	-1.35901
248147657	chr1:248147657:T:G	7.97989e-33	-6.80511e-10	-1.03071	2.41821e-07	-6.80511e-10	-1.07208
248147677	chr1:248147677:C:T	7.74926e-33	-6.80511e-10	-1.06003	2.35127e-07	-6.80511e-10	-1.10016
248147732	chr1:248147732:T:C	7.60888e-33	-6.80511e-10	-1.07832	2.3132e-07	-6.80511e-10	-1.11648
248147950	chr1:248147950:G:A	6.41067e-33	-6.80511e-10	-1.24967	1.99731e-07	-6.80511e-10	-1.26331
248148020	chr1:248148020:G:A	7.93295e-33	-6.80511e-10	-1.03661	2.40456e-07	-6.80511e-10	-1.07774
248148166	chr1:248148166:A:G	6.99147e-33	-6.80511e-10	-1.16294	2.15335e-07	-6.80511e-10	-1.18808
248148313	chr1:248148313:C:A	9.74812e-33	0.481245	-1.3118	1.97685e-07	0.0340213	-1.30763
248148495	chr1:248148495:T:C	1.21498e-32	-6.80511e-10	-0.610322	3.86628e-07	-6.80511e-10	-0.602818
248148980	chr1:248148980:C:T	6.76533e-33	-6.80511e-10	-1.19582	2.10487e-07	-6.80511e-10	-1.21086
248149033	chr1:248149033:T:C	1.37865e-33	-1.4324	-1.35413	5.55504e-08	-1.18642	-1.35656
248149041	chr1:248149041:A:C	5.80046e-33	-6.80511e-10	-1.34969	1.81765e-07	-6.80511e-10	-1.35756
248149093	chr1:248149093:GT:G	7.46189e-33	-6.80511e-10	-1.09782	2.27168e-07	-6.80511e-10	-1.13459
248149095	chr1:248149095:T:A	7.43968e-33	-6.80511e-10	-1.1008	2.26528e-07	-6.80511e-10	-1.13741
248149124	chr1:248149124:T:C	7.26184e-33	-6.80511e-10	-1.125	2.21528e-07	-6.80511e-10	-1.15973
248149422	chr1:248149422:GCT:G	6.02807e-33	-6.80511e-10	-1.3112	1.93594e-07	-6.80511e-10	-1.29451
248149569	chr1:248149569:T:C	7.6588e-33	-6.80511e-10	-1.07178	2.32731e-07	-6.80511e-10	-1.11039
248149713	chr1:248149713:G:C	8.98904e-34	-1.92921	-1.28501	2.8467e-08	-1.90093	-1.3106
248149823	chr1:248149823:T:C	1.25609e-33	-2.19792	-0.681704	2.73195e-08	-2.36037	-0.892306
248150132	chr1:248150132:C:A	1.18696e-32	-6.80511e-10	-0.63365	3.78102e-07	-6.80511e-10	-0.625115
248150309	chr1:248150309:C:T	5.87524e-33	-6.80511e-10	-1.33689	1.85367e-07	-6.80511e-10	-1.33794
248150362	chr1:248150362:G:C	8.29374e-33	-6.80511e-10	-0.99213	2.74707e-07	-6.80511e-10	-0.944576
248150363	chr1:248150363:A:G	9.93055e-32	-6.80511e-10	1.49057	3.23978e-06	-6.80511e-10	1.52298
248150374	chr1:248150374:C:T	8.44638e-33	-6.80511e-10	-0.973894	2.54873e-07	-6.80511e-10	-1.01952
248150589	chr1:248150589:C:CT	8.26728e-33	-6.80511e-10	-0.995326	2.73775e-07	-6.80511e-10	-0.947974
248151156	chr1:248151156:T:C	7.97847e-33	-6.80511e-10	-1.03088	2.41788e-07	-6.80511e-10	-1.07222
248151206	chr1:248151206:TCTTTC:T	7.6956e-33	-6.80511e-10	-1.06698	2.33772e-07	-6.80511e-10	-1.10593
248151378	chr1:248151378:T:A	5.75168e-33	-6.80511e-10	-1.35814	1.81939e-07	-6.80511e-10	-1.35661
248151535	chr1:248151535:G:A	1.44289e-32	-6.80511e-10	-0.4384	4.58125e-07	-6.80511e-10	-0.433138
248151948	chr1:248151948:TTGTCCCAC:T	6.33978e-33	-6.80511e-10	-1.26079	2.0522e-07	-6.80511e-10	-1.2362
248152002	chr1:248152002:A:G	6.42272e-34	-2.30062	-1.24976	1.7074e-08	-2.3943	-1.32843
248152297	chr1:248152297:A:C	1.03473e-33	-1.72274	-1.35075	3.2301e-08	-1.72541	-1.35978
248152964	chr1:248152964:A:G	6.99809e-33	-6.80511e-10	-1.16199	2.30434e-07	-6.80511e-10	-1.12032
248153104	chr1:248153104:A:C	5.1655e-34	-2.43309	-1.33512	1.57215e-08	-2.44914	-1.35611
248153724	chr1:248153724:C:T	8.15849e-33	-6.80511e-10	-1.00857	2.68662e-07	-6.80511e-10	-0.966825
248153735	chr1:248153735:C:T	6.4855e-34	-2.24705	-1.2936	1.69378e-08	-2.38604	-1.34469
248153794	chr1:248153794:A:C	6.63315e-34	-2.22575	-1.29239	1.71445e-08	-2.37456	-1.34404
248154105	chr1:248154105:T:C	7.01261e-34	-2.1774	-1.28511	1.7734e-08	-2.3442	-1.34059
248154122	chr1:248154122:C:T	1.15418e-33	-2.33353	-0.630714	4.45545e-08	-2.21754	-0.54603
248154397	chr1:248154397:C:T	7.96602e-34	-2.2214	-1.11363	1.90144e-08	-2.37411	-1.24097
248154504	chr1:248154504:C:T	6.04005e-34	-2.35166	-1.26015	1.81073e-08	-2.36114	-1.30283
248154552	chr1:248154552:T:C	1.48956e-32	-6.80511e-10	-0.406564	4.74614e-07	-6.80511e-10	-0.397778
248154707	chr1:248154707:T:G	7.81138e-34	-2.21245	-1.14219	1.87996e-08	-2.36833	-1.25812
248155465	chr1:248155465:C:T	3.87837e-33	-1.75222	-3.54985e-10	1.85053e-07	-1.33964	-3.54985e-10
248155472	chr1:248155472:C:T	6.20385e-33	-6.80511e-10	-1.28246	2.00247e-07	-6.80511e-10	-1.26073
248155492	chr1:248155492:C:T	1.09875e-32	-6.80511e-10	-0.71087	3.58193e-07	-6.80511e-10	-0.679207
248155692	chr1:248155692:A:T	1.16328e-33	-1.63391	-1.32248	4.64429e-08	-1.40491	-1.31715
248155820	chr1:248155820:G:A	5.95438e-33	-6.80511e-10	-1.3235	1.87858e-07	-6.80511e-10	-1.32459
248156179	chr1:248156179:T:C	1.54018e-32	-6.80511e-10	-0.373148	4.90734e-07	-6.80511e-10	-0.364377
248156274	chr1:248156274:G:A	2.13508e-33	-1.00084	-1.34829	9.52059e-08	-0.65037	-1.35387
248156283	chr1:248156283:C:T	1.5382e-32	-6.80511e-10	-0.374435	4.901e-07	-6.80511e-10	-0.365671
248156600	chr1:248156600:C:T	1.92124e-33	-2.45466	-3.54985e-10	7.07935e-08	-2.30051	-3.54985e-10
248156789	chr1:248156789:T:G	6.4188e-34	-2.24956	-1.30143	1.68449e-08	-2.38747	-1.34877
248156851	chr1:248156851:C:T	7.26848e-33	-6.80511e-10	-1.12408	2.4149e-07	-6.80511e-10	-1.07345
248156927	chr1:248156927:C:T	6.58655e-34	-2.23722	-1.28796	1.70751e-08	-2.38053	-1.34213
248157332	chr1:248157332:T:C	7.0574e-33	-6.80511e-10	-1.15355	2.1521e-07	-6.80511e-10	-1.18867
248157604	chr1:248157604:T:C	5.85172e-33	-6.80511e-10	-1.3409	1.84651e-07	-6.80511e-10	-1.34181
248157704	chr1:248157704:A:G	6.01871e-33	-6.80511e-10	-1.31276	1.90133e-07	-6.80511e-10	-1.31256
248157710	chr1:248157710:T:C	5.92608e-33	-6.80511e-10	-1.32827	1.87199e-07	-6.80511e-10	-1.32811
248157711	chr1:248157711:G:A	5.87425e-33	-6.80511e-10	-1.33705	1.85558e-07	-6.80511e-10	-1.33691
248158227	chr1:248158227:T:C	7.61799e-34	-2.25051	-1.12919	1.85185e-08	-2.39075	-1.25076
248158341	chr1:248158341:A:C	1.37933e-32	-6.80511e-10	-0.483448	4.39279e-07	-6.80511e-10	-0.475145
248158429	chr1:248158429:G:C	6.96253e-34	-2.14264	-1.32703	1.78288e-08	-2.3218	-1.35767
248159014	chr1:248159014:T:G	1.98578e-33	-1.07206	-1.34956	8.92701e-08	-0.72762	-1.34099
248159177	chr1:248159177:C:A	6.62513e-34	-2.30156	-1.21778	1.72034e-08	-2.41561	-1.29956
248159371	chr1:248159371:A:G	6.13567e-33	-6.80511e-10	-1.29351	1.97738e-07	-6.80511e-10	-1.27334
248159548	chr1:248159548:T:G	7.7148e-33	-6.80511e-10	-1.06449	2.35987e-07	-6.80511e-10	-1.0965
248159604	chr1:248159604:T:C	2.05755e-33	-1.05372	-1.3324	9.32407e-08	-0.707159	-1.31794
248159835	chr1:248159835:G:A	1.32531e-32	-6.80511e-10	-0.523401	4.22123e-07	-6.80511e-10	-0.514982
248159899	chr1:248159899:C:T	1.13144e-32	-6.80511e-10	-0.681557	3.60041e-07	-6.80511e-10	-0.674061
248159940	chr1:248159940:G:A	1.05064e-32	0.407978	-1.16363	2.21057e-07	-0.0139675	-1.14789
248160078	chr1:248160078:C:A	2.37669e-33	-0.892824	-1.3491	1.0723e-07	-0.530786	-1.35452
248160351	chr1:248160351:T:C	1.4634e-32	-6.80511e-10	-0.424287	3.91903e-07	-6.80511e-10	-0.589266
248160426	chr1:248160426:G:A	7.5454e-33	-6.80511e-10	-1.08669	2.30942e-07	-6.80511e-10	-1.11811
248160814	chr1:248160814:G:GCCCATA	2.01089e-33	-2.40905	-3.54985e-10	6.66501e-08	-2.36082	-3.54985e-10
248161361	chr1:248161361:G:A	1.88996e-32	-6.80511e-10	-0.168489	5.6907e-07	-6.80511e-10	-0.216277
248161370	chr1:248161370:C:T	2.12865e-33	-0.993366	-1.35878	9.52733e-08	-0.643681	-1.35985
248161645	chr1:248161645:T:A	6.25057e-33	-6.80511e-10	-1.27496	2.00093e-07	-6.80511e-10	-1.2615
248161750	chr1:248161750:A:G	7.86829e-34	-1.99574	-1.35164	2.94751e-08	-1.84065	-1.33608
248161803	chr1:248161803:T:C	8.41096e-33	-6.80511e-10	-0.978095	2.64509e-07	-6.80511e-10	-0.982405
248162259	chr1:248162259:T:G	1.41339e-32	-6.80511e-10	-0.459054	4.50144e-07	-6.80511e-10	-0.450712
248162392	chr1:248162392:A:G	1.18583e-32	0.601456	-1.23606	2.44273e-07	0.163853	-1.22584
248162914	chr1:248162914:T:C	1.58188e-33	-1.31415	-1.33487	6.96681e-08	-0.993985	-1.32255
248162924	chr1:248162924:C:T	1.33481e-33	-1.46187	-1.35697	5.68761e-08	-1.16091	-1.3585
248163243	chr1:248163243:C:T	9.33672e-33	0.37346	-1.24714	1.9591e-07	-0.0460848	-1.23654
248163333	chr1:248163333:TAAATA:T	1.40838e-32	-6.80511e-10	-0.462607	3.78437e-07	-6.80511e-10	-0.624229
248163539	chr1:248163539:A:G	1.93043e-33	-2.44989	-3.54985e-10	7.13378e-08	-2.29285	-3.54985e-10
248163635	chr1:248163635:T:C	8.58687e-34	-2.21298	-1.047	2.94111e-08	-2.20686	-0.972054
248163997	chr1:248163997:C:T	1.13523e-32	-6.80511e-10	-0.678211	3.54281e-07	-6.80511e-10	-0.690189
248166922	chr1:248166922:G:C	6.40641e-33	-6.80511e-10	-1.25033	2.00063e-07	-6.80511e-10	-1.26165
248167799	chr1:248167799:AC:A	1.00915e-32	-6.80511e-10	-0.795941	3.64916e-07	-6.80511e-10	-0.660612
248168564	chr1:248168564:G:A	1.28133e-33	-1.77802	-1.08171	4.81905e-08	-1.52885	-1.15627
248170932	chr1:248170932:C:T	9.72245e-33	-6.80511e-10	-0.833194	2.87605e-07	-6.80511e-10	-0.898693
248170969	chr1:248170969:C:T	4.34253e-33	-1.63917	-3.54985e-10	4.09008e-07	-0.546545	-3.54985e-10
248171149	chr1:248171149:T:C	6.15734e-33	-6.80511e-10	-1.28999	1.93061e-07	-6.80511e-10	-1.29727
248171150	chr1:248171150:G:T	6.10029e-33	-6.80511e-10	-1.2993	1.91369e-07	-6.80511e-10	-1.30608
248171356	chr1:248171356:C:T	3.94231e-33	-1.57879	-0.157075	1.37992e-07	-1.25125	-0.38184
248171540	chr1:248171540:G:A	1.82193e-32	-6.80511e-10	-0.205152	5.20558e-07	-6.80511e-10	-0.305378
248171564	chr1:248171564:C:T	1.99521e-33	-2.41688	-3.54985e-10	6.80401e-08	-2.34018	-3.54985e-10
248172104	chr1:248172104:TC:T	2.09392e-33	-2.36859	-3.54985e-10	7.24937e-08	-2.27678	-3.54985e-10
248172425	chr1:248172425:G:A	7.27377e-34	-2.21413	-1.21181	2.04329e-08	-2.21185	-1.33128
248172717	chr1:248172717:G:A	1.29368e-32	-6.80511e-10	-0.547552	3.73011e-07	-6.80511e-10	-0.638672
248172902	chr1:248172902:G:A	1.50887e-33	-2.09227	-0.604004	3.00592e-08	-2.29008	-0.867028
248172972	chr1:248172972:C:T	1.29428e-32	-6.80511e-10	-0.54709	3.86374e-07	-6.80511e-10	-0.603474
248173102	chr1:248173102:T:C	6.93265e-34	-2.13672	-1.33725	2.32519e-08	-2.09945	-1.31444
248173103	chr1:248173103:T:A	6.96772e-34	-2.13289	-1.33604	2.33868e-08	-2.09532	-1.31279
248173142	chr1:248173142:G:A	6.9792e-33	-6.80511e-10	-1.1647	2.35441e-07	-6.80511e-10	-1.09882
248173460	chr1:248173460:A:G	2.15541e-33	-2.33965	-3.54985e-10	7.70608e-08	-2.21568	-3.54985e-10
248173477	chr1:248173477:G:A	4.94617e-33	-1.50902	-3.54985e-10	1.37402e-07	-1.63737	-3.54985e-10
248173669	chr1:248173669:T:A	1.03432e-33	-1.91477	-1.15912	3.84272e-08	-1.69118	-1.22033
248173976	chr1:248173976:C:T	3.62766e-33	-1.81904	-3.54985e-10	1.49095e-07	-1.5557	-3.54985e-10
248174271	chr1:248174271:T:C	2.63684e-33	-2.13805	-3.54985e-10	8.79208e-08	-2.08384	-3.54985e-10
248174410	chr1:248174410:T:C	7.34369e-34	-2.06767	-1.3487	2.80018e-08	-1.86885	-1.35916
248175707	chr1:248175707:G:A	2.47146e-32	-6.80511e-10	0.0997615	6.84626e-07	-6.80511e-10	-0.0314069
248176121	chr1:248176121:A:G	1.29551e-32	-6.80511e-10	-0.54614	3.73625e-07	-6.80511e-10	-0.637026
248176259	chr1:248176259:G:A	3.54505e-33	-1.84208	-3.54985e-10	1.64604e-07	-1.45674	-3.54985e-10
248176828	chr1:248176828:G:C	7.5367e-34	-2.04876	-1.34167	2.87682e-08	-1.84428	-1.35673
248177298	chr1:248177298:G:A	9.62148e-34	-2.27608	-0.870138	2.87187e-08	-2.14785	-1.05488
248177388	chr1:248177388:G:C	1.40851e-32	-6.80511e-10	-0.462516	4.49447e-07	-6.80511e-10	-0.452262
248177413	chr1:248177413:C:T	1.36412e-32	-6.80511e-10	-0.494533	4.35229e-07	-6.80511e-10	-0.484407
248177834	chr1:248177834:A:G	1.01159e-32	-6.80511e-10	-0.79352	3.29578e-07	-6.80511e-10	-0.762467
248177967	chr1:248177967:C:T	1.27326e-33	-2.12094	-0.745109	2.66844e-08	-2.3085	-0.967702
248178013	chr1:248178013:C:T	1.77143e-32	-0.233258	-3.54985e-10	3.15585e-07	-0.805852	-3.54985e-10
248178184	chr1:248178184:C:G	8.91299e-33	0.376617	-1.29674	1.89413e-07	-0.0293309	-1.28702
248178422	chr1:248178422:G:A	1.24278e-32	0.733093	-1.32079	2.52181e-07	0.282146	-1.31228
248178682	chr1:248178682:T:C	9.59356e-33	-6.80511e-10	-0.846539	3.14237e-07	-6.80511e-10	-0.810133
248179155	chr1:248179155:T:C	1.54088e-33	-1.48985	-1.18543	5.28259e-07	0.859117	-1.14981
248179275	chr1:248179275:C:T	1.20773e-33	-1.747	-1.17189	6.21389e-08	-1.21076	-1.22015
248179368	chr1:248179368:C:A	7.89826e-33	-6.80511e-10	-1.04099	2.41373e-07	-6.80511e-10	-1.07394
248179374	chr1:248179374:G:A	5.92614e-34	-2.28535	-1.3455	1.9898e-08	-2.22737	-1.34229
248179497	chr1:248179497:TA:T	1.1347e-32	-6.80511e-10	-0.67868	3.51962e-07	-6.80511e-10	-0.696757
248179558	chr1:248179558:T:C	8.40044e-33	-6.80511e-10	-0.979348	2.54794e-07	-6.80511e-10	-1.01983
248179645	chr1:248179645:C:T	7.84747e-33	-6.80511e-10	-1.04744	2.44236e-07	-6.80511e-10	-1.06214
248180245	chr1:248180245:C:G	9.48742e-33	-6.80511e-10	-0.857665	2.69719e-07	-6.80511e-10	-0.9629
248180689	chr1:248180689:G:A	6.53043e-33	-6.80511e-10	-1.23116	2.035e-07	-6.80511e-10	-1.24461
248181140	chr1:248181140:C:T	3.08656e-33	-2.25274	0.272165	1.26138e-07	-1.86578	0.142876
248181195	chr1:248181195:G:A	7.33979e-33	-6.80511e-10	-1.11432	2.44052e-07	-6.80511e-10	-1.0629
248181296	chr1:248181296:T:C	3.0752e-33	-2.24844	0.264179	1.25957e-07	-1.85889	0.134553
248181356	chr1:248181356:C:G	6.63064e-33	-6.80511e-10	-1.21593	2.04372e-07	-6.80511e-10	-1.24034
248181617	chr1:248181617:A:T	1.69403e-33	-2.08034	-0.500184	7.58982e-08	-1.88096	-0.349927
248181692	chr1:248181692:G:A	2.14201e-33	-2.34589	-3.54985e-10	6.3101e-08	-2.41554	-3.54985e-10
248181816	chr1:248181816:T:A	3.09868e-33	-2.24681	0.270161	1.27415e-07	-1.85375	0.140923
248182076	chr1:248182076:G:A	6.76945e-33	-6.80511e-10	-1.19521	2.14609e-07	-6.80511e-10	-1.19146
248182180	chr1:248182180:G:A	3.60675e-33	-2.29251	0.467687	1.43449e-07	-1.92379	0.329489
248182290	chr1:248182290:C:G	3.13733e-33	-2.27226	0.308004	1.27923e-07	-1.886	0.177151
248182366	chr1:248182366:T:C	2.98653e-33	-2.24771	0.234188	1.22908e-07	-1.85524	0.106401
248182451	chr1:248182451:T:C	5.93185e-33	-6.80511e-10	-1.32729	1.88098e-07	-6.80511e-10	-1.32332
248182838	chr1:248182838:A:T	3.77211e-33	-2.27544	0.495449	1.51823e-07	-1.89376	0.356199
248182937	chr1:248182937:G:T	3.14764e-33	-2.2519	0.290925	1.30225e-07	-1.85085	0.159836
248182940	chr1:248182940:A:G	7.64461e-33	-6.80511e-10	-1.07363	2.50131e-07	-6.80511e-10	-1.03829
248183284	chr1:248183284:G:T	7.28085e-33	-6.80511e-10	-1.12238	2.24966e-07	-6.80511e-10	-1.14433
248183323	chr1:248183323:T:C	5.74193e-33	-6.80511e-10	-1.35984	1.83451e-07	-6.80511e-10	-1.34833
248183553	chr1:248183553:A:G	3.54658e-33	-2.26906	0.427415	1.4393e-07	-1.88047	0.289518
248183641	chr1:248183641:C:T	3.60957e-33	-2.26215	0.438105	1.48482e-07	-1.86942	0.309607
248183790	chr1:248183790:A:C	4.02812e-33	-2.26737	0.553041	1.63348e-07	-1.87756	0.413157
248183882	chr1:248183882:T:C	3.20044e-33	-2.26955	0.325208	1.30635e-07	-1.88102	0.193149
248184117	chr1:248184117:G:A	3.07957e-33	-2.28132	0.298481	1.24659e-07	-1.90216	0.167469
248184153	chr1:248184153:G:A	8.95565e-33	-6.80511e-10	-0.915347	2.80692e-07	-6.80511e-10	-0.923022
248184196	chr1:248184196:C:T	3.86096e-33	-2.28107	0.524353	1.55045e-07	-1.90055	0.383988
248184618	chr1:248184618:A:G	3.24846e-33	-2.26288	0.333423	1.33292e-07	-1.86821	0.200479
248184688	chr1:248184688:T:C	3.16729e-33	-2.26553	0.310779	1.29705e-07	-1.87374	0.178725
248184715	chr1:248184715:T:C	6.56844e-33	-6.80511e-10	-1.22536	2.04629e-07	-6.80511e-10	-1.23908
248184729	chr1:248184729:T:A	8.31169e-33	-6.80511e-10	-0.989969	2.41822e-07	-6.80511e-10	-1.07208
248184769	chr1:248184769:C:G	8.45468e-33	-6.80511e-10	-0.972912	2.45499e-07	-6.80511e-10	-1.05699
248184892	chr1:248184892:G:A	3.23295e-33	-2.278	0.343765	1.31279e-07	-1.89391	0.210956
248184982	chr1:248184982:A:C	2.95134e-33	-2.22887	0.203495	1.1745e-07	-1.8877	0.0934329
248184994	chr1:248184994:T:C	6.45783e-33	-6.80511e-10	-1.24234	2.0136e-07	-6.80511e-10	-1.25518
248185035	chr1:248185035:A:G	2.93603e-33	-2.37927	0.348697	1.10592e-07	-2.0628	0.208368
248185319	chr1:248185319:C:T	1.00547e-33	-1.96305	-1.13913	3.32126e-08	-1.96405	-1.0933
248185418	chr1:248185418:G:C	6.26193e-32	-2.09179	3.12123	2.62209e-06	-1.56826	2.87971
248185480	chr1:248185480:T:C	6.69622e-34	-2.45447	-1.0542	2.13111e-08	-2.45457	-1.04648
248185684	chr1:248185684:T:C	3.05247e-33	-2.24947	0.25779	1.25647e-07	-1.85682	0.130016
248185913	chr1:248185913:C:T	6.47645e-32	-2.06525	3.12838	2.7116e-06	-1.5437	2.88871
248186498	chr1:248186498:T:G	2.57785e-33	-2.24541	0.08474	1.07266e-07	-1.85016	-0.0348102
248186584	chr1:248186584:C:T	7.37331e-33	-6.80511e-10	-1.10976	2.27978e-07	-6.80511e-10	-1.13103
248186762	chr1:248186762:A:G	2.70859e-33	-2.2684	0.157197	1.10359e-07	-1.8911	0.0345635
248187227	chr1:248187227:C:T	2.74534e-33	-2.25374	0.156019	1.13116e-07	-1.86527	0.0334047
248187399	chr1:248187399:A:G	2.75236e-33	-2.27082	0.175645	1.12099e-07	-1.89313	0.0522304
248187438	chr1:248187438:G:A	3.53614e-33	-2.15588	0.311282	1.39897e-07	-1.95408	0.334705
248187592	chr1:248187592:A:T	7.75802e-33	-6.80511e-10	-1.0589	2.39518e-07	-6.80511e-10	-1.08165
248187673	chr1:248187673:C:G	2.84123e-33	-2.26463	0.201238	1.15959e-07	-1.88385	0.0768076
248188892	chr1:248188892:A:C	4.1246e-33	-2.20277	0.512109	1.73716e-07	-1.77805	0.375194
248188941	chr1:248188941:G:T	1.73533e-33	-2.09339	-0.463045	7.65379e-08	-1.89278	-0.329719
248188947	chr1:248188947:G:T	1.64298e-33	-2.09851	-0.51261	7.32693e-08	-1.90227	-0.36387
248188983	chr1:248188983:A:G	3.89397e-33	-2.25615	0.507951	1.57904e-07	-1.86947	0.371181
248189057	chr1:248189057:C:T	1.28955e-32	-6.80511e-10	-0.550751	3.58057e-07	-6.80511e-10	-0.679587
248189193	chr1:248189193:A:G	5.89098e-33	-6.80511e-10	-1.33421	1.86067e-07	-6.80511e-10	-1.33417
248189337	chr1:248189337:G:A	5.11235e-33	-2.42609	0.950121	1.77694e-07	-2.31167	0.931455
248189486	chr1:248189486:G:A	2.12819e-33	-2.35236	-3.54985e-10	6.87159e-08	-2.3303	-3.54985e-10
248189528	chr1:248189528:C:T	9.63172e-33	-2.2022	1.35963	4.02821e-07	-1.75813	1.19634
248189556	chr1:248189556:T:A	3.56315e-33	-2.19943	0.362444	1.56819e-07	-1.75346	0.248269
248189809	chr1:248189809:T:G	4.05772e-33	-0.994575	-0.712436	2.32621e-07	-0.373522	-0.737349
248190235	chr1:248190235:G:A	1.05815e-33	-1.76615	-1.28496	3.25076e-08	-1.82	-1.2588
248190319	chr1:248190319:G:A	1.94462e-32	-1.40308	1.26309	5.83064e-07	-1.41183	1.21985
248190618	chr1:248190618:A:T	8.55783e-33	-6.80511e-10	-0.960785	2.45742e-07	-6.80511e-10	-1.056
248190710	chr1:248190710:T:C	1.82892e-32	-6.80511e-10	-0.201323	5.89316e-07	-6.80511e-10	-0.181317
248191099	chr1:248191099:A:G	7.6036e-33	-6.80511e-10	-1.07901	2.48277e-07	-6.80511e-10	-1.04574
248191227	chr1:248191227:T:C	1.69877e-33	-1.97274	-0.604989	7.82964e-08	-1.71669	-0.48309
248191291	chr1:248191291:A:C	6.58639e-33	-6.80511e-10	-1.22263	2.22691e-07	-6.80511e-10	-1.1545
248191676	chr1:248191676:T:C	1.74404e-32	-1.40604	1.1572	5.22505e-07	-1.41753	1.11588
248191755	chr1:248191755:C:T	7.37764e-33	-1.73562	0.626438	3.85646e-07	-1.42546	0.820103
248191827	chr1:248191827:A:G	1.24912e-32	-6.80511e-10	-0.582606	3.58415e-07	-6.80511e-10	-0.678588
248191828	chr1:248191828:C:T	1.60894e-32	-1.46446	1.13499	4.82166e-07	-1.47546	1.09347
248191977	chr1:248191977:G:A	1.6428e-32	-1.42321	1.11457	4.92517e-07	-1.43432	1.07357
248192021	chr1:248192021:C:T	1.19154e-32	-6.80511e-10	-0.629797	3.42942e-07	-6.80511e-10	-0.722719
248192261	chr1:248192261:G:A	1.57239e-32	-1.44997	1.09752	4.72105e-07	-1.45945	1.05637
248192277	chr1:248192277:A:G	6.29761e-33	-6.80511e-10	-1.26746	1.93704e-07	-6.80511e-10	-1.29395
248192282	chr1:248192282:C:T	1.74858e-33	-1.94024	-0.608592	7.97127e-08	-1.6962	-0.485649
248192283	chr1:248192283:T:C	1.75986e-32	-1.44746	1.20765	5.28136e-07	-1.45715	1.16623
248192565	chr1:248192565:T:G	1.5809e-32	-1.48972	1.14267	4.75161e-07	-1.49909	1.10246
248192597	chr1:248192597:T:C	6.02305e-33	-6.80511e-10	-1.31204	1.95614e-07	-6.80511e-10	-1.28414
248192739	chr1:248192739:C:T	6.6169e-34	-2.45263	-1.06796	2.21462e-08	-2.41696	-1.04565
248192841	chr1:248192841:A:G	5.95447e-34	-2.45366	-1.17242	2.02392e-08	-2.4114	-1.14126
248193011	chr1:248193011:T:C	1.24526e-32	-6.80511e-10	-0.585702	3.57378e-07	-6.80511e-10	-0.681487
248193053	chr1:248193053:A:G	5.79519e-33	-6.80511e-10	-1.3506	1.81892e-07	-6.80511e-10	-1.35687
248193439	chr1:248193439:G:A	2.35171e-32	-1.76765	1.81774	1.10437e-06	-1.4395	1.88625
248194146	chr1:248194146:G:A	1.66187e-32	-1.45898	1.16188	4.9928e-07	-1.46726	1.12015
248194286	chr1:248194286:A:C	1.16221e-32	-6.80511e-10	-0.65472	3.63729e-07	-6.80511e-10	-0.66387
248194555	chr1:248194555:C:A	1.99512e-32	-1.31112	1.19678	6.02755e-07	-1.31829	1.15952
248194566	chr1:248194566:C:A	5.78322e-33	-6.80511e-10	-1.35267	1.81892e-07	-6.80511e-10	-1.35687
248194589	chr1:248194589:T:C	1.72171e-32	-1.41965	1.15793	5.18503e-07	-1.42971	1.12037
248194900	chr1:248194900:C:T	9.51363e-33	-0.854906	-3.54985e-10	1.51335e-07	-1.54079	-3.54985e-10
248194971	chr1:248194971:C:A	1.45367e-32	-1.46669	1.03573	4.35957e-07	-1.47714	0.994408
248195076	chr1:248195076:T:A	6.61314e-33	-1.21857	-3.54985e-10	6.26682e-07	-0.11984	-3.54985e-10
248195264	chr1:248195264:G:A	1.30885e-32	-6.80511e-10	-0.535895	3.60262e-07	-6.80511e-10	-0.673448
248195827	chr1:248195827:T:C	1.6842e-32	-6.80511e-10	-0.283755	4.84803e-07	-6.80511e-10	-0.376537
248196074	chr1:248196074:TA:T	5.74647e-33	-6.80511e-10	-1.35905	1.81934e-07	-6.80511e-10	-1.35664
248196227	chr1:248196227:CT:C	5.79255e-34	-2.40173	-1.25191	1.76847e-08	-2.41699	-1.27059
248196551	chr1:248196551:G:A	6.57445e-33	-6.80511e-10	-1.22444	2.04187e-07	-6.80511e-10	-1.24124
248196575	chr1:248196575:C:T	1.54484e-32	-1.47004	1.09991	4.64552e-07	-1.47731	1.05811
248196718	chr1:248196718:TG:T	7.39764e-33	-6.80511e-10	-1.10647	2.25102e-07	-6.80511e-10	-1.14373
248197006	chr1:248197006:GAGGCGTA:G	5.76207e-33	-6.80511e-10	-1.35634	1.83013e-07	-6.80511e-10	-1.35072
248197014	chr1:248197014:A:G	1.99155e-32	-6.80511e-10	-0.116132	5.64944e-07	-6.80511e-10	-0.223553
248197205	chr1:248197205:T:C	6.67889e-33	-6.80511e-10	-1.20868	2.16166e-07	-6.80511e-10	-1.18423
248197331	chr1:248197331:G:A	2.08467e-32	-1.36879	1.29836	6.28979e-07	-1.36965	1.25346
248197357	chr1:248197357:G:A	2.07872e-32	-1.35093	1.27764	6.29176e-07	-1.34879	1.23292
248197481	chr1:248197481:T:C	2.00075e-32	-1.36307	1.25155	6.06154e-07	-1.36132	1.20817
248197899	chr1:248197899:C:T	1.99837e-32	-1.38036	1.26764	6.04489e-07	-1.37894	1.22305
248197946	chr1:248197946:A:G	7.00229e-33	-6.80511e-10	-1.16139	2.16686e-07	-6.80511e-10	-1.18183
248197966	chr1:248197966:G:A	2.043e-32	-1.3639	1.27327	6.1792e-07	-1.36253	1.22861
248198185	chr1:248198185:A:G	1.90921e-32	-1.66094	1.50258	1.04339e-06	-1.17013	1.56008
248198196	chr1:248198196:C:T	5.23174e-34	-2.45466	-1.30081	1.8508e-08	-2.35838	-1.2837
248198585	chr1:248198585:T:A	8.48826e-33	-6.80511e-10	-0.968947	2.60541e-07	-6.80511e-10	-0.997518
248198647	chr1:248198647:C:A	4.35833e-32	0.667042	-3.54985e-10	1.57845e-07	-1.49866	-3.54985e-10
248198650	chr1:248198650:A:G	6.94846e-33	-1.59376	0.424652	4.24093e-07	-1.10731	0.596981
248198658	chr1:248198658:C:A	5.74241e-33	-6.80511e-10	-1.35975	1.81775e-07	-6.80511e-10	-1.35751
248198698	chr1:248198698:A:G	2.05982e-33	-2.38501	-3.54985e-10	6.76169e-08	-2.34642	-3.54985e-10
248198716	chr1:248198716:G:C	1.55798e-32	-1.36503	1.00338	4.72911e-07	-1.36426	0.962886
248198877	chr1:248198877:T:C	1.31931e-32	-1.35194	0.823995	3.99276e-07	-1.35608	0.785452
248199009	chr1:248199009:C:T	1.34392e-32	-1.39438	0.884925	4.05464e-07	-1.40073	0.845483
248199037	chr1:248199037:C:T	1.59339e-32	-1.568	1.22882	9.04642e-07	-1.03881	1.28607
248199139	chr1:248199139:T:C	6.11404e-33	-6.80511e-10	-1.29704	1.93791e-07	-6.80511e-10	-1.2935
248199277	chr1:248199277:T:C	5.83786e-34	-2.45328	-1.19257	2.11895e-08	-2.33177	-1.175
248199668	chr1:248199668:T:G	8.2338e-33	-6.80511e-10	-0.999384	2.69679e-07	-6.80511e-10	-0.963049
248199697	chr1:248199697:C:T	1.4367e-32	-6.80511e-10	-0.442697	4.61687e-07	-6.80511e-10	-0.425392
248199715	chr1:248199715:G:A	5.78002e-33	-6.80511e-10	-1.35322	1.84795e-07	-6.80511e-10	-1.34103
248199986	chr1:248199986:G:A	6.55569e-33	-6.80511e-10	-1.2273	2.0361e-07	-6.80511e-10	-1.24407
248200015	chr1:248200015:A:G	7.03486e-33	-6.80511e-10	-1.15675	2.1099e-07	-6.80511e-10	-1.20847
248200022	chr1:248200022:C:T	1.28422e-32	-1.43949	0.884598	3.8772e-07	-1.4446	0.844604
248200119	chr1:248200119:G:A	6.39418e-34	-2.45445	-1.10038	2.29137e-08	-2.34791	-1.08064
248200156	chr1:248200156:C:A	1.75781e-32	-6.80511e-10	-0.240977	4.81611e-07	-6.80511e-10	-0.383144
248200208	chr1:248200208:A:G	6.2104e-33	-6.80511e-10	-1.28141	2.00996e-07	-6.80511e-10	-1.25699
248200266	chr1:248200266:A:G	1.22344e-32	-1.34975	0.746365	3.69947e-07	-1.35465	0.707736
248200409	chr1:248200409:G:C	5.13359e-33	-1.47183	-3.54985e-10	1.0799e-07	-1.87825	-3.54985e-10
248200432	chr1:248200432:T:C	6.14141e-33	-6.80511e-10	-1.29258	2.05576e-07	-6.80511e-10	-1.23447
248201630	chr1:248201630:G:A	5.50343e-34	-2.45105	-1.2538	2.02073e-08	-2.31413	-1.24011
248201868	chr1:248201868:T:C	6.23317e-33	-6.80511e-10	-1.27775	1.94447e-07	-6.80511e-10	-1.29012
248202002	chr1:248202002:C:T	1.05625e-32	-1.88831	1.13799	5.89914e-07	-1.35459	1.17429
248202187	chr1:248202187:T:G	6.25131e-33	-6.80511e-10	-1.27484	1.9485e-07	-6.80511e-10	-1.28805
248202194	chr1:248202194:C:T	5.94967e-33	-6.80511e-10	-1.3243	1.84107e-07	-6.80511e-10	-1.34476
248202209	chr1:248202209:A:T	9.54856e-33	-6.80511e-10	-0.851241	2.82195e-07	-6.80511e-10	-0.917682
248202252	chr1:248202252:T:C	5.79716e-33	-6.80511e-10	-1.35026	1.84963e-07	-6.80511e-10	-1.34012
248202284	chr1:248202284:CCA:C	6.83867e-33	-1.68954	0.504498	3.83552e-07	-1.21066	0.599853
248202300	chr1:248202300:T:C	6.00448e-33	-1.60889	0.293768	3.48462e-07	-1.12658	0.41983
248202301	chr1:248202301:G:A	6.24092e-33	-1.64097	0.36447	3.59717e-07	-1.1665	0.49154
248202309	chr1:248202309:A:G	6.19297e-33	-6.80511e-10	-1.28422	1.91576e-07	-6.80511e-10	-1.30499
248202310	chr1:248202310:C:T	8.14894e-33	-1.62586	0.616112	5.01047e-07	-1.15241	0.808829
248202314	chr1:248202314:C:T	7.15914e-33	-1.64771	0.508464	4.34473e-07	-1.18008	0.693936
248202540	chr1:248202540:A:C	6.75125e-33	-6.80511e-10	-1.1979	2.1816e-07	-6.80511e-10	-1.17505
248202689	chr1:248202689:A:C	6.20546e-33	-6.80511e-10	-1.2822	1.99856e-07	-6.80511e-10	-1.26268
248202830	chr1:248202830:G:A	6.01806e-33	-6.80511e-10	-1.31287	1.9278e-07	-6.80511e-10	-1.29873
248203380	chr1:248203380:A:G	5.86063e-33	-6.80511e-10	-1.33938	1.87102e-07	-6.80511e-10	-1.32862
248203381	chr1:248203381:C:T	5.92694e-33	-6.80511e-10	-1.32812	1.89705e-07	-6.80511e-10	-1.31481
248203400	chr1:248203400:G:A	7.53127e-33	-1.57684	0.488268	4.15697e-07	-1.07128	0.54096
248203490	chr1:248203490:T:C	5.45884e-34	-2.4221	-1.29088	1.80758e-08	-2.36002	-1.30568
248203733	chr1:248203733:C:T	5.86467e-33	-6.80511e-10	-1.33869	1.87262e-07	-6.80511e-10	-1.32777
248203913	chr1:248203913:T:C	5.87566e-33	-6.80511e-10	-1.33681	1.87701e-07	-6.80511e-10	-1.32543
248203961	chr1:248203961:C:T	5.90275e-33	-6.80511e-10	-1.33221	1.88741e-07	-6.80511e-10	-1.3199
248204064	chr1:248204064:A:C	5.86111e-33	-6.80511e-10	-1.33929	1.87121e-07	-6.80511e-10	-1.32852
248204078	chr1:248204078:C:G	5.88456e-33	-6.80511e-10	-1.3353	1.87892e-07	-6.80511e-10	-1.32441
248204113	chr1:248204113:C:T	1.56306e-32	-1.42298	1.06458	4.72628e-07	-1.42839	1.02642
248204129	chr1:248204129:T:G	5.86407e-33	-6.80511e-10	-1.33879	1.87238e-07	-6.80511e-10	-1.3279
248204187	chr1:248204187:T:G	5.86277e-33	-6.80511e-10	-1.33901	1.87187e-07	-6.80511e-10	-1.32817
248204299	chr1:248204299:A:G	5.85789e-33	-6.80511e-10	-1.33984	1.86997e-07	-6.80511e-10	-1.32919
248204348	chr1:248204348:C:T	5.61247e-34	-2.41463	-1.2706	1.81773e-08	-2.37251	-1.2876
248204352	chr1:248204352:A:G	5.78742e-33	-6.80511e-10	-1.35194	1.84091e-07	-6.80511e-10	-1.34485
248204383	chr1:248204383:A:C	2.0074e-32	-1.84903	1.74083	1.19077e-06	-1.12511	1.64719
248204501	chr1:248204501:A:G	5.75137e-33	-6.80511e-10	-1.35819	1.82332e-07	-6.80511e-10	-1.35445
248204654	chr1:248204654:T:C	5.43011e-34	-2.38241	-1.33585	1.70944e-08	-2.40802	-1.31351
248204754	chr1:248204754:T:C	5.77197e-33	-6.80511e-10	-1.35462	1.83365e-07	-6.80511e-10	-1.3488
248204813	chr1:248204813:T:C	5.77469e-33	-6.80511e-10	-1.35415	1.83489e-07	-6.80511e-10	-1.34813
248204882	chr1:248204882:A:T	5.77e-33	-6.80511e-10	-1.35496	1.83273e-07	-6.80511e-10	-1.34931
248205040	chr1:248205040:A:G	5.86815e-33	-6.80511e-10	-1.33809	1.87394e-07	-6.80511e-10	-1.32707
248205060	chr1:248205060:T:G	5.78206e-33	-6.80511e-10	-1.35287	1.83821e-07	-6.80511e-10	-1.34632
248205080	chr1:248205080:A:G	5.78517e-33	-6.80511e-10	-1.35233	1.83956e-07	-6.80511e-10	-1.34558
248205235	chr1:248205235:A:G	5.75981e-33	-6.80511e-10	-1.35673	1.82781e-07	-6.80511e-10	-1.35199
248205425	chr1:248205425:T:G	5.76974e-33	-6.80511e-10	-1.35501	1.8326e-07	-6.80511e-10	-1.34937
248205526	chr1:248205526:C:T	5.76981e-33	-6.80511e-10	-1.35499	1.83267e-07	-6.80511e-10	-1.34934
248205558	chr1:248205558:C:T	1.64365e-32	-6.80511e-10	-0.308129	4.49316e-07	-6.80511e-10	-0.452553
248205568	chr1:248205568:G:T	5.77058e-33	-6.80511e-10	-1.35486	1.833e-07	-6.80511e-10	-1.34916
248205579	chr1:248205579:T:C	5.78915e-33	-6.80511e-10	-1.35165	1.84131e-07	-6.80511e-10	-1.34463
248205591	chr1:248205591:T:C	7.81428e-33	-6.80511e-10	-1.05168	2.26923e-07	-6.80511e-10	-1.13567
248205598	chr1:248205598:G:A	2.03884e-33	-2.39525	-3.54985e-10	7.40585e-08	-2.25543	-3.54985e-10
248205790	chr1:248205790:A:G	5.77006e-33	-6.80511e-10	-1.35495	1.83276e-07	-6.80511e-10	-1.34928
248206019	chr1:248206019:A:G	5.78103e-33	-6.80511e-10	-1.35305	1.81487e-07	-6.80511e-10	-1.35909
248206065	chr1:248206065:G:A	5.77015e-33	-6.80511e-10	-1.35493	1.83279e-07	-6.80511e-10	-1.34927
248206144	chr1:248206144:T:C	8.20907e-33	-6.80511e-10	-1.00239	2.36717e-07	-6.80511e-10	-1.09341
248206184	chr1:248206184:T:G	8.01491e-33	-6.80511e-10	-1.02633	2.49611e-07	-6.80511e-10	-1.04037
248206206	chr1:248206206:C:T	5.74296e-33	-6.80511e-10	-1.35966	1.81748e-07	-6.80511e-10	-1.35766
248206391	chr1:248206391:A:G	7.98997e-33	-6.80511e-10	-1.02944	2.54154e-07	-6.80511e-10	-1.02234
248206566	chr1:248206566:T:C	2.23867e-33	-2.30175	-3.54985e-10	1.10122e-07	-1.85869	-3.54985e-10
248206819	chr1:248206819:G:A	5.77035e-33	-6.80511e-10	-1.3549	1.8329e-07	-6.80511e-10	-1.34921
248206825	chr1:248206825:C:T	5.77096e-33	-6.80511e-10	-1.35479	1.83318e-07	-6.80511e-10	-1.34906
248206903	chr1:248206903:A:G	5.76925e-33	-6.80511e-10	-1.35509	1.83238e-07	-6.80511e-10	-1.34949
248206941	chr1:248206941:G:T	5.77082e-33	-6.80511e-10	-1.35482	1.83313e-07	-6.80511e-10	-1.34908
248207061	chr1:248207061:G:A	5.77174e-33	-6.80511e-10	-1.35466	1.83353e-07	-6.80511e-10	-1.34886
248207109	chr1:248207109:G:A	2.04204e-33	-2.39368	-3.54985e-10	6.15527e-08	-2.44039	-3.54985e-10
248207146	chr1:248207146:A:G	5.78952e-33	-6.80511e-10	-1.35158	1.84144e-07	-6.80511e-10	-1.34456
248207199	chr1:248207199:T:A	5.77427e-33	-6.80511e-10	-1.35422	1.83472e-07	-6.80511e-10	-1.34822
248207243	chr1:248207243:C:T	5.77424e-33	-6.80511e-10	-1.35423	1.83468e-07	-6.80511e-10	-1.34824
248207342	chr1:248207342:T:G	5.78966e-33	-6.80511e-10	-1.35156	1.84152e-07	-6.80511e-10	-1.34452
248207757	chr1:248207757:A:G	1.44396e-32	-1.94446	1.5068	8.22234e-07	-1.272	1.42374
248207772	chr1:248207772:A:G	5.77013e-33	-6.80511e-10	-1.35494	1.8328e-07	-6.80511e-10	-1.34927
248207848	chr1:248207848:G:C	5.77006e-33	-6.80511e-10	-1.35495	1.83276e-07	-6.80511e-10	-1.34929
248207864	chr1:248207864:T:G	5.77003e-33	-6.80511e-10	-1.35495	1.83274e-07	-6.80511e-10	-1.3493
248207933	chr1:248207933:G:T	2.05353e-33	-1.955	-0.433074	1.07131e-07	-1.60238	-0.28384
248207997	chr1:248207997:T:G	5.78871e-33	-6.80511e-10	-1.35172	1.84778e-07	-6.80511e-10	-1.34113
248208032	chr1:248208032:T:C	5.76755e-33	-6.80511e-10	-1.35538	1.83158e-07	-6.80511e-10	-1.34993
248208139	chr1:248208139:CT:C	1.69783e-32	-6.80511e-10	-0.275696	4.62909e-07	-6.80511e-10	-0.42275
248208155	chr1:248208155:G:A	5.77159e-33	-6.80511e-10	-1.35468	1.83347e-07	-6.80511e-10	-1.3489
248208185	chr1:248208185:T:C	2.47015e-33	-2.20335	-3.54985e-10	7.97654e-08	-2.18119	-3.54985e-10
248208314	chr1:248208314:C:T	5.80996e-33	-6.80511e-10	-1.34806	1.85077e-07	-6.80511e-10	-1.33951
248208501	chr1:248208501:G:A	5.74892e-33	-6.80511e-10	-1.35862	1.82187e-07	-6.80511e-10	-1.35525
248208582	chr1:248208582:A:T	5.745e-33	-6.80511e-10	-1.3593	1.81923e-07	-6.80511e-10	-1.35669
248208624	chr1:248208624:A:G	5.74505e-33	-6.80511e-10	-1.35929	1.81928e-07	-6.80511e-10	-1.35667
248208645	chr1:248208645:G:A	5.77095e-33	-6.80511e-10	-1.35479	1.83318e-07	-6.80511e-10	-1.34906
248208767	chr1:248208767:T:C	5.77051e-33	-6.80511e-10	-1.35487	1.83297e-07	-6.80511e-10	-1.34917
248208822	chr1:248208822:C:T	2.63434e-33	-2.139	-3.54985e-10	7.699e-08	-2.2166	-3.54985e-10
248208878	chr1:248208878:A:T	5.74282e-33	-6.80511e-10	-1.35968	1.81351e-07	-6.80511e-10	-1.35984
248208925	chr1:248208925:G:A	5.7691e-33	-6.80511e-10	-1.35511	1.83231e-07	-6.80511e-10	-1.34953
248208979	chr1:248208979:A:G	5.80021e-33	-6.80511e-10	-1.34974	1.8457e-07	-6.80511e-10	-1.34225
248209019	chr1:248209019:G:A	5.77093e-33	-6.80511e-10	-1.3548	1.83316e-07	-6.80511e-10	-1.34907
248209077	chr1:248209077:C:T	5.74271e-33	-6.80511e-10	-1.3597	1.81416e-07	-6.80511e-10	-1.35948
248209153	chr1:248209153:T:C	5.74835e-33	-6.80511e-10	-1.35872	1.82199e-07	-6.80511e-10	-1.35518
248209248	chr1:248209248:C:T	5.80359e-33	-6.80511e-10	-1.34916	1.84908e-07	-6.80511e-10	-1.34042
248209249	chr1:248209249:A:G	5.74187e-33	-6.80511e-10	-1.35985	1.81563e-07	-6.80511e-10	-1.35868
248209267	chr1:248209267:T:C	5.74578e-33	-6.80511e-10	-1.35917	1.81365e-07	-6.80511e-10	-1.35977
248209344	chr1:248209344:A:G	6.64065e-33	-6.80511e-10	-1.21442	2.11121e-07	-6.80511e-10	-1.20785
248209405	chr1:248209405:A:AG	5.74189e-33	-6.80511e-10	-1.35984	1.8155e-07	-6.80511e-10	-1.35875
248209536	chr1:248209536:G:A	5.85003e-33	-6.80511e-10	-1.34119	1.82294e-07	-6.80511e-10	-1.35466
248209635	chr1:248209635:T:C	2.57271e-33	-2.16267	-3.54985e-10	8.97578e-08	-2.06316	-3.54985e-10
248209668	chr1:248209668:T:C	5.85318e-33	-6.80511e-10	-1.34065	1.86772e-07	-6.80511e-10	-1.33039
248209687	chr1:248209687:C:A	7.00502e-33	-6.80511e-10	-1.161	2.12084e-07	-6.80511e-10	-1.2033
248209698	chr1:248209698:G:A	6.04353e-33	-6.80511e-10	-1.30864	1.93816e-07	-6.80511e-10	-1.29337
248209934	chr1:248209934:A:G	5.90171e-33	-6.80511e-10	-1.33239	1.85001e-07	-6.80511e-10	-1.33992
248209968	chr1:248209968:C:T	6.2185e-33	-6.80511e-10	-1.2801	1.92399e-07	-6.80511e-10	-1.30071
248209987	chr1:248209987:C:T	5.86244e-33	-6.80511e-10	-1.33907	1.83962e-07	-6.80511e-10	-1.34555
248210024	chr1:248210024:A:G	1.832e-33	-1.8923	-0.609923	4.88056e-08	-1.89506	-0.777375
248210028	chr1:248210028:G:A	5.79289e-33	-6.80511e-10	-1.351	1.84971e-07	-6.80511e-10	-1.34008
248210091	chr1:248210091:A:ATAATCTGGTG	5.84839e-33	-6.80511e-10	-1.34147	1.83598e-07	-6.80511e-10	-1.34753
248210161	chr1:248210161:A:G	7.90798e-33	-6.80511e-10	-1.03976	2.38327e-07	-6.80511e-10	-1.08664
248210191	chr1:248210191:G:A	5.80753e-33	-6.80511e-10	-1.34848	1.86245e-07	-6.80511e-10	-1.33322
248210265	chr1:248210265:G:A	2.05304e-33	-1.86518	-0.523127	5.42066e-08	-1.86696	-0.700521
248210390	chr1:248210390:G:A	5.75069e-33	-6.80511e-10	-1.35831	1.8138e-07	-6.80511e-10	-1.35969
248210405	chr1:248210405:T:G	5.75078e-33	-6.80511e-10	-1.3583	1.81379e-07	-6.80511e-10	-1.35969
248210410	chr1:248210410:CAATGTGAGTTTCCAT:C	5.75069e-33	-6.80511e-10	-1.35831	1.8138e-07	-6.80511e-10	-1.35969
248210487	chr1:248210487:C:T	5.79828e-33	-6.80511e-10	-1.35007	1.85646e-07	-6.80511e-10	-1.33644
248210620	chr1:248210620:C:T	5.74338e-33	-6.80511e-10	-1.35958	1.82197e-07	-6.80511e-10	-1.35519
248210649	chr1:248210649:CCCACCCTTAAGAAGGT:C	5.74372e-33	-6.80511e-10	-1.35952	1.81559e-07	-6.80511e-10	-1.3587
248210667	chr1:248210667:CTTTGTAATCTCCCCA:C	5.75351e-33	-6.80511e-10	-1.35782	1.81358e-07	-6.80511e-10	-1.35981
248210763	chr1:248210763:G:C	5.87737e-33	-6.80511e-10	-1.33652	1.89268e-07	-6.80511e-10	-1.31711
248210839	chr1:248210839:C:T	2.54746e-33	-2.17254	-3.54985e-10	7.9842e-08	-2.18023	-3.54985e-10
248210908	chr1:248210908:C:T	5.75033e-33	-6.80511e-10	-1.35838	1.82709e-07	-6.80511e-10	-1.35239
248211015	chr1:248211015:G:A	6.79148e-33	-6.80511e-10	-1.19196	2.06014e-07	-6.80511e-10	-1.23234
248211125	chr1:248211125:G:T	5.74889e-33	-6.80511e-10	-1.35862	1.82596e-07	-6.80511e-10	-1.353
248211136	chr1:248211136:T:C	5.85408e-33	-6.80511e-10	-1.34049	1.83e-07	-6.80511e-10	-1.35079
248211159	chr1:248211159:G:A	7.00523e-33	-6.80511e-10	-1.16097	2.13809e-07	-6.80511e-10	-1.1952
248211174	chr1:248211174:T:TGA	5.75027e-33	-6.80511e-10	-1.35838	1.82698e-07	-6.80511e-10	-1.35245
248211226	chr1:248211226:G:A	5.79987e-33	-6.80511e-10	-1.3498	1.81631e-07	-6.80511e-10	-1.3583
248211243	chr1:248211243:G:T	7.94923e-33	-6.80511e-10	-1.03456	2.31013e-07	-6.80511e-10	-1.11781
248211566	chr1:248211566:C:T	1.20911e-33	-2.18509	-0.732654	5.71026e-08	-1.8683	-0.647133
248211579	chr1:248211579:G:A	5.79908e-33	-6.80511e-10	-1.34993	1.81839e-07	-6.80511e-10	-1.35716
248211738	chr1:248211738:T:G	6.24535e-33	-6.80511e-10	-1.27579	2.03589e-07	-6.80511e-10	-1.24418
248212115	chr1:248212115:A:T	5.7527e-33	-6.80511e-10	-1.35796	1.82867e-07	-6.80511e-10	-1.35152
248212484	chr1:248212484:T:C	1.17043e-33	-2.42446	-0.525803	3.89312e-08	-2.3486	-0.549882
248212657	chr1:248212657:C:T	2.11399e-33	-2.35905	-3.54985e-10	7.66376e-08	-2.22119	-3.54985e-10
248212768	chr1:248212768:C:T	2.27765e-33	-1.81026	-0.474222	6.00645e-08	-1.80871	-0.656154
248212855	chr1:248212855:A:G	7.054e-33	-6.80511e-10	-1.15404	2.12227e-07	-6.80511e-10	-1.20262
248213026	chr1:248213026:C:G	5.7716e-33	-6.80511e-10	-1.35468	1.83971e-07	-6.80511e-10	-1.3455
248213079	chr1:248213079:ATC:A	5.7748e-33	-6.80511e-10	-1.35413	1.84135e-07	-6.80511e-10	-1.34461
248213092	chr1:248213092:T:C	9.5074e-34	-2.14318	-1.01496	4.52941e-08	-1.80579	-0.941312
248213321	chr1:248213321:G:A	5.75107e-33	-6.80511e-10	-1.35824	1.8136e-07	-6.80511e-10	-1.35979
248213719	chr1:248213719:C:A	5.75104e-33	-6.80511e-10	-1.35825	1.82751e-07	-6.80511e-10	-1.35215
248213983	chr1:248213983:G:A	6.34831e-33	-6.80511e-10	-1.25944	2.037e-07	-6.80511e-10	-1.24363
248213990	chr1:248213990:C:T	1.02646e-33	-1.7382	-1.34331	3.07458e-08	-1.79537	-1.33916
248214486	chr1:248214486:G:A	9.66839e-34	-2.13703	-1.00432	4.62653e-08	-1.79535	-0.930539
248214546	chr1:248214546:A:G	9.00821e-33	-6.80511e-10	-0.909495	2.69318e-07	-6.80511e-10	-0.964386
248214811	chr1:248214811:T:C	5.7513e-33	-6.80511e-10	-1.35821	1.82769e-07	-6.80511e-10	-1.35206
248214881	chr1:248214881:A:G	5.75322e-33	-6.80511e-10	-1.35787	1.82899e-07	-6.80511e-10	-1.35135
248214909	chr1:248214909:A:T	5.77844e-33	-6.80511e-10	-1.3535	1.84287e-07	-6.80511e-10	-1.34378
248214943	chr1:248214943:A:G	1.97123e-33	-1.85941	-0.569565	5.21383e-08	-1.86702	-0.739359
248214975	chr1:248214975:T:C	5.74222e-33	-6.80511e-10	-1.35978	1.8186e-07	-6.80511e-10	-1.35704
248215003	chr1:248215003:G:T	6.26089e-33	-6.80511e-10	-1.27331	1.93617e-07	-6.80511e-10	-1.2944
248215316	chr1:248215316:A:G	5.74963e-33	-6.80511e-10	-1.3585	1.82653e-07	-6.80511e-10	-1.35269
248215326	chr1:248215326:A:G	5.81011e-33	-6.80511e-10	-1.34803	1.82614e-07	-6.80511e-10	-1.35291
248215513	chr1:248215513:G:A	6.28347e-33	-6.80511e-10	-1.26971	1.94105e-07	-6.80511e-10	-1.29188
248215853	chr1:248215853:G:A	6.47993e-34	-2.19102	-1.35049	1.75407e-08	-2.33774	-1.35802
248216197	chr1:248216197:C:T	6.52346e-33	-6.80511e-10	-1.23223	2.00082e-07	-6.80511e-10	-1.26155
248216331	chr1:248216331:C:T	5.77023e-33	-6.80511e-10	-1.35492	1.83837e-07	-6.80511e-10	-1.34623
248216414	chr1:248216414:T:C	6.49803e-33	-6.80511e-10	-1.23613	2.09032e-07	-6.80511e-10	-1.21779
248216778	chr1:248216778:GT:G	7.51384e-33	-6.80511e-10	-1.09089	2.46464e-07	-6.80511e-10	-1.05306
248216899	chr1:248216899:T:C	2.24901e-33	-2.29714	-3.54985e-10	6.07213e-08	-2.45399	-3.54985e-10
248216946	chr1:248216946:A:G	2.29545e-33	-2.2767	-3.54985e-10	7.36808e-08	-2.26054	-3.54985e-10
248217204	chr1:248217204:G:A	5.85311e-33	-6.80511e-10	-1.34066	1.83431e-07	-6.80511e-10	-1.34844
248217370	chr1:248217370:G:T	9.22332e-33	-6.80511e-10	-0.885897	3.07569e-07	-6.80511e-10	-0.83158
248217632	chr1:248217632:A:G	1.03936e-32	-6.80511e-10	-0.766445	3.05029e-07	-6.80511e-10	-0.839874
248217696	chr1:248217696:TA:T	5.7744e-33	-6.80511e-10	-1.3542	1.83241e-07	-6.80511e-10	-1.34947
248217796	chr1:248217796:C:T	2.30003e-33	-2.27471	-3.54985e-10	6.87724e-08	-2.32948	-3.54985e-10
248218284	chr1:248218284:G:C	7.71339e-33	-6.80511e-10	-1.06467	2.5649e-07	-6.80511e-10	-1.01319
248218417	chr1:248218417:G:T	6.14241e-33	-6.80511e-10	-1.29241	2.01724e-07	-6.80511e-10	-1.25338
248219395	chr1:248219395:T:C	5.78755e-33	-6.80511e-10	-1.35192	1.83795e-07	-6.80511e-10	-1.34646
248219618	chr1:248219618:T:C	5.90196e-33	-6.80511e-10	-1.33235	1.87453e-07	-6.80511e-10	-1.32675
248219738	chr1:248219738:G:A	5.78639e-33	-6.80511e-10	-1.35212	1.8175e-07	-6.80511e-10	-1.35765
248220142	chr1:248220142:A:T	2.2319e-33	-2.30478	-3.54985e-10	7.17388e-08	-2.28725	-3.54985e-10
248220340	chr1:248220340:C:T	6.91228e-34	-2.11811	-1.35881	1.81996e-08	-2.2999	-1.35898
248220456	chr1:248220456:C:T	5.83094e-33	-6.80511e-10	-1.34445	1.8261e-07	-6.80511e-10	-1.35293
248220651	chr1:248220651:T:C	7.7651e-33	-6.80511e-10	-1.05799	2.24081e-07	-6.80511e-10	-1.14827
248221188	chr1:248221188:C:G	8.7901e-33	-6.80511e-10	-0.934005	2.92409e-07	-6.80511e-10	-0.882125
248221263	chr1:248221263:G:T	5.75034e-33	-6.80511e-10	-1.35837	1.81356e-07	-6.80511e-10	-1.35982
248221954	chr1:248221954:T:C	9.60879e-33	-6.80511e-10	-0.844953	3.20515e-07	-6.80511e-10	-0.79035
248222012	chr1:248222012:G:A	5.77674e-33	-6.80511e-10	-1.35379	1.83345e-07	-6.80511e-10	-1.34891
248222644	chr1:248222644:A:G	9.46096e-33	-6.80511e-10	-0.860458	3.14528e-07	-6.80511e-10	-0.809206
248222940	chr1:248222940:C:T	6.73391e-34	-2.14325	-1.35981	1.80502e-08	-2.30735	-1.35978
248223105	chr1:248223105:G:A	5.95739e-33	-6.80511e-10	-1.323	1.85611e-07	-6.80511e-10	-1.33663
248223195	chr1:248223195:G:A	5.78524e-33	-6.80511e-10	-1.35232	1.84221e-07	-6.80511e-10	-1.34415
248223328	chr1:248223328:T:G	6.07226e-33	-6.80511e-10	-1.3039	1.98819e-07	-6.80511e-10	-1.26788
248223492	chr1:248223492:G:T	5.79079e-33	-6.80511e-10	-1.35136	1.81827e-07	-6.80511e-10	-1.35722
248223709	chr1:248223709:G:A	5.78872e-33	-6.80511e-10	-1.35172	1.83845e-07	-6.80511e-10	-1.34619
248223885	chr1:248223885:G:C	1.19614e-33	-2.07778	-0.850756	3.23478e-08	-2.09403	-0.989705
248223957	chr1:248223957:C:CT	5.83482e-33	-6.80511e-10	-1.34379	1.82692e-07	-6.80511e-10	-1.35248
248223987	chr1:248223987:A:G	8.87827e-33	-6.80511e-10	-0.924025	2.92997e-07	-6.80511e-10	-0.880116
248224081	chr1:248224081:T:G	9.47989e-33	-6.80511e-10	-0.858459	2.88114e-07	-6.80511e-10	-0.896923
248224635	chr1:248224635:C:A	1.05651e-32	-6.80511e-10	-0.750077	3.12276e-07	-6.80511e-10	-0.816392
248225321	chr1:248225321:A:T	6.01114e-33	-6.80511e-10	-1.31402	1.96226e-07	-6.80511e-10	-1.28101
248225582	chr1:248225582:G:A	5.88341e-33	-6.80511e-10	-1.3355	1.83682e-07	-6.80511e-10	-1.34708
248225667	chr1:248225667:C:A	6.14049e-33	-6.80511e-10	-1.29273	1.96994e-07	-6.80511e-10	-1.27711
248226665	chr1:248226665:G:T	9.17714e-33	-6.80511e-10	-0.890916	2.73009e-07	-6.80511e-10	-0.950774
248226692	chr1:248226692:A:G	6.24258e-33	-6.80511e-10	-1.27624	1.97786e-07	-6.80511e-10	-1.27309
248226778	chr1:248226778:A:G	9.67084e-33	-6.80511e-10	-0.838516	2.93708e-07	-6.80511e-10	-0.877693
248227240	chr1:248227240:T:C	5.83274e-33	-6.80511e-10	-1.34414	1.82649e-07	-6.80511e-10	-1.35271
248227313	chr1:248227313:C:T	4.46415e-33	-1.61155	-3.54985e-10	6.22852e-08	-2.42856	-3.54985e-10
248227537	chr1:248227537:C:G	5.74461e-33	-6.80511e-10	-1.35937	1.82011e-07	-6.80511e-10	-1.35621
248227920	chr1:248227920:G:A	1.18897e-32	-0.631961	-3.54985e-10	2.72823e-07	-0.951455	-3.54985e-10
248228141	chr1:248228141:T:C	1.92812e-33	-2.45109	-3.54985e-10	6.07812e-08	-2.453	-3.54985e-10
248228188	chr1:248228188:C:T	9.09418e-33	-6.80511e-10	-0.899997	2.7101e-07	-6.80511e-10	-0.958123
248228214	chr1:248228214:C:T	8.6539e-33	-6.80511e-10	-0.949621	2.82291e-07	-6.80511e-10	-0.917343
248228903	chr1:248228903:C:T	1.34505e-33	-2.17861	-0.632585	3.50056e-08	-2.20667	-0.798105
248229011	chr1:248229011:G:A	6.66692e-34	-2.20428	-1.30878	2.66014e-08	-1.93313	-1.34619
248229108	chr1:248229108:C:T	5.87674e-33	-6.80511e-10	-1.33663	1.87599e-07	-6.80511e-10	-1.32597
248229192	chr1:248229192:G:A	5.79989e-33	-6.80511e-10	-1.34979	1.84896e-07	-6.80511e-10	-1.34048
248229310	chr1:248229310:T:C	5.91697e-33	-6.80511e-10	-1.32981	1.87414e-07	-6.80511e-10	-1.32696
248229903	chr1:248229903:C:T	6.09434e-34	-2.43883	-1.16403	2.10145e-08	-2.31744	-1.19762
248230025	chr1:248230025:G:A	9.15141e-33	-6.80511e-10	-0.893724	2.72574e-07	-6.80511e-10	-0.952371
248230323	chr1:248230323:G:A	1.12325e-32	-6.80511e-10	-0.688821	3.22188e-07	-6.80511e-10	-0.785146
248230408	chr1:248230408:G:A	5.78059e-33	-6.80511e-10	-1.35313	1.8402e-07	-6.80511e-10	-1.34524
248230419	chr1:248230419:T:A	5.7753e-33	-6.80511e-10	-1.35404	1.83768e-07	-6.80511e-10	-1.34661
248230832	chr1:248230832:G:A	5.96606e-33	-6.80511e-10	-1.32155	1.90642e-07	-6.80511e-10	-1.30988
248231020	chr1:248231020:G:C	2.07832e-33	-1.97895	-0.397125	5.50095e-08	-1.99866	-0.554114
248231097	chr1:248231097:G:T	5.81487e-33	-6.80511e-10	-1.34721	1.82217e-07	-6.80511e-10	-1.35508
248231668	chr1:248231668:C:T	5.787e-33	-6.80511e-10	-1.35202	1.81726e-07	-6.80511e-10	-1.35778
248231968	chr1:248231968:G:T	7.17824e-33	-6.80511e-10	-1.13658	2.20623e-07	-6.80511e-10	-1.16382
248232292	chr1:248232292:G:A	2.87057e-33	-2.05312	-3.54985e-10	9.4801e-08	-2.0085	-3.54985e-10
248232767	chr1:248232767:C:A	6.44409e-34	-2.25485	-1.2922	2.71812e-08	-2.00304	-1.25472
248232808	chr1:248232808:A:G	6.05368e-33	-6.80511e-10	-1.30697	1.9409e-07	-6.80511e-10	-1.29196
248232928	chr1:248232928:G:A	6.95009e-33	-6.80511e-10	-1.16888	2.18397e-07	-6.80511e-10	-1.17396
248232944	chr1:248232944:G:T	5.81567e-33	-6.80511e-10	-1.34707	1.84902e-07	-6.80511e-10	-1.34045
248233196	chr1:248233196:A:G	1.02634e-32	-6.80511e-10	-0.779043	3.24375e-07	-6.80511e-10	-0.77838
248233249	chr1:248233249:A:G	6.17043e-33	-6.80511e-10	-1.28786	1.98294e-07	-6.80511e-10	-1.27053
248233293	chr1:248233293:T:G	5.80185e-33	-6.80511e-10	-1.34945	1.85932e-07	-6.80511e-10	-1.3349
248233344	chr1:248233344:G:A	7.73462e-34	-2.06459	-1.29992	1.93791e-08	-2.2689	-1.32718
248233487	chr1:248233487:T:G	1.19834e-32	-6.80511e-10	-0.624111	3.42123e-07	-6.80511e-10	-0.725109
248233523	chr1:248233523:G:A	1.17644e-32	-6.80511e-10	-0.64255	3.36321e-07	-6.80511e-10	-0.742215
248233592	chr1:248233592:T:C	1.02695e-32	-6.80511e-10	-0.778458	3.01379e-07	-6.80511e-10	-0.85191
248233869	chr1:248233869:G:A	6.12465e-33	-6.80511e-10	-1.29531	1.96473e-07	-6.80511e-10	-1.27976
248234028	chr1:248234028:C:T	1.15054e-33	-2.4373	-0.530097	3.70134e-08	-2.23257	-0.716431
248234277	chr1:248234277:A:AT	6.01698e-33	-6.80511e-10	-1.31305	1.93102e-07	-6.80511e-10	-1.29706
248234281	chr1:248234281:T:A	6.07781e-33	-6.80511e-10	-1.30299	1.94781e-07	-6.80511e-10	-1.2884
248234613	chr1:248234613:C:T	5.86617e-33	-6.80511e-10	-1.33843	1.84803e-07	-6.80511e-10	-1.34099
248234943	chr1:248234943:A:G	2.10106e-33	-2.36519	-3.54985e-10	6.19084e-08	-2.43462	-3.54985e-10
248234949	chr1:248234949:T:C	5.7419e-33	-6.80511e-10	-1.35984	1.81493e-07	-6.80511e-10	-1.35906
248235215	chr1:248235215:C:A	8.50451e-34	-2.09301	-1.17661	4.09877e-08	-1.79115	-1.05586
248235983	chr1:248235983:C:A	5.79886e-33	-6.80511e-10	-1.34997	1.82148e-07	-6.80511e-10	-1.35546
248236351	chr1:248236351:C:A	5.75534e-33	-6.80511e-10	-1.3575	1.81365e-07	-6.80511e-10	-1.35977
248236779	chr1:248236779:A:G	2.6314e-32	-6.80511e-10	0.162469	8.0838e-07	-6.80511e-10	0.134753
248236784	chr1:248236784:C:T	5.78632e-33	-6.80511e-10	-1.35214	1.81701e-07	-6.80511e-10	-1.35792
248237348	chr1:248237348:C:T	6.03989e-33	-6.80511e-10	-1.30925	1.93471e-07	-6.80511e-10	-1.29515
248237354	chr1:248237354:G:A	5.95615e-33	-6.80511e-10	-1.32321	1.87887e-07	-6.80511e-10	-1.32444
248237487	chr1:248237487:C:G	1.03789e-32	-6.80511e-10	-0.767854	2.92572e-07	-6.80511e-10	-0.881569
248237521	chr1:248237521:C:T	5.74538e-33	-6.80511e-10	-1.35924	1.8135e-07	-6.80511e-10	-1.35985
248237803	chr1:248237803:A:G	1.52202e-33	-2.42604	-0.261549	4.46786e-08	-2.26289	-0.497896
248237814	chr1:248237814:A:G	7.72354e-34	-2.04374	-1.32221	1.90646e-08	-2.26196	-1.35048
248238050	chr1:248238050:G:A	1.06625e-32	-6.80511e-10	-0.740899	2.99674e-07	-6.80511e-10	-0.857585
248238240	chr1:248238240:TATC:T	5.80323e-33	-6.80511e-10	-1.34922	1.82718e-07	-6.80511e-10	-1.35234
248238249	chr1:248238249:A:C	5.74358e-33	-6.80511e-10	-1.35955	1.81442e-07	-6.80511e-10	-1.35935
248238834	chr1:248238834:C:T	7.36545e-33	-6.80511e-10	-1.11083	2.20802e-07	-6.80511e-10	-1.16301
248238885	chr1:248238885:C:T	5.77433e-33	-6.80511e-10	-1.35421	1.84998e-07	-6.80511e-10	-1.33994
248238915	chr1:248238915:G:A	7.13085e-33	-1.1432	-3.54985e-10	2.32747e-07	-1.11033	-3.54985e-10
248239456	chr1:248239456:C:T	7.62511e-34	-2.05511	-1.32366	1.88803e-08	-2.27089	-1.35127
248239966	chr1:248239966:A:G	5.79049e-33	-6.80511e-10	-1.35141	1.85924e-07	-6.80511e-10	-1.33494
248240201	chr1:248240201:T:C	1.44119e-32	-6.80511e-10	-0.439576	4.73458e-07	-6.80511e-10	-0.400217
248240480	chr1:248240480:C:A	7.29313e-33	-6.80511e-10	-1.1207	2.23389e-07	-6.80511e-10	-1.15136
248240676	chr1:248240676:A:C	6.17013e-33	-6.80511e-10	-1.28791	1.95444e-07	-6.80511e-10	-1.285
248240824	chr1:248240824:G:A	5.79685e-33	-6.80511e-10	-1.35032	1.82097e-07	-6.80511e-10	-1.35574
248240994	chr1:248240994:A:G	5.7465e-33	-6.80511e-10	-1.35904	1.81387e-07	-6.80511e-10	-1.35965
248241147	chr1:248241147:G:C	5.7425e-33	-6.80511e-10	-1.35974	1.81537e-07	-6.80511e-10	-1.35882
248241234	chr1:248241234:TGAG:T	2.01586e-33	-2.40659	-3.54985e-10	6.11283e-08	-2.4473	-3.54985e-10
248241660	chr1:248241660:G:A	6.46765e-34	-2.18618	-1.35722	2.55787e-08	-1.9593	-1.35922
248241759	chr1:248241759:C:T	6.04105e-33	-6.80511e-10	-1.30905	1.88332e-07	-6.80511e-10	-1.32207
248241804	chr1:248241804:C:T	6.2545e-33	-6.80511e-10	-1.27433	1.96888e-07	-6.80511e-10	-1.27765
248241874	chr1:248241874:A:G	5.7727e-33	-6.80511e-10	-1.35449	1.83853e-07	-6.80511e-10	-1.34615
248243167	chr1:248243167:G:T	9.0007e-33	-0.910329	-3.54985e-10	8.63095e-07	0.200245	-3.54985e-10
248243387	chr1:248243387:C:G	1.06117e-32	-6.80511e-10	-0.745675	3.15022e-07	-6.80511e-10	-0.807637
248243592	chr1:248243592:C:T	5.68404e-34	-2.35024	-1.32232	1.68572e-08	-2.39935	-1.33615
248243681	chr1:248243681:T:A	2.27972e-32	-6.80511e-10	0.019008	6.24997e-07	-6.80511e-10	-0.122533
248243777	chr1:248243777:A:C	2.17313e-33	-2.33146	-3.54985e-10	6.08086e-08	-2.45255	-3.54985e-10
248243898	chr1:248243898:G:A	1.55526e-33	-2.24718	-0.418805	4.28007e-08	-2.17919	-0.624532
248244168	chr1:248244168:C:G	8.94999e-33	-6.80511e-10	-0.915979	2.78868e-07	-6.80511e-10	-0.929541
248244233	chr1:248244233:C:A	5.74485e-33	-6.80511e-10	-1.35933	1.81653e-07	-6.80511e-10	-1.35818
248244505	chr1:248244505:A:G	1.06016e-32	-6.80511e-10	-0.746624	3.14417e-07	-6.80511e-10	-0.809561
248244624	chr1:248244624:T:C	3.42056e-32	-6.80511e-10	0.424758	9.05478e-07	-6.80511e-10	0.248183
248245129	chr1:248245129:C:A	6.48817e-33	-6.80511e-10	-1.23765	2.09446e-07	-6.80511e-10	-1.21581
248245245	chr1:248245245:G:A	3.17596e-32	-6.80511e-10	0.350563	8.43856e-07	-6.80511e-10	0.177701
248245273	chr1:248245273:C:T	5.7589e-33	-6.80511e-10	-1.35689	1.82248e-07	-6.80511e-10	-1.35491
248245942	chr1:248245942:A:G	8.16692e-33	-6.80511e-10	-1.00754	2.54502e-07	-6.80511e-10	-1.02097
248246188	chr1:248246188:A:G	9.67643e-34	-2.15521	-0.985316	2.79169e-08	-2.23401	-0.997037
248246489	chr1:248246489:T:C	5.7461e-33	-6.80511e-10	-1.35911	1.81507e-07	-6.80511e-10	-1.35899
248246610	chr1:248246610:T:C	5.75076e-33	-6.80511e-10	-1.3583	1.81664e-07	-6.80511e-10	-1.35812
248246976	chr1:248246976:G:A	4.17143e-32	-6.80511e-10	0.623213	1.09389e-06	-6.80511e-10	0.437211
248247204	chr1:248247204:A:T	9.82451e-34	-2.2162	-0.909135	2.85361e-08	-2.28502	-0.92409
248247223	chr1:248247223:C:A	2.12609e-33	-2.35335	-3.54985e-10	6.94171e-08	-2.32015	-3.54985e-10
248247361	chr1:248247361:C:T	1.35084e-33	-2.30536	-0.501544	3.72512e-08	-2.24642	-0.696176
248247643	chr1:248247643:G:A	6.20384e-33	-6.80511e-10	-1.28246	1.9547e-07	-6.80511e-10	-1.28487
248247755	chr1:248247755:G:T	7.35133e-34	-2.16721	-1.24813	2.03988e-08	-2.26654	-1.27826
248247787	chr1:248247787:C:T	6.92796e-34	-2.27142	-1.20323	2.38893e-08	-2.21591	-1.17094
248247910	chr1:248247910:G:A	1.14013e-32	-6.80511e-10	-0.673904	3.68604e-07	-6.80511e-10	-0.650558
248247927	chr1:248247927:T:C	6.48778e-33	-6.80511e-10	-1.23771	2.0946e-07	-6.80511e-10	-1.21575
248248097	chr1:248248097:G:T	7.65179e-34	-2.13221	-1.24307	2.10146e-08	-2.24085	-1.27421
248248110	chr1:248248110:C:T	5.74619e-33	-6.80511e-10	-1.35909	1.81546e-07	-6.80511e-10	-1.35877
248248271	chr1:248248271:A:G	1.90763e-33	-2.43706	-0.0247081	4.89354e-08	-2.39312	-0.276661
248248895	chr1:248248895:C:G	1.25961e-32	-6.80511e-10	-0.574246	3.58087e-07	-6.80511e-10	-0.679503
248250173	chr1:248250173:C:T	5.7419e-33	-6.80511e-10	-1.35984	1.81578e-07	-6.80511e-10	-1.3586
248250364	chr1:248250364:C:T	5.95115e-33	-6.80511e-10	-1.32405	1.87876e-07	-6.80511e-10	-1.3245
248250518	chr1:248250518:T:C	1.9788e-33	-2.42514	-3.54985e-10	6.52773e-08	-2.38163	-3.54985e-10
248250659	chr1:248250659:A:C	5.79302e-33	-6.80511e-10	-1.35098	1.84206e-07	-6.80511e-10	-1.34423
248250697	chr1:248250697:C:T	6.29361e-33	-6.80511e-10	-1.2681	2.00478e-07	-6.80511e-10	-1.25958
248250786	chr1:248250786:G:A	6.44685e-33	-6.80511e-10	-1.24404	2.05428e-07	-6.80511e-10	-1.23518
248250929	chr1:248250929:GA:G	5.82185e-34	-2.4196	-1.229	1.82459e-08	-2.42541	-1.23093
248251128	chr1:248251128:G:C	3.18707e-33	-1.94853	-3.54985e-10	9.9207e-08	-1.96307	-3.54985e-10
248251466	chr1:248251466:C:A	5.74497e-33	-6.80511e-10	-1.35931	1.82104e-07	-6.80511e-10	-1.3557
248252360	chr1:248252360:A:G	5.29718e-34	-2.3904	-1.35264	1.67511e-08	-2.39361	-1.34821
248252702	chr1:248252702:G:A	5.75144e-33	-6.80511e-10	-1.35818	1.81408e-07	-6.80511e-10	-1.35953
248252774	chr1:248252774:G:C	6.97207e-33	-6.80511e-10	-1.16572	2.27129e-07	-6.80511e-10	-1.13476
248252897	chr1:248252897:G:A	7.84403e-33	-6.80511e-10	-1.04788	2.50116e-07	-6.80511e-10	-1.03836
248252963	chr1:248252963:G:A	5.75444e-33	-6.80511e-10	-1.35766	1.81389e-07	-6.80511e-10	-1.35964
248253046	chr1:248253046:C:T	8.25122e-33	-6.80511e-10	-0.997271	2.48323e-07	-6.80511e-10	-1.04555
248253056	chr1:248253056:G:C	8.314e-34	-2.28858	-1.0037	2.19078e-08	-2.39213	-1.08131
248253066	chr1:248253066:G:A	5.74212e-33	-6.80511e-10	-1.3598	1.82196e-07	-6.80511e-10	-1.3552
248253155	chr1:248253155:G:A	5.75267e-33	-6.80511e-10	-1.35797	1.81411e-07	-6.80511e-10	-1.35952
248253174	chr1:248253174:G:A	6.88723e-33	-6.80511e-10	-1.17796	2.2578e-07	-6.80511e-10	-1.14072
248253215	chr1:248253215:A:G	5.94397e-34	-2.38628	-1.24156	1.91701e-08	-2.38828	-1.21864
248253270	chr1:248253270:G:A	5.74702e-33	-6.80511e-10	-1.35895	1.81351e-07	-6.80511e-10	-1.35985
248253344	chr1:248253344:C:T	6.3809e-34	-2.34321	-1.2137	2.92719e-08	-2.01298	-1.17067
248253349	chr1:248253349:T:G	7.70244e-33	-6.80511e-10	-1.06609	2.32931e-07	-6.80511e-10	-1.10954
248253377	chr1:248253377:G:A	5.74579e-33	-6.80511e-10	-1.35916	1.8157e-07	-6.80511e-10	-1.35864
248253511	chr1:248253511:G:A	6.20012e-33	-6.80511e-10	-1.28306	1.8963e-07	-6.80511e-10	-1.31521
248253562	chr1:248253562:AC:A	7.60343e-33	-6.80511e-10	-1.07903	2.42539e-07	-6.80511e-10	-1.06912
248253568	chr1:248253568:G:A	7.1404e-33	-6.80511e-10	-1.14186	2.35613e-07	-6.80511e-10	-1.09809
248253917	chr1:248253917:C:T	7.07281e-33	-6.80511e-10	-1.15137	2.26717e-07	-6.80511e-10	-1.13658
248253925	chr1:248253925:G:A	5.26363e-34	-2.41139	-1.33801	1.67536e-08	-2.41155	-1.33012
248254117	chr1:248254117:C:T	5.8432e-33	-6.80511e-10	-1.34235	1.86398e-07	-6.80511e-10	-1.3324
248254118	chr1:248254118:G:A	7.00065e-33	-6.80511e-10	-1.16163	2.13706e-07	-6.80511e-10	-1.19568
248254199	chr1:248254199:A:G	5.7572e-33	-6.80511e-10	-1.35718	1.83733e-07	-6.80511e-10	-1.3468
248254268	chr1:248254268:T:C	2.85636e-33	-2.05808	-3.54985e-10	7.18708e-08	-2.28541	-3.54985e-10
248254270	chr1:248254270:G:A	6.24796e-33	-6.80511e-10	-1.27538	1.98228e-07	-6.80511e-10	-1.27086
248254336	chr1:248254336:C:A	5.209e-34	-2.40794	-1.35189	1.65325e-08	-2.40824	-1.34671
248254424	chr1:248254424:C:T	5.74265e-33	-6.80511e-10	-1.35971	1.81719e-07	-6.80511e-10	-1.35782
248254520	chr1:248254520:G:A	8.0548e-33	-6.80511e-10	-1.02136	2.59444e-07	-6.80511e-10	-1.00174
248254529	chr1:248254529:C:T	6.91372e-34	-2.45199	-1.02472	2.62826e-08	-2.32746	-0.963915
248254710	chr1:248254710:G:A	1.00834e-33	-2.32239	-0.776937	2.42714e-08	-2.41696	-0.954023
248254857	chr1:248254857:C:T	6.67973e-34	-2.15171	-1.35943	3.9591e-08	-1.52184	-1.35984
248254872	chr1:248254872:A:C	7.96503e-33	-6.80511e-10	-1.03257	2.48679e-07	-6.80511e-10	-1.04412
248255110	chr1:248255110:G:C	3.5216e-33	-1.84872	-3.54985e-10	9.49994e-08	-2.00641	-3.54985e-10
248255202	chr1:248255202:C:T	6.10614e-33	-6.80511e-10	-1.29834	1.87652e-07	-6.80511e-10	-1.32569
248255278	chr1:248255278:A:G	5.77664e-33	-6.80511e-10	-1.35381	1.81393e-07	-6.80511e-10	-1.35962
248255420	chr1:248255420:T:C	5.75075e-33	-6.80511e-10	-1.3583	1.81359e-07	-6.80511e-10	-1.3598
248255468	chr1:248255468:A:T	3.32094e-33	-1.90738	-3.54985e-10	1.07153e-07	-1.88602	-3.54985e-10
248255575	chr1:248255575:A:G	5.31815e-34	-2.37963	-1.35946	1.67196e-08	-2.38433	-1.35937
248255590	chr1:248255590:A:C	5.38541e-34	-2.42666	-1.29986	1.72568e-08	-2.42664	-1.28544
248255631	chr1:248255631:A:G	5.99649e-34	-2.42617	-1.19287	1.8467e-08	-2.43473	-1.20957
248255656	chr1:248255656:T:C	1.82258e-32	-6.80511e-10	-0.204792	5.74363e-07	-6.80511e-10	-0.207018
248255768	chr1:248255768:A:G	6.16747e-33	-6.80511e-10	-1.28834	2.00113e-07	-6.80511e-10	-1.2614
248255883	chr1:248255883:G:A	6.0127e-34	-2.35352	-1.26282	1.87451e-08	-2.36505	-1.2643
248255959	chr1:248255959:T:G	5.79398e-33	-6.80511e-10	-1.35081	1.84242e-07	-6.80511e-10	-1.34403
248256103	chr1:248256103:T:C	6.08071e-33	-6.80511e-10	-1.30251	1.86849e-07	-6.80511e-10	-1.32998
248256182	chr1:248256182:GA:G	2.13544e-32	-6.80511e-10	-0.0463727	6.72754e-07	-6.80511e-10	-0.0489007
248256645	chr1:248256645:G:A	5.74577e-33	-6.80511e-10	-1.35917	1.82778e-07	-6.80511e-10	-1.35201
248256657	chr1:248256657:A:T	1.16253e-32	-6.80511e-10	-0.654444	3.70228e-07	-6.80511e-10	-0.64616
248256658	chr1:248256658:G:T	1.27532e-32	-6.80511e-10	-0.561847	4.06388e-07	-6.80511e-10	-0.552971
248256750	chr1:248256750:G:A	1.92399e-33	-2.45323	-3.54985e-10	6.23431e-08	-2.42763	-3.54985e-10
248256953	chr1:248256953:A:G	7.67625e-34	-2.12064	-1.25145	4.61627e-08	-1.45479	-1.27332
248257097	chr1:248257097:G:A	6.27968e-34	-2.39382	-1.17908	2.74583e-08	-2.11602	-1.13159
248257202	chr1:248257202:G:A	8.62993e-33	-6.80511e-10	-0.952395	2.81514e-07	-6.80511e-10	-0.920097
248257526	chr1:248257526:T:C	6.5269e-33	-6.80511e-10	-1.2317	1.97437e-07	-6.80511e-10	-1.27486
248257933	chr1:248257933:A:G	6.00282e-33	-6.80511e-10	-1.3154	1.94438e-07	-6.80511e-10	-1.29017
248258014	chr1:248258014:C:A	5.99491e-33	-6.80511e-10	-1.31672	1.92978e-07	-6.80511e-10	-1.2977
248258022	chr1:248258022:A:T	5.98986e-33	-6.80511e-10	-1.31756	1.84926e-07	-6.80511e-10	-1.34032
248258085	chr1:248258085:T:C	5.76382e-33	-6.80511e-10	-1.35603	1.81519e-07	-6.80511e-10	-1.35892
248258377	chr1:248258377:G:T	7.37336e-33	-6.80511e-10	-1.10976	2.36227e-07	-6.80511e-10	-1.09549
248258428	chr1:248258428:G:A	1.94325e-33	-2.44327	-3.54985e-10	6.18166e-08	-2.43611	-3.54985e-10
248258479	chr1:248258479:C:G	5.30646e-34	-2.40556	-1.33574	1.6892e-08	-2.41037	-1.32307
248258499	chr1:248258499:T:C	5.78182e-33	-6.80511e-10	-1.35291	1.81435e-07	-6.80511e-10	-1.35938
248258663	chr1:248258663:A:G	5.74247e-33	-6.80511e-10	-1.35974	1.8248e-07	-6.80511e-10	-1.35364
248259201	chr1:248259201:T:A	5.98965e-34	-2.38608	-1.23411	1.87658e-08	-2.39288	-1.23536
248259375	chr1:248259375:T:A	8.57997e-33	-6.80511e-10	-0.958201	2.68252e-07	-6.80511e-10	-0.968354
248259671	chr1:248259671:C:T	1.9263e-33	-2.45203	-3.54985e-10	6.99169e-08	-2.31297	-3.54985e-10
248259757	chr1:248259757:C:T	9.13636e-33	-6.80511e-10	-0.895369	2.73728e-07	-6.80511e-10	-0.948145
248259872	chr1:248259872:C:G	5.98723e-34	-2.41772	-1.20287	1.87995e-08	-2.42257	-1.20388
248259886	chr1:248259886:T:C	6.69279e-34	-2.33719	-1.172	3.10057e-08	-2.0032	-1.12291
248260368	chr1:248260368:G:C	6.12657e-33	-6.80511e-10	-1.295	1.87935e-07	-6.80511e-10	-1.32418
248260383	chr1:248260383:C:T	8.32549e-33	-6.80511e-10	-0.988309	2.5992e-07	-6.80511e-10	-0.999906
248260461	chr1:248260461:C:T	6.32888e-33	-6.80511e-10	-1.26251	2.03768e-07	-6.80511e-10	-1.2433
248260486	chr1:248260486:C:G	6.25371e-34	-2.41879	-1.15825	1.9205e-08	-2.42826	-1.17684
248260781	chr1:248260781:C:G	1.07279e-32	-6.80511e-10	-0.734782	3.52997e-07	-6.80511e-10	-0.693819
248261065	chr1:248261065:G:A	5.74202e-33	-6.80511e-10	-1.35982	1.81929e-07	-6.80511e-10	-1.35666
248261220	chr1:248261220:T:C	6.13194e-33	-6.80511e-10	-1.29412	1.95489e-07	-6.80511e-10	-1.28477
248261596	chr1:248261596:A:G	6.68352e-34	-2.15146	-1.35911	1.56361e-08	-2.45436	-1.35634
248261659	chr1:248261659:A:G	7.5267e-33	-6.80511e-10	-1.08918	2.38427e-07	-6.80511e-10	-1.08622
248261754	chr1:248261754:C:T	6.01754e-33	-6.80511e-10	-1.31295	1.87696e-07	-6.80511e-10	-1.32546
248261945	chr1:248261945:G:A	8.28449e-34	-2.39407	-0.901759	2.1252e-08	-2.44696	-1.05687
248262185	chr1:248262185:G:A	8.94455e-33	-6.80511e-10	-0.916587	2.78733e-07	-6.80511e-10	-0.930025
248262208	chr1:248262208:G:C	5.98201e-33	-6.80511e-10	-1.31888	1.88969e-07	-6.80511e-10	-1.3187
248262230	chr1:248262230:G:C	5.98028e-33	-6.80511e-10	-1.31916	1.88914e-07	-6.80511e-10	-1.31899
248262235	chr1:248262235:A:G	5.75201e-33	-6.80511e-10	-1.35808	1.81698e-07	-6.80511e-10	-1.35794
248262436	chr1:248262436:C:T	1.00482e-33	-2.39507	-0.707748	2.52719e-08	-2.44719	-0.883395
248262596	chr1:248262596:G:C	8.28852e-34	-2.33555	-0.959799	2.04028e-08	-2.45067	-1.09393
248262640	chr1:248262640:T:C	5.75836e-33	-6.80511e-10	-1.35698	1.83761e-07	-6.80511e-10	-1.34664
248263182	chr1:248263182:C:T	1.27071e-33	-2.41153	-0.456523	3.43946e-08	-2.4396	-0.582775
248263200	chr1:248263200:T:C	7.27517e-33	-6.80511e-10	-1.12316	2.3905e-07	-6.80511e-10	-1.08361
248263244	chr1:248263244:A:T	5.20503e-34	-2.40812	-1.35248	2.35222e-08	-2.05244	-1.34989
248263381	chr1:248263381:A:G	5.84176e-33	-6.80511e-10	-1.3426	1.88255e-07	-6.80511e-10	-1.32248
248263435	chr1:248263435:T:C	1.18431e-32	-6.80511e-10	-0.635885	3.65651e-07	-6.80511e-10	-0.658601
248263989	chr1:248263989:T:A	4.99507e-34	-2.45255	-1.34921	1.59562e-08	-2.44407	-1.34637
248264319	chr1:248264319:A:G	1.12396e-32	-6.80511e-10	-0.688185	3.53885e-07	-6.80511e-10	-0.691308
248264358	chr1:248264358:C:T	5.7661e-33	-6.80511e-10	-1.35564	1.83246e-07	-6.80511e-10	-1.34945
248264725	chr1:248264725:T:C	1.12744e-32	-6.80511e-10	-0.685101	3.49288e-07	-6.80511e-10	-0.704384
248264925	chr1:248264925:G:A	4.94755e-34	-2.45408	-1.35724	1.57286e-08	-2.44839	-1.35641
248265009	chr1:248265009:T:C	5.74862e-33	-6.80511e-10	-1.35867	1.82256e-07	-6.80511e-10	-1.35487
248265058	chr1:248265058:C:T	5.81354e-33	-6.80511e-10	-1.34744	1.8609e-07	-6.80511e-10	-1.33405
248265124	chr1:248265124:G:C	1.11915e-32	-6.80511e-10	-0.692473	3.45823e-07	-6.80511e-10	-0.714352
248265336	chr1:248265336:T:C	8.73567e-34	-2.45162	-0.791179	3.36958e-08	-2.33773	-0.705177
248265768	chr1:248265768:T:A	5.52176e-34	-2.45134	-1.25018	1.68275e-08	-2.45452	-1.28274
248266010	chr1:248266010:CAGA:C	3.76729e-32	-6.80511e-10	0.521309	9.59253e-07	-6.80511e-10	0.305875
248266044	chr1:248266044:GA:G	1.92503e-33	-2.45269	-3.54985e-10	6.43572e-08	-2.39583	-3.54985e-10
248266417	chr1:248266417:C:T	8.5971e-34	-2.4233	-0.835496	2.23736e-08	-2.44892	-1.00348
248266559	chr1:248266559:C:T	7.08073e-34	-2.42245	-1.03039	2.06256e-08	-2.44587	-1.08787
248266745	chr1:248266745:A:ACTT	6.55286e-33	-6.80511e-10	-1.22773	2.13624e-07	-6.80511e-10	-1.19606
248266971	chr1:248266971:C:T	2.00285e-33	-1.79976	-0.613304	2.88527e-08	-2.4101	-0.787974
248267237	chr1:248267237:T:C	6.03389e-33	-6.80511e-10	-1.31024	1.90265e-07	-6.80511e-10	-1.31186
248268637	chr1:248268637:A:G	7.09832e-33	-6.80511e-10	-1.14777	2.20948e-07	-6.80511e-10	-1.16235
248268701	chr1:248268701:C:T	8.96208e-34	-2.39506	-0.82215	2.2919e-08	-2.43615	-0.992157
248268915	chr1:248268915:T:C	6.50117e-33	-6.80511e-10	-1.23565	2.15879e-07	-6.80511e-10	-1.18556
248269119	chr1:248269119:T:A	5.86715e-33	-6.80511e-10	-1.33826	1.82718e-07	-6.80511e-10	-1.35234
248269128	chr1:248269128:T:G	7.12571e-33	-6.80511e-10	-1.14392	2.21932e-07	-6.80511e-10	-1.15791
248269287	chr1:248269287:T:A	5.74773e-33	-6.80511e-10	-1.35883	1.82227e-07	-6.80511e-10	-1.35503
248269472	chr1:248269472:A:T	8.14754e-34	-2.39152	-0.920983	2.11802e-08	-2.43411	-1.0731
248269710	chr1:248269710:T:G	5.24429e-34	-2.45421	-1.29886	1.58295e-08	-2.4539	-1.3445
248269712	chr1:248269712:T:G	5.26403e-34	-2.45417	-1.29515	1.58587e-08	-2.45395	-1.34261
248269947	chr1:248269947:C:T	6.34685e-33	-6.80511e-10	-1.25967	2.06099e-07	-6.80511e-10	-1.23192
248270008	chr1:248270008:T:C	6.37908e-33	-6.80511e-10	-1.25461	1.98007e-07	-6.80511e-10	-1.27198
248270104	chr1:248270104:T:C	7.10939e-33	-6.80511e-10	-1.14622	2.21273e-07	-6.80511e-10	-1.16088
248270108	chr1:248270108:C:T	8.79936e-34	-2.38724	-0.848296	2.25337e-08	-2.43145	-1.01382
248270163	chr1:248270163:G:A	5.52227e-34	-2.39316	-1.30827	1.65686e-08	-2.4281	-1.32467
248270337	chr1:248270337:G:A	6.17035e-33	-6.80511e-10	-1.28788	1.97993e-07	-6.80511e-10	-1.27205
248270549	chr1:248270549:G:A	5.7426e-33	-6.80511e-10	-1.35972	1.81462e-07	-6.80511e-10	-1.35923
248270625	chr1:248270625:G:A	1.1645e-32	-6.80511e-10	-0.652753	3.59608e-07	-6.80511e-10	-0.675264
248270637	chr1:248270637:G:A	5.41037e-34	-2.36242	-1.35948	2.79416e-08	-1.8892	-1.34096
248270848	chr1:248270848:G:C	4.99151e-34	-2.45432	-1.34816	1.58368e-08	-2.45316	-1.34478
248271001	chr1:248271001:T:C	5.77395e-34	-2.37851	-1.27835	1.71853e-08	-2.41825	-1.29798
248271101	chr1:248271101:T:G	7.15787e-33	-6.80511e-10	-1.13942	2.2273e-07	-6.80511e-10	-1.15432
248271409	chr1:248271409:TAA:T	7.36569e-34	-2.38386	-1.02952	2.11097e-08	-2.42415	-1.0864
248271809	chr1:248271809:C:T	8.79915e-33	-6.80511e-10	-0.932977	2.92201e-07	-6.80511e-10	-0.882838
248271921	chr1:248271921:G:T	7.46345e-33	-6.80511e-10	-1.09761	2.35717e-07	-6.80511e-10	-1.09765
248271951	chr1:248271951:A:C	4.93806e-34	-2.45387	-1.35937	1.5699e-08	-2.44768	-1.359
248273314	chr1:248273314:A:G	8.26154e-34	-2.41362	-0.884981	2.35901e-08	-2.44198	-0.957467
248273945	chr1:248273945:GCCCTAA:G	1.27929e-33	-2.39558	-0.465743	3.63355e-08	-2.42967	-0.537813
248274266	chr1:248274266:G:A	1.37362e-33	-2.385	-0.405189	3.85828e-08	-2.42188	-0.485593
248275027	chr1:248275027:G:A	6.10079e-33	-6.80511e-10	-1.29921	1.96406e-07	-6.80511e-10	-1.28009
248275150	chr1:248275150:T:C	1.5085e-33	-2.3463	-0.35021	3.89019e-08	-2.40145	-0.497787
248275341	chr1:248275341:A:T	6.9482e-34	-2.44135	-1.03038	2.27301e-08	-2.45084	-0.985749
248275904	chr1:248275904:A:G	1.3491e-33	-2.4521	-0.356094	4.99731e-08	-2.40012	-0.248671
248276110	chr1:248276110:A:G	6.21805e-33	-6.80511e-10	-1.28018	2.00635e-07	-6.80511e-10	-1.25879
248276163	chr1:248276163:G:A	1.65931e-32	-6.80511e-10	-0.298645	5.49071e-07	-6.80511e-10	-0.252051
248276229	chr1:248276229:G:A	8.4418e-34	-2.31039	-0.966632	4.11775e-08	-1.8432	-0.999192
248276415	chr1:248276415:T:A	5.80633e-33	-6.80511e-10	-1.34868	1.82296e-07	-6.80511e-10	-1.35465
248276544	chr1:248276544:T:C	5.79884e-33	-6.80511e-10	-1.34997	1.81582e-07	-6.80511e-10	-1.35857
248277079	chr1:248277079:C:T	1.41817e-33	-2.32889	-0.429368	3.67093e-08	-2.38847	-0.568775
248277595	chr1:248277595:C:T	7.78611e-33	-6.80511e-10	-1.05529	2.42103e-07	-6.80511e-10	-1.07092
248277831	chr1:248277831:T:C	6.21739e-33	-6.80511e-10	-1.28028	2.00605e-07	-6.80511e-10	-1.25894
248278526	chr1:248278526:T:C	7.95568e-33	-6.80511e-10	-1.03375	2.63596e-07	-6.80511e-10	-0.985862
248278623	chr1:248278623:C:T	6.5082e-34	-2.25147	-1.28569	2.05689e-08	-2.26372	-1.27278
248278693	chr1:248278693:T:C	1.42562e-33	-2.36113	-0.391897	3.96138e-08	-2.40532	-0.47578
248278697	chr1:248278697:A:G	6.0645e-34	-2.45245	-1.15531	1.9576e-08	-2.44348	-1.1425
248278775	chr1:248278775:T:C	6.69995e-33	-6.80511e-10	-1.20553	2.20658e-07	-6.80511e-10	-1.16366
248278845	chr1:248278845:A:G	6.14565e-33	-6.80511e-10	-1.29189	1.98006e-07	-6.80511e-10	-1.27198
248279122	chr1:248279122:C:T	5.84957e-33	-6.80511e-10	-1.34126	1.85001e-07	-6.80511e-10	-1.33992
248279286	chr1:248279286:T:G	6.18209e-33	-6.80511e-10	-1.28598	1.99331e-07	-6.80511e-10	-1.26531
248279775	chr1:248279775:C:T	6.17476e-33	-6.80511e-10	-1.28716	1.99065e-07	-6.80511e-10	-1.26665
248279986	chr1:248279986:C:G	5.77576e-33	-6.80511e-10	-1.35396	1.814e-07	-6.80511e-10	-1.35957
248280293	chr1:248280293:C:G	6.02761e-33	-6.80511e-10	-1.31128	1.93296e-07	-6.80511e-10	-1.29606
248280543	chr1:248280543:G:A	6.13631e-33	-6.80511e-10	-1.29341	1.8586e-07	-6.80511e-10	-1.33528
248280588	chr1:248280588:G:C	1.48447e-33	-2.32025	-0.392318	3.71992e-08	-2.38217	-0.561824
248280641	chr1:248280641:T:C	1.3741e-33	-2.32202	-0.467811	3.47962e-08	-2.38361	-0.62716
248280649	chr1:248280649:A:C	1.21073e-33	-2.36933	-0.547079	3.12814e-08	-2.41648	-0.70078
248280706	chr1:248280706:CATG:C	1.55405e-33	-2.30371	-0.36306	3.91001e-08	-2.37012	-0.524035
248280779	chr1:248280779:C:T	5.85268e-33	-6.80511e-10	-1.34073	1.82355e-07	-6.80511e-10	-1.35432
248280789	chr1:248280789:T:C	8.35177e-33	-6.80511e-10	-0.985158	2.83087e-07	-6.80511e-10	-0.914527
248280839	chr1:248280839:AG:A	7.09856e-34	-2.45426	-0.996067	2.26551e-08	-2.45011	-0.989785
248280844	chr1:248280844:G:A	7.00758e-34	-2.45452	-1.00871	2.23447e-08	-2.45115	-1.00253
248280963	chr1:248280963:G:A	5.79989e-33	-6.80511e-10	-1.34979	1.88286e-07	-6.80511e-10	-1.32232
248281054	chr1:248281054:G:T	7.59267e-33	-6.80511e-10	-1.08045	2.29203e-07	-6.80511e-10	-1.12567
248281055	chr1:248281055:A:G	7.59112e-33	-6.80511e-10	-1.08065	2.2916e-07	-6.80511e-10	-1.12586
248281298	chr1:248281298:T:G	5.68614e-34	-2.45233	-1.21985	1.79635e-08	-2.44665	-1.22529
248281847	chr1:248281847:T:A	6.64991e-33	-6.80511e-10	-1.21303	2.1588e-07	-6.80511e-10	-1.18556
248281919	chr1:248281919:C:T	6.00317e-33	-6.80511e-10	-1.31534	2.00502e-07	-6.80511e-10	-1.25946
248282072	chr1:248282072:T:C	9.20049e-34	-2.33535	-0.855605	2.39525e-08	-2.39464	-0.989569
248282246	chr1:248282246:G:A	8.94881e-33	-6.80511e-10	-0.916111	2.57488e-07	-6.80511e-10	-1.00931
248282340	chr1:248282340:C:T	7.26771e-34	-2.3164	-1.11038	2.08356e-08	-2.36892	-1.1547
248282400	chr1:248282400:T:C	7.37273e-34	-2.32269	-1.08974	2.1129e-08	-2.37369	-1.13594
248282485	chr1:248282485:G:A	8.90943e-33	-6.80511e-10	-0.920521	2.56489e-07	-6.80511e-10	-1.0132
248282903	chr1:248282903:T:C	8.27824e-33	-6.80511e-10	-0.994001	2.64178e-07	-6.80511e-10	-0.983657
248282944	chr1:248282944:C:T	7.48394e-34	-2.30351	-1.09395	2.13634e-08	-2.35883	-1.13977
248283340	chr1:248283340:A:G	6.80441e-34	-2.26431	-1.22834	1.81253e-08	-2.3471	-1.31587
248283353	chr1:248283353:T:C	8.92956e-34	-2.34801	-0.872844	2.60398e-08	-2.39263	-0.908026
248283586	chr1:248283586:G:T	7.6455e-34	-2.26818	-1.10792	2.17229e-08	-2.32945	-1.15246
248283599	chr1:248283599:A:G	1.92422e-33	-2.45311	-3.54985e-10	6.07749e-08	-2.4531	-3.54985e-10
248283764	chr1:248283764:A:G	5.75292e-33	-6.80511e-10	-1.35792	1.82447e-07	-6.80511e-10	-1.35382
248284041	chr1:248284041:A:G	7.50034e-34	-2.31882	-1.07645	2.10642e-08	-2.37298	-1.13972
248284073	chr1:248284073:G:T	6.78039e-34	-2.15818	-1.338	2.13485e-08	-2.15465	-1.34465
248284094	chr1:248284094:G:A	2.43169e-32	-6.80511e-10	0.0835401	7.66179e-07	-6.80511e-10	0.0811356
248284116	chr1:248284116:A:G	7.69231e-33	-6.80511e-10	-1.06741	2.39742e-07	-6.80511e-10	-1.08072
248284199	chr1:248284199:T:C	5.80466e-33	-6.80511e-10	-1.34897	1.8226e-07	-6.80511e-10	-1.35484
248284230	chr1:248284230:C:T	1.43827e-33	-2.45096	-0.293233	5.61e-08	-2.36025	-0.172895
248284231	chr1:248284231:A:G	7.58735e-34	-2.32786	-1.05587	2.13058e-08	-2.37968	-1.12162
248284288	chr1:248284288:C:T	5.89395e-33	-6.80511e-10	-1.3337	1.87341e-07	-6.80511e-10	-1.32735
248285008	chr1:248285008:T:C	6.22371e-34	-2.22204	-1.35981	3.47194e-08	-1.66584	-1.34714
248285151	chr1:248285151:G:A	5.87545e-33	-6.80511e-10	-1.33685	1.86688e-07	-6.80511e-10	-1.33084
248285323	chr1:248285323:T:C	9.37618e-34	-2.33307	-0.838973	2.43814e-08	-2.39116	-0.975298
248285858	chr1:248285858:G:A	6.62201e-33	-6.80511e-10	-1.21723	1.96232e-07	-6.80511e-10	-1.28098
248286434	chr1:248286434:C:T	5.82383e-33	-6.80511e-10	-1.34567	1.82651e-07	-6.80511e-10	-1.3527
248286786	chr1:248286786:CAT:C	7.14194e-34	-2.45457	-0.98966	2.33504e-08	-2.44915	-0.960513
248287152	chr1:248287152:A:G	6.19333e-34	-2.3564	-1.23034	2.38858e-08	-2.12845	-1.25855
248287179	chr1:248287179:A:C	5.83613e-33	-6.80511e-10	-1.34356	1.87916e-07	-6.80511e-10	-1.32428
248287223	chr1:248287223:T:C	7.95885e-34	-2.38067	-0.955264	2.23634e-08	-2.40512	-1.04773
248287490	chr1:248287490:A:C	5.75102e-33	-6.80511e-10	-1.35825	1.81966e-07	-6.80511e-10	-1.35646
248287678	chr1:248287678:C:T	6.24584e-33	-6.80511e-10	-1.27572	1.90186e-07	-6.80511e-10	-1.31228
248287684	chr1:248287684:A:G	2.86923e-33	-2.05359	-3.54985e-10	1.34522e-07	-1.65855	-3.54985e-10
248287989	chr1:248287989:A:T	6.19616e-33	-6.80511e-10	-1.2837	1.89021e-07	-6.80511e-10	-1.31842
248288175	chr1:248288175:C:T	1.22789e-32	-6.80511e-10	-0.59975	3.9659e-07	-6.80511e-10	-0.577378
248288306	chr1:248288306:G:A	9.38993e-34	-2.14673	-1.02385	2.62932e-08	-2.1881	-1.10287
248288666	chr1:248288666:GA:G	9.27084e-34	-1.91459	-1.26875	2.99784e-08	-1.91513	-1.24467
248288806	chr1:248288806:G:A	6.07615e-33	-6.80511e-10	-1.30326	1.8638e-07	-6.80511e-10	-1.33249
248288885	chr1:248288885:A:T	5.74951e-33	-6.80511e-10	-1.35852	1.81405e-07	-6.80511e-10	-1.35955
248289267	chr1:248289267:A:G	9.47961e-34	-2.27369	-0.887383	2.55187e-08	-2.30218	-1.01869
248289527	chr1:248289527:C:T	5.75368e-33	-6.80511e-10	-1.35779	1.81475e-07	-6.80511e-10	-1.35916
248289765	chr1:248289765:A:C	5.88571e-33	-6.80511e-10	-1.3351	1.84764e-07	-6.80511e-10	-1.3412
248290008	chr1:248290008:G:A	9.11889e-34	-1.95003	-1.24984	2.91092e-08	-1.96521	-1.22402
248290076	chr1:248290076:T:C	5.74217e-33	-6.80511e-10	-1.3598	1.81375e-07	-6.80511e-10	-1.35972
248290550	chr1:248290550:A:G	1.99617e-32	-6.80511e-10	-0.113818	6.14531e-07	-6.80511e-10	-0.139421
248290555	chr1:248290555:A:C	1.29075e-32	-6.80511e-10	-0.549821	4.17964e-07	-6.80511e-10	-0.524884
248290712	chr1:248290712:G:A	6.66659e-33	-6.80511e-10	-1.21052	2.29705e-07	-6.80511e-10	-1.12348
248290720	chr1:248290720:G:A	7.88035e-34	-2.26299	-1.08285	3.06125e-08	-1.96257	-1.1763
248290865	chr1:248290865:T:G	9.29071e-34	-2.24574	-0.935466	2.75023e-08	-2.25637	-0.989642
248291041	chr1:248291041:T:G	5.90421e-33	-6.80511e-10	-1.33197	1.89363e-07	-6.80511e-10	-1.31661
248291103	chr1:248291103:A:C	5.98726e-33	-6.80511e-10	-1.318	1.84519e-07	-6.80511e-10	-1.34253
248291158	chr1:248291158:T:G	5.74382e-33	-6.80511e-10	-1.35951	1.8135e-07	-6.80511e-10	-1.35985
248291678	chr1:248291678:T:G	9.42455e-34	-2.2635	-0.903401	2.53842e-08	-2.29421	-1.03194
248291768	chr1:248291768:C:T	2.67452e-33	-2.12386	-3.54985e-10	7.86142e-08	-2.19573	-3.54985e-10
248291904	chr1:248291904:C:T	1.19279e-32	-6.80511e-10	-0.628751	3.85734e-07	-6.80511e-10	-0.605132
248292192	chr1:248292192:G:A	5.74185e-33	-6.80511e-10	-1.35985	1.81418e-07	-6.80511e-10	-1.35948
248292203	chr1:248292203:G:A	9.2652e-34	-1.88824	-1.29571	2.98217e-08	-1.88965	-1.2754
248292210	chr1:248292210:G:A	7.03129e-34	-2.27189	-1.18796	2.77876e-08	-1.97569	-1.26
248292309	chr1:248292309:A:T	8.71649e-33	-6.80511e-10	-0.942415	2.7099e-07	-6.80511e-10	-0.9582
248292334	chr1:248292334:A:G	6.41166e-33	-6.80511e-10	-1.24951	2.06065e-07	-6.80511e-10	-1.23209
248292725	chr1:248292725:G:A	9.96071e-34	-2.25946	-0.852109	2.84637e-08	-2.27935	-0.932298
248293524	chr1:248293524:A:T	9.34924e-34	-2.26813	-0.906792	2.52053e-08	-2.29818	-1.03505
248293561	chr1:248293561:C:T	8.56479e-33	-6.80511e-10	-0.959972	2.66376e-07	-6.80511e-10	-0.97537
248293634	chr1:248293634:T:C	5.74189e-33	-6.80511e-10	-1.35984	1.81436e-07	-6.80511e-10	-1.35938
248293878	chr1:248293878:G:A	1.02851e-33	-2.25117	-0.82835	2.93398e-08	-2.27086	-0.910472
248293896	chr1:248293896:CT:C	9.58176e-34	-2.25122	-0.899137	2.82195e-08	-2.2646	-0.955663
248294124	chr1:248294124:C:T	9.87818e-34	-2.27121	-0.848683	2.8212e-08	-2.28993	-0.930608
248294172	chr1:248294172:T:G	9.31146e-34	-2.26929	-0.909685	2.51165e-08	-2.30007	-1.03669
248294179	chr1:248294179:G:A	5.77467e-33	-6.80511e-10	-1.35415	1.8367e-07	-6.80511e-10	-1.34714
248294356	chr1:248294356:G:T	1.49696e-32	-6.80511e-10	-0.40161	4.77381e-07	-6.80511e-10	-0.391966
248294379	chr1:248294379:T:C	5.91613e-33	-6.80511e-10	-1.32995	1.90043e-07	-6.80511e-10	-1.31303
248294432	chr1:248294432:A:G	8.52532e-33	-6.80511e-10	-0.964591	2.65152e-07	-6.80511e-10	-0.979975
248294447	chr1:248294447:A:C	1.92144e-33	-2.45456	-3.54985e-10	6.92419e-08	-2.32267	-3.54985e-10
248294691	chr1:248294691:C:G	6.1655e-34	-2.26922	-1.32202	2.54779e-08	-1.9726	-1.34987
248295049	chr1:248295049:CAGA:C	6.26542e-33	-6.80511e-10	-1.27259	1.90561e-07	-6.80511e-10	-1.31031
248295176	chr1:248295176:T:C	5.97778e-33	-6.80511e-10	-1.31958	1.92022e-07	-6.80511e-10	-1.30267
248295194	chr1:248295194:G:A	1.18361e-32	-6.80511e-10	-0.636476	3.81755e-07	-6.80511e-10	-0.615501
248295302	chr1:248295302:C:T	1.92156e-33	-2.45449	-3.54985e-10	6.10372e-08	-2.4488	-3.54985e-10
248295629	chr1:248295629:T:A	5.75546e-33	-6.80511e-10	-1.35748	1.81371e-07	-6.80511e-10	-1.35974
248295659	chr1:248295659:C:T	5.81874e-33	-6.80511e-10	-1.34655	1.84487e-07	-6.80511e-10	-1.3427
248295673	chr1:248295673:A:T	7.68725e-33	-6.80511e-10	-1.06807	2.322e-07	-6.80511e-10	-1.11268
248295905	chr1:248295905:C:G	5.85664e-33	-6.80511e-10	-1.34006	1.83976e-07	-6.80511e-10	-1.34548
248296239	chr1:248296239:T:G	5.97086e-33	-6.80511e-10	-1.32074	1.87136e-07	-6.80511e-10	-1.32844
248296296	chr1:248296296:A:G	1.9073e-32	-6.80511e-10	-0.15936	5.87505e-07	-6.80511e-10	-0.184394
248296303	chr1:248296303:C:T	8.41833e-33	-6.80511e-10	-0.97722	2.61948e-07	-6.80511e-10	-0.992134
248296385	chr1:248296385:G:A	5.74188e-33	-6.80511e-10	-1.35985	1.81941e-07	-6.80511e-10	-1.3566
248296407	chr1:248296407:C:A	5.75628e-33	-6.80511e-10	-1.35734	1.81438e-07	-6.80511e-10	-1.35937
248296473	chr1:248296473:A:G	1.92932e-32	-6.80511e-10	-0.147879	5.94182e-07	-6.80511e-10	-0.173094
248296573	chr1:248296573:T:A	1.78869e-32	-6.80511e-10	-0.223565	5.83897e-07	-6.80511e-10	-0.190555
248296589	chr1:248296589:AT:A	3.17387e-33	-1.95268	-3.54985e-10	1.73446e-07	-1.40441	-3.54985e-10
248296611	chr1:248296611:G:A	5.81264e-33	-6.80511e-10	-1.3476	1.85678e-07	-6.80511e-10	-1.33626
248296634	chr1:248296634:T:C	1.06104e-32	-6.80511e-10	-0.745795	3.42344e-07	-6.80511e-10	-0.724464
248296720	chr1:248296720:ATTTG:A	1.18885e-32	-6.80511e-10	-0.63206	3.84439e-07	-6.80511e-10	-0.608494
248296727	chr1:248296727:T:G	8.81744e-33	-6.80511e-10	-0.9309	2.74089e-07	-6.80511e-10	-0.946826
248296857	chr1:248296857:C:A	5.74778e-33	-6.80511e-10	-1.35882	1.81807e-07	-6.80511e-10	-1.35734
248296929	chr1:248296929:G:A	6.66812e-33	-6.80511e-10	-1.21029	2.16002e-07	-6.80511e-10	-1.18499
248297033	chr1:248297033:A:T	7.37077e-34	-2.26979	-1.14291	2.21646e-08	-2.28394	-1.17785
248297155	chr1:248297155:G:A	6.69533e-33	-6.80511e-10	-1.20622	2.3105e-07	-6.80511e-10	-1.11764
248297175	chr1:248297175:G:A	6.56196e-34	-2.38761	-1.14132	2.21835e-08	-2.31056	-1.15037
248297313	chr1:248297313:C:T	6.85809e-34	-2.31888	-1.16591	2.60977e-08	-2.05581	-1.24262
248297369	chr1:248297369:A:C	7.77071e-34	-2.26303	-1.09683	3.02724e-08	-1.96234	-1.1877
248297461	chr1:248297461:C:T	7.38507e-34	-2.22145	-1.1893	2.16835e-08	-2.24085	-1.24288
248297531	chr1:248297531:G:T	5.84943e-33	-6.80511e-10	-1.34129	1.84996e-07	-6.80511e-10	-1.33995
248297693	chr1:248297693:T:C	5.75782e-33	-6.80511e-10	-1.35707	1.81532e-07	-6.80511e-10	-1.35885
248297791	chr1:248297791:C:T	6.17797e-34	-2.24549	-1.34373	1.88737e-08	-2.26489	-1.35762
248297820	chr1:248297820:T:C	5.26855e-34	-2.43452	-1.31394	1.70063e-08	-2.39028	-1.33641
248298103	chr1:248298103:C:G	6.87616e-34	-2.24297	-1.23919	2.02003e-08	-2.27069	-1.28389
248298398	chr1:248298398:G:A	1.21179e-32	-0.612947	-3.54985e-10	1.2033e-07	-1.77004	-3.54985e-10
248298438	chr1:248298438:C:T	6.66617e-33	-6.80511e-10	-1.21059	2.12749e-07	-6.80511e-10	-1.20017
248298496	chr1:248298496:G:T	5.81404e-34	-2.4123	-1.23764	1.91242e-08	-2.34901	-1.26032
248298613	chr1:248298613:T:C	8.57409e-33	-6.80511e-10	-0.958886	2.66664e-07	-6.80511e-10	-0.974289
248298850	chr1:248298850:C:A	6.41663e-33	-6.80511e-10	-1.24874	2.0151e-07	-6.80511e-10	-1.25444
248298967	chr1:248298967:T:C	6.05485e-33	-6.80511e-10	-1.30677	1.9418e-07	-6.80511e-10	-1.2915
248299082	chr1:248299082:T:C	6.10075e-34	-2.24423	-1.35757	2.62604e-08	-1.93416	-1.35805
248299155	chr1:248299155:A:T	2.00946e-32	-6.80511e-10	-0.10718	6.18602e-07	-6.80511e-10	-0.132818
248299284	chr1:248299284:G:C	1.65043e-32	-0.304013	-3.54985e-10	1.34347e-07	-1.65986	-3.54985e-10
248299406	chr1:248299406:C:G	5.76022e-33	-6.80511e-10	-1.35666	1.81394e-07	-6.80511e-10	-1.35961
248299442	chr1:248299442:C:T	9.04849e-34	-2.22252	-0.985095	2.78974e-08	-2.22963	-1.00211
248299671	chr1:248299671:T:C	5.8925e-34	-2.44994	-1.18659	1.85566e-08	-2.42676	-1.21269
248299826	chr1:248299826:A:G	6.43702e-34	-2.42626	-1.12189	2.12199e-08	-2.44746	-1.05788
248299946	chr1:248299946:A:G	5.94914e-33	-6.80511e-10	-1.32439	1.90291e-07	-6.80511e-10	-1.31172
248300051	chr1:248300051:T:G	6.09728e-33	-6.80511e-10	-1.29979	1.97092e-07	-6.80511e-10	-1.27661
248300440	chr1:248300440:T:C	6.79239e-34	-2.26847	-1.22594	1.994e-08	-2.29395	-1.2736
248300541	chr1:248300541:A:G	6.79872e-33	-6.80511e-10	-1.1909	2.22187e-07	-6.80511e-10	-1.15676
248301028	chr1:248301028:A:G	9.72644e-34	-2.32441	-0.810963	2.65233e-08	-2.34911	-0.933142
248301139	chr1:248301139:T:G	4.11561e-32	-6.80511e-10	0.609742	1.02212e-06	-6.80511e-10	0.369351
248301251	chr1:248301251:A:G	8.55215e-33	-6.80511e-10	-0.961449	2.65994e-07	-6.80511e-10	-0.976805
248301361	chr1:248301361:A:G	5.8372e-33	-6.80511e-10	-1.34338	1.86629e-07	-6.80511e-10	-1.33116
248301519	chr1:248301519:T:A	6.33842e-33	-6.80511e-10	-1.261	2.0506e-07	-6.80511e-10	-1.23698
248301569	chr1:248301569:G:T	7.59566e-34	-2.27502	-1.10762	2.27796e-08	-2.28897	-1.14544
248301643	chr1:248301643:C:T	5.83993e-33	-6.80511e-10	-1.34291	1.86901e-07	-6.80511e-10	-1.3297
248301742	chr1:248301742:A:G	7.31417e-34	-2.26572	-1.15469	2.2013e-08	-2.28002	-1.18862
248302021	chr1:248302021:T:C	7.41465e-34	-2.26271	-1.14405	2.22175e-08	-2.27722	-1.18218
248302204	chr1:248302204:A:G	5.75737e-33	-6.80511e-10	-1.35715	1.81423e-07	-6.80511e-10	-1.35945
248302247	chr1:248302247:A:G	1.91763e-32	-6.80511e-10	-0.153957	5.90544e-07	-6.80511e-10	-0.179236
248302280	chr1:248302280:T:A	5.8182e-34	-2.40367	-1.24556	1.92532e-08	-2.33542	-1.26718
248302380	chr1:248302380:A:G	1.04356e-33	-2.28978	-0.775214	3.01646e-08	-2.30724	-0.846367
248302387	chr1:248302387:C:T	1.03716e-33	-2.2966	-0.774549	3.0007e-08	-2.31311	-0.845736
248302400	chr1:248302400:T:C	6.03546e-33	-6.80511e-10	-1.30998	1.94123e-07	-6.80511e-10	-1.29179
248302912	chr1:248302912:A:G	6.64418e-33	-6.80511e-10	-1.21389	2.1113e-07	-6.80511e-10	-1.2078
248303106	chr1:248303106:C:A	1.1473e-33	-2.28067	-0.689543	3.30234e-08	-2.29789	-0.76517
248303193	chr1:248303193:T:C	1.00892e-33	-2.25706	-0.841689	2.92534e-08	-2.2757	-0.90858
248303281	chr1:248303281:A:T	1.03694e-33	-2.2802	-0.79116	3.00212e-08	-2.2976	-0.860777
248303302	chr1:248303302:G:A	9.93492e-34	-2.29515	-0.819011	2.88515e-08	-2.31163	-0.886489
248303313	chr1:248303313:A:G	1.04097e-33	-2.288	-0.779477	3.01032e-08	-2.30529	-0.85036
248303473	chr1:248303473:T:C	5.94451e-33	-6.80511e-10	-1.32516	1.90961e-07	-6.80511e-10	-1.30821
248303790	chr1:248303790:A:G	1.04186e-33	-2.28254	-0.784081	3.01153e-08	-2.30057	-0.854674
248303944	chr1:248303944:A:AG	1.04618e-33	-2.29657	-0.765922	3.02513e-08	-2.31308	-0.837663
248303946	chr1:248303946:AGCT:A	1.07527e-33	-2.28899	-0.746066	3.10423e-08	-2.3059	-0.819035
248304058	chr1:248304058:G:A	1.10212e-33	-2.29795	-0.712442	3.17753e-08	-2.3145	-0.787092
248304081	chr1:248304081:T:C	4.59826e-33	-1.58195	-3.54985e-10	1.42819e-07	-1.5987	-3.54985e-10
248304137	chr1:248304137:GTTA:G	1.11544e-33	-2.30795	-0.690436	3.2154e-08	-2.32373	-0.766014
248304262	chr1:248304262:C:T	7.17667e-33	-6.80511e-10	-1.1368	2.5161e-07	-6.80511e-10	-1.0324
248304263	chr1:248304263:A:G	1.32384e-33	-2.17791	-0.649186	3.62862e-08	-2.2153	-0.753547
248304654	chr1:248304654:A:G	1.16584e-33	-2.2861	-0.668096	3.35364e-08	-2.30198	-0.745673
248304782	chr1:248304782:G:A	1.12626e-33	-2.28962	-0.699108	3.24185e-08	-2.30669	-0.774858
248304911	chr1:248304911:T:C	8.47119e-33	-6.80511e-10	-0.970961	2.62986e-07	-6.80511e-10	-0.98818
248304929	chr1:248304929:G:A	1.15386e-33	-2.2891	-0.675416	3.32005e-08	-2.30586	-0.751858
248304975	chr1:248304975:C:T	7.3111e-33	-6.80511e-10	-1.11824	2.33301e-07	-6.80511e-10	-1.10795
248304977	chr1:248304977:C:T	1.13593e-33	-2.28578	-0.694394	3.27202e-08	-2.30255	-0.769737
248305139	chr1:248305139:A:G	6.89244e-34	-2.30464	-1.17515	1.96297e-08	-2.33203	-1.25121
248305163	chr1:248305163:T:G	6.44072e-33	-6.80511e-10	-1.24499	2.08097e-07	-6.80511e-10	-1.22228
248305207	chr1:248305207:C:T	1.12024e-33	-2.29908	-0.695012	3.22854e-08	-2.31535	-0.770319
248305289	chr1:248305289:G:T	1.11957e-33	-2.29845	-0.696236	3.22589e-08	-2.31501	-0.771472
248305537	chr1:248305537:T:A	1.09617e-33	-2.30244	-0.713367	3.16238e-08	-2.31877	-0.787595
248305878	chr1:248305878:C:T	8.71354e-34	-2.18322	-1.06212	3.50692e-08	-1.84018	-1.16278
248305980	chr1:248305980:AGAGTAG:A	1.15654e-33	-2.32659	-0.635606	3.32933e-08	-2.34092	-0.714005
248306063	chr1:248306063:C:CAG	5.83491e-33	-6.80511e-10	-1.34377	1.86697e-07	-6.80511e-10	-1.33079
248306072	chr1:248306072:G:A	5.85521e-33	-6.80511e-10	-1.3403	1.87559e-07	-6.80511e-10	-1.32618
248306107	chr1:248306107:A:C	2.18507e-32	-6.80511e-10	-0.0233971	5.73118e-07	-6.80511e-10	-0.209189
248306170	chr1:248306170:T:TGGA	5.79974e-33	-6.80511e-10	-1.34982	1.82017e-07	-6.80511e-10	-1.35618
248306228	chr1:248306228:C:T	6.69245e-33	-6.80511e-10	-1.20665	2.30925e-07	-6.80511e-10	-1.11819
248306288	chr1:248306288:T:G	5.8092e-33	-6.80511e-10	-1.34819	1.85569e-07	-6.80511e-10	-1.33685
248306381	chr1:248306381:A:G	5.87529e-33	-6.80511e-10	-1.33688	1.91016e-07	-6.80511e-10	-1.30792
248306415	chr1:248306415:C:T	5.81902e-33	-6.80511e-10	-1.3465	1.8838e-07	-6.80511e-10	-1.32182
248307002	chr1:248307002:C:T	6.07355e-33	-6.80511e-10	-1.30369	1.93652e-07	-6.80511e-10	-1.29422
248307136	chr1:248307136:T:C	1.20899e-33	-2.27886	-0.638986	3.46514e-08	-2.29699	-0.717952
248307144	chr1:248307144:A:G	6.05771e-34	-2.27513	-1.33376	1.80528e-08	-2.30979	-1.35719
248307395	chr1:248307395:A:T	1.13888e-33	-2.28764	-0.68995	3.05742e-08	-2.31542	-0.824703
248307397	chr1:248307397:G:A	5.85064e-33	-6.80511e-10	-1.34108	1.87364e-07	-6.80511e-10	-1.32723
248307460	chr1:248307460:G:A	6.69226e-34	-2.43847	-1.0708	2.23146e-08	-2.45272	-1.00232
248307646	chr1:248307646:G:A	5.85285e-33	-6.80511e-10	-1.3407	1.87473e-07	-6.80511e-10	-1.32664
248307668	chr1:248307668:A:G	5.85183e-33	-6.80511e-10	-1.34088	1.87428e-07	-6.80511e-10	-1.32689
248307682	chr1:248307682:T:A	6.13338e-34	-2.2603	-1.33617	1.82935e-08	-2.29577	-1.35797
248307684	chr1:248307684:A:G	5.83565e-33	-6.80511e-10	-1.34365	1.86739e-07	-6.80511e-10	-1.33057
248307731	chr1:248307731:A:G	1.38452e-33	-2.2898	-0.492477	3.6367e-08	-2.3175	-0.649122
248307761	chr1:248307761:A:C	5.83755e-33	-6.80511e-10	-1.34332	1.8681e-07	-6.80511e-10	-1.33019
248307797	chr1:248307797:A:G	5.94747e-33	-6.80511e-10	-1.32467	1.90229e-07	-6.80511e-10	-1.31205
248307815	chr1:248307815:C:T	5.83631e-33	-6.80511e-10	-1.34353	1.86757e-07	-6.80511e-10	-1.33047
248307872	chr1:248307872:A:G	1.33423e-33	-2.29199	-0.527287	3.5171e-08	-2.31946	-0.680599
248307920	chr1:248307920:G:A	1.19522e-33	-2.27807	-0.651228	3.42294e-08	-2.2972	-0.72999
248308048	chr1:248308048:T:C	5.83755e-33	-6.80511e-10	-1.34332	1.86813e-07	-6.80511e-10	-1.33017
248308128	chr1:248308128:G:T	5.84426e-33	-6.80511e-10	-1.34217	1.87103e-07	-6.80511e-10	-1.32862
248308165	chr1:248308165:C:A	1.47225e-33	-2.24586	-0.474985	3.84645e-08	-2.27799	-0.632551
248308219	chr1:248308219:G:T	5.84821e-33	-6.80511e-10	-1.3415	1.87266e-07	-6.80511e-10	-1.32775
248308369	chr1:248308369:C:T	5.81539e-33	-6.80511e-10	-1.34712	1.85845e-07	-6.80511e-10	-1.33537
248308410	chr1:248308410:T:C	1.13481e-33	-2.25013	-0.73104	3.26716e-08	-2.26966	-0.804114
248308774	chr1:248308774:C:T	7.21295e-34	-2.34816	-1.08618	2.42162e-08	-2.26424	-1.10902
248308837	chr1:248308837:A:C	1.79396e-32	-6.80511e-10	-0.220619	4.75048e-07	-6.80511e-10	-0.396863
248308909	chr1:248308909:C:T	6.41097e-34	-2.37634	-1.17587	2.17847e-08	-2.29475	-1.18433
248309102	chr1:248309102:T:C	2.89153e-33	-2.04585	-3.54985e-10	1.36579e-07	-1.64338	-3.54985e-10
248309120	chr1:248309120:T:C	7.06368e-34	-2.34375	-1.1115	2.37899e-08	-2.25778	-1.13324
248309206	chr1:248309206:T:A	6.96173e-34	-2.35505	-1.11474	2.33577e-08	-2.27303	-1.13632
248309291	chr1:248309291:C:T	5.99047e-34	-2.42688	-1.19317	1.95374e-08	-2.44808	-1.13987
248309416	chr1:248309416:C:T	5.91507e-33	-6.80511e-10	-1.33013	1.85601e-07	-6.80511e-10	-1.33668
248309438	chr1:248309438:A:G	1.55342e-32	-6.80511e-10	-0.364587	4.15594e-07	-6.80511e-10	-0.53057
248309514	chr1:248309514:A:G	6.92248e-34	-2.37598	-1.09947	2.2103e-08	-2.31159	-1.15297
248309693	chr1:248309693:T:C	5.74869e-33	-6.80511e-10	-1.35866	1.81606e-07	-6.80511e-10	-1.35844
248309836	chr1:248309836:G:A	6.69245e-33	-6.80511e-10	-1.20665	2.30925e-07	-6.80511e-10	-1.11819
248310000	chr1:248310000:G:T	1.06024e-32	-6.80511e-10	-0.746551	3.42081e-07	-6.80511e-10	-0.725233
248310119	chr1:248310119:C:T	7.06059e-34	-2.35846	-1.09723	2.26712e-08	-2.28821	-1.15098
248310204	chr1:248310204:T:C	7.05836e-34	-2.35002	-1.10599	2.27632e-08	-2.27783	-1.15731
248310232	chr1:248310232:A:G	7.22791e-34	-2.33724	-1.09502	2.43854e-08	-2.2488	-1.11749
248310380	chr1:248310380:C:T	5.44344e-34	-2.45319	-1.26262	1.70741e-08	-2.43561	-1.28711
248310390	chr1:248310390:T:A	7.06333e-34	-2.34886	-1.10645	2.37397e-08	-2.26473	-1.1284
248310908	chr1:248310908:G:A	7.32367e-34	-2.34528	-1.07383	2.46088e-08	-2.25999	-1.09718
248311029	chr1:248311029:C:T	7.16455e-34	-2.34501	-1.09606	2.4098e-08	-2.25967	-1.11848
248311193	chr1:248311193:A:G	6.21867e-34	-2.25841	-1.32425	1.84002e-08	-2.29426	-1.35366
248311234	chr1:248311234:A:T	5.83348e-33	-6.80511e-10	-1.34402	1.86635e-07	-6.80511e-10	-1.33112
248311242	chr1:248311242:T:C	6.37793e-34	-2.3589	-1.19848	2.07494e-08	-2.2892	-1.23856
248311301	chr1:248311301:G:A	9.95196e-34	-2.37974	-0.732712	3.3096e-08	-2.30286	-0.758009
248311308	chr1:248311308:A:C	5.8032e-33	-6.80511e-10	-1.34922	1.85298e-07	-6.80511e-10	-1.33831
248311369	chr1:248311369:T:C	7.01611e-34	-2.36246	-1.09955	2.34671e-08	-2.28287	-1.1218
248311423	chr1:248311423:A:C	6.07042e-33	-6.80511e-10	-1.3042	1.96037e-07	-6.80511e-10	-1.28198
248311543	chr1:248311543:G:C	7.37059e-34	-2.34095	-1.07177	2.47888e-08	-2.25444	-1.09545
248311557	chr1:248311557:T:C	5.82344e-33	-6.80511e-10	-1.34574	1.83698e-07	-6.80511e-10	-1.34699
248311670	chr1:248311670:T:A	7.20982e-34	-2.34463	-1.09015	2.42507e-08	-2.25937	-1.11246
248311691	chr1:248311691:G:C	6.92976e-34	-2.35603	-1.11836	2.32336e-08	-2.2749	-1.13978
248311733	chr1:248311733:A:G	7.06304e-34	-2.35567	-1.09967	2.26889e-08	-2.28525	-1.15315
248311763	chr1:248311763:G:T	5.83207e-33	-6.80511e-10	-1.34426	1.86574e-07	-6.80511e-10	-1.33145
248311785	chr1:248311785:G:A	9.71166e-34	-2.38329	-0.753599	3.22623e-08	-2.3079	-0.778476
248311825	chr1:248311825:A:G	7.18027e-34	-2.34311	-1.09576	2.31497e-08	-2.26862	-1.14967
248312101	chr1:248312101:C:G	6.80888e-34	-2.3561	-1.13589	2.19662e-08	-2.28621	-1.18457
248312301	chr1:248312301:G:A	5.81932e-33	-6.80511e-10	-1.34645	1.86019e-07	-6.80511e-10	-1.33443
248312389	chr1:248312389:C:G	7.12289e-34	-2.35053	-1.09638	2.39153e-08	-2.26698	-1.11878
248312418	chr1:248312418:A:G	7.20121e-34	-2.35717	-1.07879	2.3093e-08	-2.28624	-1.13451
248312450	chr1:248312450:T:C	5.7663e-33	-6.80511e-10	-1.3556	1.81359e-07	-6.80511e-10	-1.3598
248312496	chr1:248312496:A:G	7.43557e-34	-2.35182	-1.05213	2.37993e-08	-2.28005	-1.11057
248312599	chr1:248312599:C:CCTT	6.81827e-34	-2.35958	-1.13103	2.19652e-08	-2.29056	-1.18026
248312786	chr1:248312786:G:A	6.96303e-34	-2.34522	-1.12438	2.34687e-08	-2.25951	-1.1451
248312793	chr1:248312793:T:C	6.69709e-33	-6.80511e-10	-1.20596	2.31134e-07	-6.80511e-10	-1.11728
248312797	chr1:248312797:C:G	7.09791e-34	-2.36389	-1.08653	2.27079e-08	-2.29615	-1.14142
248312856	chr1:248312856:C:A	7.028e-34	-2.35916	-1.10116	2.35315e-08	-2.27859	-1.12335
248312894	chr1:248312894:A:T	7.05509e-34	-2.35094	-1.10553	2.3705e-08	-2.26706	-1.12753
248313086	chr1:248313086:T:G	6.41559e-33	-6.80511e-10	-1.2489	2.06196e-07	-6.80511e-10	-1.23145
248313108	chr1:248313108:A:C	5.77595e-33	-6.80511e-10	-1.35393	1.81354e-07	-6.80511e-10	-1.35983
248313121	chr1:248313121:A:C	1.05773e-32	-6.80511e-10	-0.748918	3.27614e-07	-6.80511e-10	-0.768443
248313221	chr1:248313221:C:T	5.81018e-33	-6.80511e-10	-1.34802	1.85613e-07	-6.80511e-10	-1.33662
248313227	chr1:248313227:A:G	6.40033e-34	-2.24656	-1.30731	2.67048e-08	-1.9336	-1.34184
248313310	chr1:248313310:G:C	5.76857e-33	-6.80511e-10	-1.35521	1.81353e-07	-6.80511e-10	-1.35983
248313315	chr1:248313315:C:T	7.1701e-34	-2.34604	-1.09425	2.41021e-08	-2.26124	-1.11674
248313411	chr1:248313411:A:G	6.69024e-33	-6.80511e-10	-1.20698	2.3083e-07	-6.80511e-10	-1.1186
248313502	chr1:248313502:G:A	7.1683e-34	-2.34683	-1.09372	2.4108e-08	-2.26151	-1.11623
248313667	chr1:248313667:T:C	7.85782e-34	-2.21412	-1.13459	2.19666e-08	-2.25338	-1.21738
248313690	chr1:248313690:T:C	6.63924e-33	-6.80511e-10	-1.21463	2.17186e-07	-6.80511e-10	-1.17952
248313953	chr1:248313953:T:C	7.02709e-34	-2.35733	-1.10311	2.25693e-08	-2.28746	-1.15623
248313954	chr1:248313954:G:A	6.88574e-34	-2.34748	-1.13329	2.31733e-08	-2.26358	-1.1537
248313959	chr1:248313959:T:A	2.03157e-33	-2.39882	-3.54985e-10	6.98186e-08	-2.31438	-3.54985e-10
248313965	chr1:248313965:T:C	7.63231e-34	-2.23897	-1.13885	2.13855e-08	-2.2768	-1.22077
248313995	chr1:248313995:T:C	7.15014e-34	-2.34614	-1.09694	2.40196e-08	-2.26209	-1.11932
248314147	chr1:248314147:A:C	1.95047e-32	-6.80511e-10	-0.136975	6.0065e-07	-6.80511e-10	-0.162267
248314233	chr1:248314233:G:T	6.94898e-34	-2.20773	-1.2639	2.90502e-08	-1.87716	-1.31409
248314300	chr1:248314300:T:C	6.69636e-33	-6.80511e-10	-1.20607	2.31061e-07	-6.80511e-10	-1.1176
248314305	chr1:248314305:CT:C	5.79552e-33	-6.80511e-10	-1.35055	1.81621e-07	-6.80511e-10	-1.35836
248314339	chr1:248314339:C:T	7.09631e-34	-2.34463	-1.10602	2.38868e-08	-2.25896	-1.12799
248314399	chr1:248314399:G:C	1.81868e-32	-6.80511e-10	-0.206936	5.16695e-07	-6.80511e-10	-0.312827
248314433	chr1:248314433:C:G	5.86276e-33	-6.80511e-10	-1.33901	1.87876e-07	-6.80511e-10	-1.3245
248314456	chr1:248314456:T:C	1.06382e-32	-6.80511e-10	-0.743183	3.43269e-07	-6.80511e-10	-0.721766
248314761	chr1:248314761:C:T	6.19509e-33	-6.80511e-10	-1.28387	1.97496e-07	-6.80511e-10	-1.27456
248315152	chr1:248315152:C:A	5.8468e-33	-6.80511e-10	-1.34174	1.87197e-07	-6.80511e-10	-1.32812
248315257	chr1:248315257:T:G	5.99311e-33	-6.80511e-10	-1.31702	1.9089e-07	-6.80511e-10	-1.30858
248315366	chr1:248315366:G:A	5.87727e-33	-6.80511e-10	-1.33654	1.88459e-07	-6.80511e-10	-1.3214
248315714	chr1:248315714:C:G	5.80898e-33	-6.80511e-10	-1.34823	1.81584e-07	-6.80511e-10	-1.35856
248315759	chr1:248315759:C:T	6.49665e-34	-2.2346	-1.30433	1.89503e-08	-2.27442	-1.34404
248315864	chr1:248315864:G:A	5.87452e-33	-6.80511e-10	-1.33701	1.88348e-07	-6.80511e-10	-1.32199
248315875	chr1:248315875:T:C	9.56898e-34	-2.38257	-0.769116	3.18297e-08	-2.30725	-0.792627
248315980	chr1:248315980:G:A	1.05894e-33	-2.21559	-0.834776	3.02541e-08	-2.24175	-0.908901
248316217	chr1:248316217:G:A	5.88152e-33	-6.80511e-10	-1.33582	1.88638e-07	-6.80511e-10	-1.32045
248316228	chr1:248316228:A:G	7.17673e-34	-2.35202	-1.08735	2.30698e-08	-2.28047	-1.14129
248316230	chr1:248316230:G:A	6.45667e-34	-2.35685	-1.18826	2.09976e-08	-2.28687	-1.229
248316260	chr1:248316260:C:T	8.00672e-34	-2.22779	-1.10215	2.2315e-08	-2.26465	-1.19037
248316306	chr1:248316306:G:C	7.25815e-34	-2.34927	-1.07882	2.43805e-08	-2.26525	-1.10124
248316583	chr1:248316583:C:G	5.86842e-33	-6.80511e-10	-1.33805	1.8243e-07	-6.80511e-10	-1.35391
248316634	chr1:248316634:G:T	1.95609e-32	-6.80511e-10	-0.134098	5.16116e-07	-6.80511e-10	-0.313948
248316658	chr1:248316658:A:G	7.25637e-34	-2.35059	-1.07775	2.43576e-08	-2.26722	-1.10021
248316693	chr1:248316693:A:G	5.22879e-34	-2.40172	-1.35431	1.82725e-08	-2.33416	-1.32072
248316894	chr1:248316894:C:T	5.60252e-34	-2.45198	-1.23502	1.76389e-08	-2.43186	-1.25832
248316984	chr1:248316984:G:A	5.81679e-33	-6.80511e-10	-1.34688	1.85895e-07	-6.80511e-10	-1.3351
248317035	chr1:248317035:T:A	7.14221e-34	-2.3586	-1.08559	2.29053e-08	-2.28896	-1.13996
248317063	chr1:248317063:G:A	5.92809e-33	-6.80511e-10	-1.32793	1.90521e-07	-6.80511e-10	-1.31052
248317107	chr1:248317107:G:T	1.08557e-32	-6.80511e-10	-0.722941	3.50338e-07	-6.80511e-10	-0.701381
248317154	chr1:248317154:G:A	6.71677e-33	-6.80511e-10	-1.20302	2.31958e-07	-6.80511e-10	-1.11373
248317194	chr1:248317194:T:A	6.45763e-34	-2.35762	-1.18734	2.09925e-08	-2.28792	-1.22819
248317466	chr1:248317466:C:T	7.09556e-34	-2.35794	-1.0928	2.27843e-08	-2.28804	-1.14616
248317951	chr1:248317951:A:G	8.08885e-34	-2.22406	-1.09567	2.2548e-08	-2.25998	-1.18465
248318121	chr1:248318121:C:T	7.68067e-34	-2.36005	-1.01146	2.45353e-08	-2.28848	-1.07168
248318249	chr1:248318249:T:C	6.33765e-34	-2.2469	-1.31681	1.86904e-08	-2.2823	-1.34997
248318359	chr1:248318359:C:G	1.04031e-33	-2.38965	-0.678459	3.45318e-08	-2.3154	-0.703002
248318650	chr1:248318650:T:C	7.88605e-34	-2.35946	-0.985664	2.51104e-08	-2.28778	-1.04922
248318714	chr1:248318714:C:T	7.7471e-34	-2.36057	-1.00233	2.59311e-08	-2.27807	-1.02677
248318716	chr1:248318716:G:A	7.66515e-34	-2.36254	-1.01099	2.44639e-08	-2.29182	-1.07126
248318733	chr1:248318733:G:A	5.82822e-33	-6.80511e-10	-1.34492	1.83714e-07	-6.80511e-10	-1.3469
248318751	chr1:248318751:C:T	7.7274e-34	-2.37506	-0.990388	2.45088e-08	-2.30875	-1.05249
248319030	chr1:248319030:T:C	5.91582e-33	-6.80511e-10	-1.33	1.90027e-07	-6.80511e-10	-1.31311
248319071	chr1:248319071:G:T	6.14301e-33	-6.80511e-10	-1.29232	1.92182e-07	-6.80511e-10	-1.30184
248319207	chr1:248319207:A:G	5.87416e-33	-6.80511e-10	-1.33707	1.8833e-07	-6.80511e-10	-1.32208
248319454	chr1:248319454:C:T	8.07174e-34	-2.36685	-0.955001	2.68995e-08	-2.28683	-0.981342
248319480	chr1:248319480:A:G	5.84573e-33	-6.80511e-10	-1.34192	1.82343e-07	-6.80511e-10	-1.35439
248319532	chr1:248319532:C:A	8.48846e-34	-2.22239	-1.04912	2.34272e-08	-2.25875	-1.14763
248319549	chr1:248319549:G:A	7.88906e-34	-2.366	-0.978743	2.63205e-08	-2.28565	-1.00429
248319616	chr1:248319616:T:G	5.83725e-33	-6.80511e-10	-1.34337	1.86784e-07	-6.80511e-10	-1.33033
248319634	chr1:248319634:A:G	5.74515e-33	-6.80511e-10	-1.35928	1.81756e-07	-6.80511e-10	-1.35761
248319706	chr1:248319706:T:A	5.74557e-33	-6.80511e-10	-1.3592	1.83055e-07	-6.80511e-10	-1.35049
248319802	chr1:248319802:C:T	5.83143e-33	-6.80511e-10	-1.34437	1.82104e-07	-6.80511e-10	-1.3557
248319823	chr1:248319823:A:T	5.83774e-33	-6.80511e-10	-1.34329	1.82208e-07	-6.80511e-10	-1.35513
248320132	chr1:248320132:A:C	6.65936e-33	-6.80511e-10	-1.21161	2.1658e-07	-6.80511e-10	-1.18232
248320188	chr1:248320188:G:A	6.47845e-34	-2.19889	-1.34285	2.84343e-08	-1.85434	-1.35834
248320214	chr1:248320214:C:T	1.7764e-32	-6.80511e-10	-0.230458	5.49216e-07	-6.80511e-10	-0.251788
248320250	chr1:248320250:T:C	9.06316e-33	-6.80511e-10	-0.903413	2.81655e-07	-6.80511e-10	-0.919599
248320272	chr1:248320272:C:G	6.50651e-34	-2.43849	-1.09892	2.16165e-08	-2.4531	-1.03373
248320296	chr1:248320296:G:A	7.89277e-34	-2.37157	-0.972698	2.6244e-08	-2.29354	-0.999302
248320415	chr1:248320415:C:T	5.93479e-33	-6.80511e-10	-1.3268	1.91053e-07	-6.80511e-10	-1.30773
248320601	chr1:248320601:C:T	5.81121e-33	-6.80511e-10	-1.34784	1.81837e-07	-6.80511e-10	-1.35717
248320673	chr1:248320673:G:A	7.58263e-34	-2.24628	-1.13808	2.13199e-08	-2.2809	-1.21974
248320746	chr1:248320746:C:T	5.99579e-33	-6.80511e-10	-1.31657	1.85684e-07	-6.80511e-10	-1.33623
248320917	chr1:248320917:A:T	5.83747e-33	-6.80511e-10	-1.34333	1.8681e-07	-6.80511e-10	-1.33019
248320934	chr1:248320934:C:T	5.99323e-33	-6.80511e-10	-1.317	1.87944e-07	-6.80511e-10	-1.32413
248321399	chr1:248321399:A:T	7.99991e-34	-2.36553	-0.96526	2.53751e-08	-2.29561	-1.0309
248321679	chr1:248321679:C:A	5.85156e-33	-6.80511e-10	-1.34092	1.83894e-07	-6.80511e-10	-1.34592
248321766	chr1:248321766:A:T	5.84215e-33	-6.80511e-10	-1.34253	1.87007e-07	-6.80511e-10	-1.32913
248321969	chr1:248321969:C:T	5.83448e-33	-6.80511e-10	-1.34385	1.86678e-07	-6.80511e-10	-1.33089
248322174	chr1:248322174:C:T	6.30553e-33	-6.80511e-10	-1.26621	2.0145e-07	-6.80511e-10	-1.25474
248322196	chr1:248322196:C:T	7.018e-34	-2.36089	-1.10085	2.40017e-08	-2.27145	-1.1107
248322384	chr1:248322384:C:T	5.76904e-33	-6.80511e-10	-1.35513	1.82377e-07	-6.80511e-10	-1.3542
248322385	chr1:248322385:G:A	2.06484e-32	-6.80511e-10	-0.0799953	6.36557e-07	-6.80511e-10	-0.104206
248322546	chr1:248322546:T:C	7.857e-34	-2.36712	-0.981694	2.49215e-08	-2.29865	-1.0459
248322604	chr1:248322604:G:A	5.75391e-33	-6.80511e-10	-1.35775	1.81829e-07	-6.80511e-10	-1.35721
248322629	chr1:248322629:C:T	7.75276e-34	-2.24708	-1.11509	2.17226e-08	-2.28058	-1.20135
248322767	chr1:248322767:G:T	6.04658e-33	-6.80511e-10	-1.30814	1.89342e-07	-6.80511e-10	-1.31672
248322849	chr1:248322849:T:C	7.61284e-34	-2.36338	-1.01701	2.54158e-08	-2.2829	-1.04201
248323173	chr1:248323173:A:G	7.79363e-34	-2.3611	-0.995812	2.48035e-08	-2.29054	-1.05875
248323214	chr1:248323214:G:A	6.19122e-33	-6.80511e-10	-1.2845	1.99109e-07	-6.80511e-10	-1.26643
248323420	chr1:248323420:T:C	5.86864e-33	-6.80511e-10	-1.33801	1.8812e-07	-6.80511e-10	-1.3232
248323527	chr1:248323527:A:G	5.83191e-33	-6.80511e-10	-1.34429	1.86568e-07	-6.80511e-10	-1.33149
248323560	chr1:248323560:T:A	6.11292e-33	-6.80511e-10	-1.29723	1.96284e-07	-6.80511e-10	-1.28072
248323562	chr1:248323562:A:G	6.37688e-33	-6.80511e-10	-1.25495	2.07628e-07	-6.80511e-10	-1.22453
248323593	chr1:248323593:G:T	7.79667e-34	-2.3675	-0.989024	2.47381e-08	-2.29936	-1.05258
248323714	chr1:248323714:C:T	6.89157e-34	-2.21115	-1.26877	2.9132e-08	-1.87061	-1.31783
248323756	chr1:248323756:G:C	8.79062e-33	-6.80511e-10	-0.933946	2.73325e-07	-6.80511e-10	-0.949619
248323884	chr1:248323884:C:G	5.9331e-33	-6.80511e-10	-1.32709	1.90271e-07	-6.80511e-10	-1.31183
248323998	chr1:248323998:C:T	5.89505e-34	-2.43095	-1.20515	1.92484e-08	-2.45	-1.15286
248324141	chr1:248324141:A:C	7.26469e-33	-6.80511e-10	-1.12461	2.29716e-07	-6.80511e-10	-1.12344
248324336	chr1:248324336:A:G	7.86478e-34	-2.36102	-0.986803	2.62387e-08	-2.28014	-1.0129
248324462	chr1:248324462:G:A	5.84032e-33	-6.80511e-10	-1.34285	1.86935e-07	-6.80511e-10	-1.32952
248324466	chr1:248324466:A:G	7.64597e-34	-2.35492	-1.02112	2.55744e-08	-2.27189	-1.0468
248324512	chr1:248324512:A:G	6.34466e-33	-6.80511e-10	-1.26002	2.01107e-07	-6.80511e-10	-1.25644
248324826	chr1:248324826:TTACA:T	7.69891e-34	-2.36359	-1.00554	2.57081e-08	-2.28299	-1.03049
248324855	chr1:248324855:A:G	7.52332e-34	-2.3712	-1.02101	2.5065e-08	-2.29294	-1.04587
248325085	chr1:248325085:T:G	7.5475e-34	-2.36962	-1.01938	2.51409e-08	-2.29214	-1.04364
248325114	chr1:248325114:C:A	5.83633e-33	-6.80511e-10	-1.34353	1.86758e-07	-6.80511e-10	-1.33047
248325185	chr1:248325185:A:G	6.46915e-33	-6.80511e-10	-1.24059	2.15827e-07	-6.80511e-10	-1.1858
248325438	chr1:248325438:A:C	1.70421e-32	-0.271943	-3.54985e-10	6.61677e-07	-0.0655022	-3.54985e-10
248325686	chr1:248325686:T:C	7.82432e-34	-2.22629	-1.12669	2.19397e-08	-2.26133	-1.21065
248325826	chr1:248325826:G:T	7.68874e-34	-2.36829	-1.00217	2.44183e-08	-2.30042	-1.06453
248326381	chr1:248326381:G:A	5.76168e-33	-6.80511e-10	-1.3564	1.81604e-07	-6.80511e-10	-1.35845
248326441	chr1:248326441:T:C	5.74185e-33	-6.80511e-10	-1.35985	1.82254e-07	-6.80511e-10	-1.35488
248326678	chr1:248326678:C:T	6.16041e-34	-2.4229	-1.16918	2.01308e-08	-2.44604	-1.11198
248326692	chr1:248326692:G:A	7.81125e-34	-2.3692	-0.985454	2.47633e-08	-2.30159	-1.04933
248326783	chr1:248326783:G:A	6.8947e-34	-2.37356	-1.10591	2.34538e-08	-2.28958	-1.11566
248326845	chr1:248326845:C:T	5.31811e-34	-2.4447	-1.2944	1.99165e-08	-2.29188	-1.27685
248327252	chr1:248327252:A:G	5.74886e-33	-6.80511e-10	-1.35863	1.8342e-07	-6.80511e-10	-1.3485
248327341	chr1:248327341:T:C	5.82517e-33	-6.80511e-10	-1.34544	1.86275e-07	-6.80511e-10	-1.33306
248327638	chr1:248327638:A:AG	7.72838e-34	-2.37137	-0.993952	2.45279e-08	-2.30341	-1.05706
248327729	chr1:248327729:T:C	2.45789e-32	-6.80511e-10	0.0942565	6.78822e-07	-6.80511e-10	-0.0399215
248327940	chr1:248327940:C:T	6.37428e-33	-6.80511e-10	-1.25536	2.0638e-07	-6.80511e-10	-1.23056
248328231	chr1:248328231:G:C	4.15218e-33	-1.684	-3.54985e-10	9.09201e-08	-2.0503	-3.54985e-10
248328251	chr1:248328251:C:T	6.65439e-33	-6.80511e-10	-1.21235	2.15777e-07	-6.80511e-10	-1.18603
248328287	chr1:248328287:T:C	6.69741e-33	-6.80511e-10	-1.20591	2.31675e-07	-6.80511e-10	-1.11494
248328896	chr1:248328896:A:G	6.37354e-34	-2.19914	-1.35892	1.99245e-08	-2.24236	-1.32597
248328972	chr1:248328972:G:A	6.33024e-34	-2.24489	-1.31999	1.86934e-08	-2.2804	-1.35171
248329182	chr1:248329182:A:G	9.12854e-33	-6.80511e-10	-0.896226	2.8347e-07	-6.80511e-10	-0.913174
248329279	chr1:248329279:G:A	8.08206e-34	-2.3589	-0.961672	2.56706e-08	-2.28731	-1.02763
248329532	chr1:248329532:A:T	5.83727e-33	-6.80511e-10	-1.34337	1.8683e-07	-6.80511e-10	-1.33008
248329744	chr1:248329744:TTGGGGCTTGG:T	7.51538e-34	-2.36425	-1.02902	2.4009e-08	-2.29353	-1.08832
248329953	chr1:248329953:G:A	1.05944e-32	-6.80511e-10	-0.74731	3.41817e-07	-6.80511e-10	-0.726004
248330000	chr1:248330000:A:G	5.95897e-33	-6.80511e-10	-1.32273	1.9109e-07	-6.80511e-10	-1.30754
248330017	chr1:248330017:A:G	7.67494e-34	-2.34956	-1.0227	2.46011e-08	-2.27435	-1.08314
248330209	chr1:248330209:T:C	6.47543e-34	-2.38123	-1.16097	2.08525e-08	-2.31723	-1.20557
248330531	chr1:248330531:T:C	7.82665e-34	-2.35702	-0.995666	2.49708e-08	-2.28399	-1.05858
248330654	chr1:248330654:C:G	6.35977e-34	-2.23407	-1.32616	1.88327e-08	-2.27034	-1.35434
248330808	chr1:248330808:T:C	5.74185e-33	-6.80511e-10	-1.35985	1.82299e-07	-6.80511e-10	-1.35463
248330929	chr1:248330929:G:C	6.69536e-33	-6.80511e-10	-1.20622	2.31051e-07	-6.80511e-10	-1.11764
248331168	chr1:248331168:G:T	5.74352e-33	-6.80511e-10	-1.35956	1.82777e-07	-6.80511e-10	-1.35201
248331994	chr1:248331994:G:A	1.92164e-33	-2.45445	-3.54985e-10	6.19195e-08	-2.43444	-3.54985e-10
248332286	chr1:248332286:G:A	7.88191e-34	-2.21336	-1.13229	2.21089e-08	-2.24921	-1.21509
248332311	chr1:248332311:A:G	6.52933e-34	-2.21446	-1.31946	1.92568e-08	-2.251	-1.35141
248332404	chr1:248332404:T:G	5.74375e-33	-6.80511e-10	-1.35952	1.82833e-07	-6.80511e-10	-1.35171
248332520	chr1:248332520:C:T	6.26858e-33	-6.80511e-10	-1.27208	2.01983e-07	-6.80511e-10	-1.2521
248332587	chr1:248332587:C:T	5.80846e-33	-6.80511e-10	-1.34832	1.85558e-07	-6.80511e-10	-1.33691
248332716	chr1:248332716:A:G	1.01331e-32	-6.80511e-10	-0.791823	3.26643e-07	-6.80511e-10	-0.771411
248332935	chr1:248332935:C:A	8.06424e-34	-2.44807	-0.874705	2.18743e-08	-2.42843	-1.04654
248333204	chr1:248333204:C:T	5.08177e-34	-2.44171	-1.34284	1.7633e-08	-2.33227	-1.35823
248333228	chr1:248333228:C:G	7.92861e-34	-2.21709	-1.12264	2.2215e-08	-2.25212	-1.2074
248333496	chr1:248333496:T:C	7.02038e-34	-2.2834	-1.17799	2.75172e-08	-1.99514	-1.25032
248333551	chr1:248333551:T:C	9.28908e-33	-6.80511e-10	-0.878792	2.88327e-07	-6.80511e-10	-0.896185
248333561	chr1:248333561:A:G	7.90885e-34	-2.21597	-1.12627	2.2173e-08	-2.25109	-1.21032
248333724	chr1:248333724:T:C	7.4556e-34	-2.44715	-0.954099	2.04963e-08	-2.43032	-1.10972
248334117	chr1:248334117:C:T	7.61323e-34	-2.44633	-0.934	2.08011e-08	-2.43138	-1.09389
248334305	chr1:248334305:G:A	5.74401e-33	-6.80511e-10	-1.35947	1.81454e-07	-6.80511e-10	-1.35928
248334448	chr1:248334448:T:C	7.87354e-34	-2.44184	-0.904867	2.11584e-08	-2.43748	-1.07076
248334592	chr1:248334592:T:C	1.01639e-32	-6.80511e-10	-0.788789	3.27643e-07	-6.80511e-10	-0.768355
248334725	chr1:248334725:T:C	1.97632e-33	-2.42639	-3.54985e-10	6.4243e-08	-2.39761	-3.54985e-10
248334786	chr1:248334786:T:C	7.72373e-34	-2.44139	-0.924526	2.08222e-08	-2.43808	-1.08617
248334857	chr1:248334857:G:A	6.30645e-34	-2.42185	-1.14679	2.06836e-08	-2.44517	-1.08577
248335049	chr1:248335049:C:G	5.7566e-33	-6.80511e-10	-1.35728	1.84107e-07	-6.80511e-10	-1.34476
248335133	chr1:248335133:T:C	7.0856e-34	-2.26099	-1.19116	2.83453e-08	-1.95536	-1.26046
248335410	chr1:248335410:T:A	5.90071e-34	-2.44217	-1.19298	1.69652e-08	-2.43708	-1.29204
248335634	chr1:248335634:T:C	6.36034e-33	-6.80511e-10	-1.25755	2.16325e-07	-6.80511e-10	-1.1835
248335843	chr1:248335843:A:G	6.49383e-34	-2.20543	-1.33393	1.93235e-08	-2.24184	-1.35711
248335927	chr1:248335927:A:G	9.7525e-33	-6.80511e-10	-0.830107	3.025e-07	-6.80511e-10	-0.848197
248335929	chr1:248335929:C:T	6.51244e-33	-6.80511e-10	-1.23392	2.1244e-07	-6.80511e-10	-1.20162
248336002	chr1:248336002:A:G	7.25832e-34	-2.06931	-1.35875	1.73939e-08	-2.34786	-1.3563
248336034	chr1:248336034:G:A	6.54806e-33	-6.80511e-10	-1.22846	2.05628e-07	-6.80511e-10	-1.23421
248336086	chr1:248336086:T:C	1.6788e-32	-6.80511e-10	-0.286967	5.35676e-07	-6.80511e-10	-0.27675
248336198	chr1:248336198:T:C	5.74252e-33	-6.80511e-10	-1.35973	1.8203e-07	-6.80511e-10	-1.35611
248336286	chr1:248336286:G:A	5.4203e-34	-2.42172	-1.29834	1.57095e-08	-2.45022	-1.35579
248336374	chr1:248336374:G:A	6.62031e-34	-2.18862	-1.33146	1.96588e-08	-2.22549	-1.35627
248336446	chr1:248336446:G:T	5.77889e-34	-2.44025	-1.21575	1.66912e-08	-2.43913	-1.30627
248336712	chr1:248336712:T:C	5.74327e-33	-6.80511e-10	-1.3596	1.8198e-07	-6.80511e-10	-1.35638
248336720	chr1:248336720:C:G	9.11838e-33	-6.80511e-10	-0.89734	3.00249e-07	-6.80511e-10	-0.855668
248336830	chr1:248336830:A:G	2.5108e-33	-2.18703	-3.54985e-10	2.22997e-07	-1.15312	-3.54985e-10
248336945	chr1:248336945:T:G	5.41592e-34	-2.45086	-1.27002	1.63789e-08	-2.42051	-1.34377
248337002	chr1:248337002:C:T	9.21762e-33	-6.80511e-10	-0.886515	3.00536e-07	-6.80511e-10	-0.854711
248337013	chr1:248337013:C:T	6.82513e-34	-2.45259	-1.03702	1.90662e-08	-2.41569	-1.19667
248337014	chr1:248337014:A:G	6.84217e-34	-2.45259	-1.03452	1.90976e-08	-2.41583	-1.19489
248337019	chr1:248337019:G:A	6.81344e-34	-2.45205	-1.03927	1.89917e-08	-2.41801	-1.19827
248337043	chr1:248337043:A:G	5.44123e-34	-2.44379	-1.27243	1.61367e-08	-2.43447	-1.34472
248337152	chr1:248337152:C:T	5.30249e-34	-2.44374	-1.2983	1.60447e-08	-2.43479	-1.35011
248337174	chr1:248337174:A:C	2.4618e-32	-6.80511e-10	0.0958449	6.29126e-07	-6.80511e-10	-0.115949
248337388	chr1:248337388:T:C	5.52209e-34	-2.4498	-1.25166	1.64678e-08	-2.42325	-1.33562
248337399	chr1:248337399:G:A	6.88109e-34	-2.41825	-1.06319	2.27736e-08	-2.44338	-0.991301
248337761	chr1:248337761:G:C	6.37939e-34	-2.21879	-1.33835	1.90275e-08	-2.25579	-1.3586
248337877	chr1:248337877:A:G	6.1437e-34	-2.24195	-1.35284	2.65452e-08	-1.92411	-1.35732
248338203	chr1:248338203:G:A	5.74199e-33	-6.80511e-10	-1.35983	1.82203e-07	-6.80511e-10	-1.35516
248338353	chr1:248338353:G:T	5.1711e-34	-2.4178	-1.34933	1.57728e-08	-2.44215	-1.35984
248338586	chr1:248338586:G:A	1.12707e-32	-6.80511e-10	-0.685422	3.34563e-07	-6.80511e-10	-0.747456
248338594	chr1:248338594:T:C	1.31562e-32	-6.80511e-10	-0.530739	3.8717e-07	-6.80511e-10	-0.601417
248338609	chr1:248338609:C:A	1.76344e-33	-2.0672	-0.47317	5.43146e-08	-2.08127	-0.484216
248338659	chr1:248338659:T:C	1.31403e-33	-2.32859	-0.505934	5.00147e-08	-2.25655	-0.391412
248338673	chr1:248338673:A:G	6.02016e-33	-6.80511e-10	-1.31252	1.89024e-07	-6.80511e-10	-1.31841
248338676	chr1:248338676:G:T	1.27225e-32	-6.80511e-10	-0.56426	4.1167e-07	-6.80511e-10	-0.540059
248338691	chr1:248338691:A:G	8.26664e-34	-1.96211	-1.33588	2.95756e-08	-1.8135	-1.35983
248338706	chr1:248338706:T:C	6.59435e-34	-2.45462	-1.06939	2.05641e-08	-2.4414	-1.09533
248338724	chr1:248338724:G:C	6.01514e-34	-2.2569	-1.35904	2.60444e-08	-1.944	-1.35647
248338743	chr1:248338743:C:G	5.96724e-34	-2.27582	-1.34811	1.86923e-08	-2.31747	-1.3147
248338766	chr1:248338766:T:C	1.56691e-32	-6.80511e-10	-0.355938	4.86148e-07	-6.80511e-10	-0.373768
248338917	chr1:248338917:A:G	6.56324e-33	-6.80511e-10	-1.22615	2.21498e-07	-6.80511e-10	-1.15986
248338953	chr1:248338953:T:C	6.27281e-34	-2.29234	-1.28165	1.78998e-08	-2.35673	-1.31876
248339007	chr1:248339007:G:A	8.56735e-34	-2.29032	-0.971943	2.43549e-08	-2.32864	-1.03891
248339010	chr1:248339010:G:A	6.20903e-34	-2.40551	-1.17871	1.94788e-08	-2.45455	-1.1364
248339152	chr1:248339152:C:T	6.3087e-33	-6.80511e-10	-1.2657	2.12711e-07	-6.80511e-10	-1.20035
248339192	chr1:248339192:C:T	6.40831e-34	-2.45399	-1.09863	2.12697e-08	-2.43972	-1.06328
248339202	chr1:248339202:A:C	8.07395e-33	-6.80511e-10	-1.01899	2.61511e-07	-6.80511e-10	-0.993803
248339262	chr1:248339262:G:A	5.18314e-34	-2.45425	-1.31055	1.60639e-08	-2.45299	-1.33072
248339267	chr1:248339267:C:T	5.28545e-34	-2.44125	-1.30401	1.65444e-08	-2.42839	-1.32584
248339302	chr1:248339302:C:T	5.81374e-33	-6.80511e-10	-1.34741	1.84604e-07	-6.80511e-10	-1.34207
248339349	chr1:248339349:T:C	1.19328e-33	-1.87987	-1.05106	4.2547e-08	-1.76643	-1.04324
248339404	chr1:248339404:G:A	1.31555e-33	-2.16635	-0.667032	4.34686e-08	-2.22572	-0.562524
248339467	chr1:248339467:T:C	7.33907e-34	-2.0624	-1.35461	1.66647e-08	-2.40943	-1.33756
248339611	chr1:248339611:T:C	5.91637e-33	-6.80511e-10	-1.32991	1.88034e-07	-6.80511e-10	-1.32366
248339645	chr1:248339645:A:G	5.80807e-34	-2.31843	-1.33254	1.70577e-08	-2.36541	-1.35827
248339651	chr1:248339651:G:A	5.17817e-34	-2.42279	-1.34297	1.57762e-08	-2.44349	-1.35828
248339666	chr1:248339666:C:T	5.48251e-34	-2.37613	-1.33252	1.63453e-08	-2.41021	-1.35613
248339674	chr1:248339674:A:G	5.66854e-34	-2.36354	-1.31174	1.66656e-08	-2.40043	-1.3465
248339689	chr1:248339689:A:G	5.63853e-34	-2.36967	-1.31093	1.6583e-08	-2.40552	-1.34638
248339838	chr1:248339838:T:G	5.98688e-34	-2.26167	-1.35897	2.59641e-08	-1.95887	-1.34469
248339879	chr1:248339879:C:T	7.72107e-34	-2.39684	-0.969429	2.1712e-08	-2.42957	-1.05285
248340348	chr1:248340348:A:T	5.77895e-33	-6.80511e-10	-1.35341	1.81411e-07	-6.80511e-10	-1.35952
248340381	chr1:248340381:G:A	6.94413e-33	-6.80511e-10	-1.16973	2.40007e-07	-6.80511e-10	-1.07961
248340488	chr1:248340488:G:A	6.17393e-34	-2.24877	-1.34111	2.58209e-08	-1.9511	-1.35799
248340547	chr1:248340547:C:T	5.81791e-33	-6.80511e-10	-1.34669	1.81828e-07	-6.80511e-10	-1.35722
248340636	chr1:248340636:CAGG:C	5.75208e-33	-6.80511e-10	-1.35807	1.8144e-07	-6.80511e-10	-1.35935
248340828	chr1:248340828:A:G	6.68649e-34	-2.45247	-1.05765	2.01373e-08	-2.45188	-1.10583
248341001	chr1:248341001:C:A	8.43072e-34	-1.98049	-1.29784	3.08153e-08	-1.82528	-1.30699
248341058	chr1:248341058:GCAGGTGA:G	7.00113e-33	-6.80511e-10	-1.16156	2.42309e-07	-6.80511e-10	-1.07007
248341592	chr1:248341592:C:A	5.74422e-33	-6.80511e-10	-1.35944	1.81405e-07	-6.80511e-10	-1.35955
248341634	chr1:248341634:T:C	7.41988e-34	-2.45396	-0.952091	2.22498e-08	-2.44965	-1.0083
248341753	chr1:248341753:C:T	7.67753e-34	-2.0143	-1.35762	2.81323e-08	-1.86447	-1.35889
248341760	chr1:248341760:G:A	7.6072e-34	-2.0244	-1.35672	2.78349e-08	-1.87572	-1.35828
248341963	chr1:248341963:G:A	6.83663e-34	-2.45357	-1.03435	2.06601e-08	-2.45054	-1.08153
248342025	chr1:248342025:A:T	6.75986e-34	-2.45365	-1.04557	2.04465e-08	-2.45037	-1.0921
248342164	chr1:248342164:C:T	5.27836e-34	-2.42229	-1.32431	1.71896e-08	-2.44439	-1.27158
248342280	chr1:248342280:G:A	1.35436e-33	-2.05501	-0.749293	3.87181e-08	-2.07393	-0.830048
248342345	chr1:248342345:A:T	5.74646e-33	-6.80511e-10	-1.35905	1.81351e-07	-6.80511e-10	-1.35985
248342726	chr1:248342726:T:G	1.22039e-33	-2.04719	-0.861271	3.51509e-08	-2.06711	-0.933522
248343138	chr1:248343138:C:G	7.15891e-33	-6.80511e-10	-1.13927	2.48846e-07	-6.80511e-10	-1.04344
248343260	chr1:248343260:A:G	6.82047e-34	-2.45004	-1.04025	2.04781e-08	-2.45373	-1.0872
248343579	chr1:248343579:C:T	1.27555e-33	-2.06073	-0.803528	3.6651e-08	-2.07939	-0.879453
248343792	chr1:248343792:A:G	7.50134e-34	-2.03877	-1.35637	2.73675e-08	-1.89283	-1.3581
248344887	chr1:248344887:T:C	2.41646e-33	-2.22533	-3.54985e-10	9.30739e-08	-2.02689	-3.54985e-10
248345157	chr1:248345157:A:G	6.5604e-34	-2.26495	-1.26422	2.65345e-08	-1.96402	-1.31782
248345439	chr1:248345439:G:A	6.11416e-34	-2.33539	-1.26422	2.02007e-08	-2.37287	-1.1817
248345843	chr1:248345843:T:C	5.80568e-33	-6.80511e-10	-1.3488	1.82372e-07	-6.80511e-10	-1.35423
248345880	chr1:248345880:G:A	1.02647e-33	-2.05399	-1.02752	3.01025e-08	-2.07089	-1.08478
248346061	chr1:248346061:C:T	1.00881e-33	-2.10218	-0.996689	2.95134e-08	-2.11851	-1.05692
248346193	chr1:248346193:T:C	1.02212e-33	-2.08237	-1.00338	2.98663e-08	-2.1003	-1.06325
248346305	chr1:248346305:T:C	7.72738e-34	-2.43449	-0.930957	2.27009e-08	-2.45176	-0.986115
248346312	chr1:248346312:G:T	7.70019e-34	-2.43023	-0.938746	2.25758e-08	-2.45001	-0.993388
248346400	chr1:248346400:A:C	5.75704e-33	-6.80511e-10	-1.35721	1.81761e-07	-6.80511e-10	-1.35759
248346678	chr1:248346678:C:G	5.39272e-34	-2.3664	-1.35877	1.67171e-08	-2.40299	-1.34086
248346754	chr1:248346754:A:C	6.07396e-33	-6.80511e-10	-1.30362	1.97216e-07	-6.80511e-10	-1.27598
248346800	chr1:248346800:T:A	7.86033e-34	-2.43345	-0.914936	2.30547e-08	-2.45128	-0.971128
248346811	chr1:248346811:T:G	6.29954e-33	-6.80511e-10	-1.26716	1.9296e-07	-6.80511e-10	-1.2978
248346984	chr1:248346984:C:T	1.43729e-32	-6.80511e-10	-0.44229	4.46167e-07	-6.80511e-10	-0.459587
248347254	chr1:248347254:T:C	5.37424e-34	-2.36884	-1.35976	1.65895e-08	-2.40481	-1.3467
248348073	chr1:248348073:T:C	7.62929e-34	-2.43391	-0.944316	2.24329e-08	-2.45144	-0.998312
248348121	chr1:248348121:C:G	5.93664e-33	-6.80511e-10	-1.32649	1.906e-07	-6.80511e-10	-1.3101
248348322	chr1:248348322:C:G	1.05839e-33	-2.0352	-1.01568	3.09547e-08	-2.05357	-1.07418
248348372	chr1:248348372:G:A	7.66318e-34	-2.42369	-0.950097	2.2408e-08	-2.44716	-1.0037
248348457	chr1:248348457:ATATT:A	6.013e-33	-6.80511e-10	-1.31371	1.85656e-07	-6.80511e-10	-1.33638
248348470	chr1:248348470:A:G	6.33127e-33	-6.80511e-10	-1.26213	1.96416e-07	-6.80511e-10	-1.28004
248348560	chr1:248348560:A:C	7.1236e-33	-6.80511e-10	-1.14422	2.11139e-07	-6.80511e-10	-1.20776
248348688	chr1:248348688:G:A	6.92714e-33	-6.80511e-10	-1.17218	2.2058e-07	-6.80511e-10	-1.16402
248348750	chr1:248348750:C:G	2.6079e-33	-2.14909	-3.54985e-10	7.69081e-08	-2.21767	-3.54985e-10
248348762	chr1:248348762:T:G	7.62747e-34	-2.4275	-0.950956	2.23653e-08	-2.44889	-1.00388
248348792	chr1:248348792:C:T	7.74061e-34	-2.42347	-0.940263	2.26599e-08	-2.44705	-0.992632
248349335	chr1:248349335:C:T	8.16379e-34	-2.42721	-0.883298	2.37045e-08	-2.44893	-0.945683
248349447	chr1:248349447:G:A	8.32106e-34	-2.42563	-0.865798	2.41322e-08	-2.44813	-0.928604
248349465	chr1:248349465:G:T	8.24209e-34	-2.42693	-0.874032	2.39376e-08	-2.44876	-0.936064
248349688	chr1:248349688:G:T	5.86785e-33	-6.80511e-10	-1.33814	1.8769e-07	-6.80511e-10	-1.32549
248349721	chr1:248349721:G:A	8.00525e-34	-2.42121	-0.908906	2.32254e-08	-2.44598	-0.969048
248349786	chr1:248349786:G:C	8.27951e-34	-2.42513	-0.871305	2.40064e-08	-2.44797	-0.933991
248349889	chr1:248349889:A:T	8.19637e-34	-2.43298	-0.873548	2.38853e-08	-2.45138	-0.93564
248350016	chr1:248350016:T:C	7.88566e-34	-2.4245	-0.920668	2.29384e-08	-2.44789	-0.979573
248350046	chr1:248350046:CA:C	8.06284e-34	-2.41821	-0.904744	2.33624e-08	-2.44461	-0.964537
248350095	chr1:248350095:G:T	1.06702e-33	-2.30795	-0.734811	3.19525e-08	-2.21374	-0.882288
248350348	chr1:248350348:G:A	7.75416e-34	-2.42365	-0.938337	2.25719e-08	-2.4472	-0.996378
248350460	chr1:248350460:G:C	8.45926e-34	-2.42789	-0.847067	2.45329e-08	-2.4492	-0.911064
248350632	chr1:248350632:G:A	9.34345e-34	-2.34848	-0.827064	2.56804e-08	-2.42362	-0.890927
248350943	chr1:248350943:C:A	7.16751e-34	-2.4518	-0.988854	2.14611e-08	-2.45253	-1.04151
248350946	chr1:248350946:C:T	7.19729e-34	-2.45018	-0.986328	2.14881e-08	-2.45362	-1.03915
248351048	chr1:248351048:A:G	7.07645e-34	-2.45186	-1.00158	2.12099e-08	-2.45253	-1.05328
248351087	chr1:248351087:G:A	7.06418e-34	-2.45016	-1.00502	2.11194e-08	-2.45363	-1.05646
248351307	chr1:248351307:T:G	6.91016e-34	-2.45115	-1.02608	2.0762e-08	-2.45291	-1.07424
248351372	chr1:248351372:C:T	6.53299e-34	-2.43772	-1.09563	1.96432e-08	-2.45211	-1.13044
248351444	chr1:248351444:T:C	5.92261e-33	-6.80511e-10	-1.32885	1.8385e-07	-6.80511e-10	-1.34616
248351575	chr1:248351575:G:A	4.14576e-32	-6.80511e-10	0.617039	1.24981e-06	-6.80511e-10	0.57047
248351676	chr1:248351676:T:C	1.13288e-33	-1.93616	-1.04671	3.43482e-08	-1.92679	-1.09694
248351717	chr1:248351717:T:C	6.56472e-34	-2.42705	-1.10145	1.96275e-08	-2.44711	-1.13624
248351854	chr1:248351854:A:AC	6.48588e-34	-2.42758	-1.11301	1.94169e-08	-2.44735	-1.14679
248351883	chr1:248351883:A:T	7.73474e-33	-6.80511e-10	-1.06191	2.57422e-07	-6.80511e-10	-1.00956
248351886	chr1:248351886:T:G	6.5441e-33	-6.80511e-10	-1.22907	2.08099e-07	-6.80511e-10	-1.22227
248351892	chr1:248351892:T:C	6.45034e-34	-2.43236	-1.11373	1.93534e-08	-2.44976	-1.14765
248351941	chr1:248351941:G:T	1.04669e-32	-6.80511e-10	-0.759411	3.50154e-07	-6.80511e-10	-0.701907
248352117	chr1:248352117:T:C	1.09306e-33	-1.94189	-1.07676	3.32658e-08	-1.93148	-1.12427
248352304	chr1:248352304:G:A	6.93595e-34	-2.43015	-1.04334	2.06831e-08	-2.44879	-1.08218
248352392	chr1:248352392:C:T	6.90201e-34	-2.4348	-1.0436	2.06389e-08	-2.45097	-1.08214
248352401	chr1:248352401:A:G	1.2085e-33	-1.92486	-0.993397	3.64749e-08	-1.91519	-1.04846
248352607	chr1:248352607:A:G	6.98048e-34	-2.39085	-1.07625	2.05132e-08	-2.42295	-1.11626
248352636	chr1:248352636:A:G	1.20742e-32	-6.80511e-10	-0.616561	4.11697e-07	-6.80511e-10	-0.539992
248352721	chr1:248352721:A:C	7.67867e-34	-2.01648	-1.35529	2.81822e-08	-1.86408	-1.35751
248352812	chr1:248352812:G:A	5.58946e-34	-2.36821	-1.32113	1.79866e-08	-2.40056	-1.27009
248352850	chr1:248352850:A:G	6.65998e-34	-2.43463	-1.07947	1.99503e-08	-2.45073	-1.11631
248353012	chr1:248353012:C:T	1.26458e-32	-0.570304	-3.54985e-10	1.15135e-07	-1.81418	-3.54985e-10
248353063	chr1:248353063:A:AACC	7.43323e-33	-6.80511e-10	-1.10167	2.59632e-07	-6.80511e-10	-1.00102
248353166	chr1:248353166:T:C	7.14242e-34	-2.0924	-1.35176	2.5763e-08	-1.95646	-1.35487
248353362	chr1:248353362:T:C	5.75135e-33	-6.80511e-10	-1.3582	1.81719e-07	-6.80511e-10	-1.35782
248353392	chr1:248353392:A:G	7.80926e-34	-2.33375	-1.02116	2.25607e-08	-2.37908	-1.06499
248353418	chr1:248353418:A:G	6.76073e-34	-2.41611	-1.08298	2.00958e-08	-2.44057	-1.11921
248353520	chr1:248353520:A:T	7.14556e-34	-2.08682	-1.35691	2.58384e-08	-1.94978	-1.35864
248353582	chr1:248353582:G:T	7.15219e-34	-2.08692	-1.35588	2.58943e-08	-1.94834	-1.35792
248353594	chr1:248353594:G:A	6.48665e-34	-2.40943	-1.13104	1.92756e-08	-2.43722	-1.16422
248353640	chr1:248353640:C:T	1.95465e-33	-2.43742	-3.54985e-10	6.12977e-08	-2.44454	-3.54985e-10
248353693	chr1:248353693:T:G	9.26795e-33	-6.80511e-10	-0.881069	3.07012e-07	-6.80511e-10	-0.833393
248353871	chr1:248353871:A:G	6.6173e-34	-2.42739	-1.09313	1.97722e-08	-2.44731	-1.12869
248353924	chr1:248353924:G:A	1.0194e-32	-6.80511e-10	-0.785834	3.39631e-07	-6.80511e-10	-0.73242
248354046	chr1:248354046:C:T	6.77468e-34	-2.42792	-1.06911	2.02199e-08	-2.44747	-1.10615
248354048	chr1:248354048:A:G	6.71009e-34	-2.43277	-1.07383	2.00832e-08	-2.44972	-1.11068
248354073	chr1:248354073:G:C	6.80018e-34	-2.43269	-1.06058	2.03506e-08	-2.44961	-1.09756
248354174	chr1:248354174:G:C	7.58263e-34	-2.03167	-1.35268	2.76636e-08	-1.88457	-1.35559
248354182	chr1:248354182:A:G	6.8204e-34	-2.43241	-1.05789	2.03928e-08	-2.44966	-1.09544
248354283	chr1:248354283:C:T	6.91215e-34	-2.43894	-1.038	2.06989e-08	-2.4525	-1.0777
248354326	chr1:248354326:A:T	7.89036e-33	-6.80511e-10	-1.04199	2.63393e-07	-6.80511e-10	-0.986633
248354711	chr1:248354711:C:T	1.04847e-32	-6.80511e-10	-0.757713	3.33196e-07	-6.80511e-10	-0.75155
248354712	chr1:248354712:G:A	6.89591e-34	-2.30546	-1.17383	2.64694e-08	-2.03038	-1.25391
248354949	chr1:248354949:T:G	6.46287e-34	-2.44837	-1.09578	1.95166e-08	-2.45379	-1.13523
248355070	chr1:248355070:T:C	1.97625e-33	-2.42643	-3.54985e-10	6.4493e-08	-2.39372	-3.54985e-10
248355611	chr1:248355611:C:G	7.44641e-33	-6.80511e-10	-1.0999	2.60163e-07	-6.80511e-10	-0.99897
248355782	chr1:248355782:GCAAGTATGCGCCACCACACC:G	6.78617e-33	-6.80511e-10	-1.19275	2.03897e-07	-6.80511e-10	-1.24267
248355978	chr1:248355978:A:G	1.06746e-33	-2.44828	-0.594064	3.41843e-08	-2.45452	-0.573998
248356230	chr1:248356230:G:A	6.9436e-34	-2.45294	-1.01945	2.10546e-08	-2.45378	-1.05938
248356519	chr1:248356519:T:G	1.02951e-33	-2.04492	-1.03363	3.11533e-08	-2.03617	-1.08519
248356723	chr1:248356723:T:C	6.56015e-34	-2.45078	-1.07843	2.02707e-08	-2.43595	-1.11515
248356760	chr1:248356760:G:T	6.74366e-34	-2.44629	-1.05532	2.03392e-08	-2.45436	-1.09337
248356899	chr1:248356899:T:C	6.34659e-34	-2.45173	-1.11057	1.96476e-08	-2.43813	-1.14419
248357056	chr1:248357056:T:C	9.79137e-34	-2.10225	-1.02646	2.96298e-08	-2.09455	-1.07695
248357141	chr1:248357141:C:T	9.19399e-33	-6.80511e-10	-0.889082	3.03143e-07	-6.80511e-10	-0.846076
248357611	chr1:248357611:G:A	9.01638e-33	-6.80511e-10	-0.908589	3.20515e-07	-6.80511e-10	-0.79035
248357968	chr1:248357968:G:A	1.54969e-32	-6.80511e-10	-0.366993	4.81212e-07	-6.80511e-10	-0.383972
248357989	chr1:248357989:T:C	5.0461e-34	-2.43529	-1.35631	1.55989e-08	-2.45466	-1.35842
248358232	chr1:248358232:C:T	5.06757e-34	-2.4302	-1.35716	1.55966e-08	-2.4543	-1.35892
248358468	chr1:248358468:G:A	5.76318e-33	-6.80511e-10	-1.35614	1.81811e-07	-6.80511e-10	-1.35731
248358633	chr1:248358633:A:G	5.03689e-34	-2.45353	-1.3399	1.58332e-08	-2.4509	-1.34727
248358717	chr1:248358717:T:C	6.88683e-33	-6.80511e-10	-1.17802	2.2201e-07	-6.80511e-10	-1.15756
248358745	chr1:248358745:G:A	9.11446e-34	-2.25654	-0.943815	3.37503e-08	-1.96211	-1.07917
248358837	chr1:248358837:C:T	5.17215e-34	-2.44016	-1.32677	1.62606e-08	-2.43421	-1.33732
248359169	chr1:248359169:C:T	1.5569e-32	-6.80511e-10	-0.362352	4.83432e-07	-6.80511e-10	-0.37937
248359273	chr1:248359273:TTAGA:T	1.27491e-33	-2.12788	-0.736871	4.64829e-08	-2.01714	-0.704052
248359315	chr1:248359315:G:T	5.76891e-33	-6.80511e-10	-1.35515	1.82129e-07	-6.80511e-10	-1.35557
248359334	chr1:248359334:C:T	5.7529e-34	-2.45308	-1.20743	1.73669e-08	-2.45195	-1.25376
248359369	chr1:248359369:A:G	5.74447e-33	-6.80511e-10	-1.35939	1.82058e-07	-6.80511e-10	-1.35595
248359378	chr1:248359378:A:T	5.23078e-34	-2.43366	-1.32199	1.64342e-08	-2.42756	-1.33335
248359509	chr1:248359509:AAAAG:A	5.24323e-34	-2.4326	-1.32068	1.64639e-08	-2.42659	-1.33252
248359594	chr1:248359594:G:A	1.31983e-33	-2.10581	-0.724322	4.82431e-08	-1.99179	-0.692238
248359830	chr1:248359830:T:G	6.72846e-33	-6.80511e-10	-1.20128	2.15759e-07	-6.80511e-10	-1.18612
248359921	chr1:248359921:C:T	5.21474e-34	-2.42404	-1.33468	1.64379e-08	-2.41687	-1.34381
248360279	chr1:248360279:A:T	5.36131e-34	-2.39102	-1.33999	1.71051e-08	-2.373	-1.3479
248360341	chr1:248360341:C:T	5.75379e-33	-6.80511e-10	-1.35777	1.82015e-07	-6.80511e-10	-1.35619
248360480	chr1:248360480:A:G	2.08892e-33	-2.37099	-3.54985e-10	1.3447e-07	-1.65894	-3.54985e-10
248360558	chr1:248360558:T:C	5.48851e-34	-2.44986	-1.25769	1.75884e-08	-2.41591	-1.27714
248360581	chr1:248360581:A:T	6.73205e-33	-6.80511e-10	-1.20075	2.17593e-07	-6.80511e-10	-1.17765
248360738	chr1:248360738:T:G	4.98388e-34	-2.44476	-1.35925	1.65392e-08	-2.41272	-1.34183
248360960	chr1:248360960:G:A	5.49692e-34	-2.40333	-1.30269	1.83795e-08	-2.33246	-1.31659
248361183	chr1:248361183:G:T	6.93712e-33	-6.80511e-10	-1.17074	2.18454e-07	-6.80511e-10	-1.1737
248361490	chr1:248361490:T:C	6.97092e-33	-6.80511e-10	-1.16588	2.17947e-07	-6.80511e-10	-1.17603
248361635	chr1:248361635:ATGGGACTCTTCAGACAATCCAAACATCCAATGGCCAATATCACCTGGATGGCCAACCACACTGGATGGTCGGATTTCATCCTGT:A	7.8126e-34	-2.05214	-1.30234	4.58959e-08	-1.38998	-1.34392
248361655	chr1:248361655:C:T	5.74202e-33	-6.80511e-10	-1.35982	1.814e-07	-6.80511e-10	-1.35958
248361672	chr1:248361672:A:G	9.81957e-33	-6.80511e-10	-0.823254	3.38314e-07	-6.80511e-10	-0.736306
248361751	chr1:248361751:A:T	9.37754e-34	-2.24684	-0.925061	3.94152e-08	-1.98565	-0.900476
248361758	chr1:248361758:T:A	1.07924e-33	-2.13414	-0.897236	4.77659e-08	-1.82237	-0.871595
248361769	chr1:248361769:T:C	9.1086e-34	-2.22507	-0.975926	3.8731e-08	-1.95065	-0.952991
248361784	chr1:248361784:G:A	7.07256e-33	-6.80511e-10	-1.15141	2.11952e-07	-6.80511e-10	-1.20392
248361844	chr1:248361844:C:T	8.52586e-34	-2.19542	-1.0717	3.65977e-08	-1.90887	-1.05143
248361891	chr1:248361891:C:T	6.29911e-34	-2.25749	-1.31232	3.2148e-08	-1.74023	-1.3497
248361983	chr1:248361983:T:C	8.58358e-34	-2.23431	-1.02606	3.61749e-08	-1.96692	-1.00499
248362234	chr1:248362234:T:C	1.31853e-32	-6.80511e-10	-0.528532	4.14639e-07	-6.80511e-10	-0.532873
248362355	chr1:248362355:G:A	9.57523e-34	-2.21016	-0.940877	4.09326e-08	-1.93105	-0.917304
248362442	chr1:248362442:A:G	5.91073e-33	-6.80511e-10	-1.33086	1.86214e-07	-6.80511e-10	-1.33339
248362478	chr1:248362478:C:T	8.97219e-34	-2.20517	-1.01092	3.83271e-08	-1.92414	-0.989984
248362879	chr1:248362879:T:G	9.42928e-34	-2.19676	-0.969632	4.04776e-08	-1.9117	-0.947834
248362981	chr1:248362981:T:C	6.22107e-33	-6.80511e-10	-1.27969	2.0237e-07	-6.80511e-10	-1.25018
248363021	chr1:248363021:C:T	2.84218e-33	-2.06306	-3.54985e-10	9.45332e-08	-2.01133	-3.54985e-10
248363026	chr1:248363026:A:G	6.78998e-34	-2.19931	-1.29546	3.59701e-08	-1.63578	-1.34181
248363294	chr1:248363294:A:G	5.96189e-33	-6.80511e-10	-1.32224	1.90252e-07	-6.80511e-10	-1.31193
248363391	chr1:248363391:A:C	8.76421e-34	-2.21066	-1.02888	3.73348e-08	-1.93232	-1.00803
248363649	chr1:248363649:A:G	8.90401e-34	-2.23917	-0.984545	3.73566e-08	-1.97726	-0.962511
248363742	chr1:248363742:G:A	5.95601e-34	-2.45372	-1.1721	1.82341e-08	-2.43375	-1.22324
248363757	chr1:248363757:T:G	1.30157e-33	-2.20491	-0.639147	5.62978e-08	-1.92339	-0.606237
248363769	chr1:248363769:T:A	8.75046e-34	-2.21434	-1.02677	3.72027e-08	-1.93802	-1.00588
248364009	chr1:248364009:A:C	9.14094e-34	-2.20646	-0.990994	3.90497e-08	-1.92645	-0.968991
248364012	chr1:248364012:C:T	5.29395e-34	-2.42274	-1.32091	1.75017e-08	-2.36559	-1.33239
248364017	chr1:248364017:A:T	9.2075e-34	-2.40522	-0.784974	2.93679e-08	-2.37073	-0.809645
248364183	chr1:248364183:A:G	5.85183e-33	-6.80511e-10	-1.34088	1.83056e-07	-6.80511e-10	-1.35049
248364187	chr1:248364187:G:A	9.02487e-34	-2.21018	-1.00005	3.84901e-08	-1.93155	-0.97833
248364347	chr1:248364347:T:A	8.69198e-34	-2.41879	-0.829022	2.75886e-08	-2.38945	-0.853426
248364490	chr1:248364490:G:T	1.2516e-32	-6.80511e-10	-0.580622	3.93646e-07	-6.80511e-10	-0.584827
248364508	chr1:248364508:G:A	8.98361e-34	-2.40003	-0.814782	2.87173e-08	-2.36456	-0.838214
248364572	chr1:248364572:G:A	5.75462e-33	-6.80511e-10	-1.35763	1.81645e-07	-6.80511e-10	-1.35823
248364577	chr1:248364577:T:C	9.16305e-34	-2.21068	-0.984359	3.90911e-08	-1.93221	-0.962177
248365136	chr1:248365136:A:G	9.10248e-34	-2.21488	-0.986793	3.87241e-08	-1.93913	-0.964689
248365151	chr1:248365151:G:A	9.04915e-34	-2.21823	-0.989314	3.84919e-08	-1.94283	-0.966998
248365535	chr1:248365535:C:A	9.14174e-34	-2.19442	-1.00294	3.92647e-08	-1.90892	-0.981034
248365679	chr1:248365679:C:T	8.90961e-34	-2.2323	-0.990787	3.75843e-08	-1.96475	-0.968942
248365837	chr1:248365837:A:G	1.94765e-33	-2.44101	-3.54985e-10	6.07949e-08	-2.45277	-3.54985e-10
248365840	chr1:248365840:C:G	1.31664e-32	-6.80511e-10	-0.529961	4.14048e-07	-6.80511e-10	-0.534299
248365901	chr1:248365901:T:C	8.26296e-34	-2.33402	-0.964416	5.75425e-08	-1.6723	-0.835451
248366370	chr1:248366370:C:T	1.40748e-32	-6.80511e-10	-0.463244	4.90204e-07	-6.80511e-10	-0.365457
248366437	chr1:248366437:G:A	6.20621e-33	-6.80511e-10	-1.28208	1.96674e-07	-6.80511e-10	-1.27873
248366557	chr1:248366557:G:A	5.56799e-34	-2.45398	-1.2392	1.69983e-08	-2.44758	-1.27958
248366586	chr1:248366586:C:T	5.78457e-33	-6.80511e-10	-1.35244	1.84312e-07	-6.80511e-10	-1.34365
248366746	chr1:248366746:C:T	1.33539e-33	-1.85186	-0.966546	4.88169e-08	-1.58598	-1.08622
248366878	chr1:248366878:AC:A	5.79428e-33	-6.80511e-10	-1.35076	1.84766e-07	-6.80511e-10	-1.34119
248366956	chr1:248366956:A:G	1.00236e-33	-2.29253	-0.812745	4.12519e-08	-2.05464	-0.785941
248367012	chr1:248367012:G:T	5.03943e-34	-2.43367	-1.35926	1.7574e-08	-2.35268	-1.34118
248367089	chr1:248367089:G:A	5.65766e-34	-2.45424	-1.22297	1.72693e-08	-2.4465	-1.26486
248367228	chr1:248367228:AAAAT:A	5.03846e-34	-2.44859	-1.34453	2.32761e-08	-2.05636	-1.35649
248367243	chr1:248367243:A:G	2.4382e-33	-2.21637	-3.54985e-10	9.47303e-08	-2.00925	-3.54985e-10
248367266	chr1:248367266:A:T	5.94543e-33	-6.80511e-10	-1.32501	1.89669e-07	-6.80511e-10	-1.315
248367296	chr1:248367296:T:C	5.10617e-34	-2.45444	-1.32533	1.71138e-08	-2.44794	-1.27246
248367330	chr1:248367330:AT:A	5.07446e-34	-2.43046	-1.35554	1.84467e-08	-2.28555	-1.35984
248367360	chr1:248367360:C:T	5.12823e-34	-2.42116	-1.35429	1.81111e-08	-2.33719	-1.32657
248368231	chr1:248368231:CTT:C	1.49801e-33	-1.76213	-0.941359	5.54165e-08	-1.47955	-1.06585
248368246	chr1:248368246:C:T	1.44562e-33	-1.79655	-0.942541	5.3046e-08	-1.52254	-1.06658
248368603	chr1:248368603:T:A	5.29631e-34	-2.45151	-1.2917	1.85636e-08	-2.44753	-1.19155
248368633	chr1:248368633:T:C	5.76496e-33	-6.80511e-10	-1.35583	1.82713e-07	-6.80511e-10	-1.35236
248368910	chr1:248368910:ACT:A	5.7461e-33	-6.80511e-10	-1.35911	1.81637e-07	-6.80511e-10	-1.35827
248368989	chr1:248368989:T:A	5.29227e-34	-2.45254	-1.29143	1.85414e-08	-2.44914	-1.19113
248369219	chr1:248369219:T:C	9.22549e-34	-2.31424	-0.874009	3.73635e-08	-2.08941	-0.85018
248369370	chr1:248369370:C:T	9.12076e-34	-2.31764	-0.882026	3.68854e-08	-2.09486	-0.857601
248369466	chr1:248369466:G:C	5.00405e-34	-2.44087	-1.3591	1.72991e-08	-2.36935	-1.34028
248369709	chr1:248369709:A:G	1.49063e-33	-1.76289	-0.945537	5.51911e-08	-1.48048	-1.069
248369849	chr1:248369849:A:G	1.53264e-33	-1.72382	-0.956817	5.7247e-08	-1.43414	-1.07877
248369952	chr1:248369952:T:C	9.12607e-34	-2.31489	-0.884196	3.6973e-08	-2.09041	-0.859682
248369983	chr1:248369983:G:A	9.20967e-34	-2.31446	-0.875507	3.73057e-08	-2.09036	-0.850776
248369984	chr1:248369984:A:G	5.08904e-34	-2.45358	-1.32955	1.73518e-08	-2.45092	-1.25567
248370035	chr1:248370035:T:TA	5.00689e-34	-2.43988	-1.35952	1.7292e-08	-2.36674	-1.34329
248370060	chr1:248370060:TC:T	4.99234e-34	-2.44256	-1.35975	1.70708e-08	-2.37359	-1.34932
248370115	chr1:248370115:C:T	7.75692e-34	-2.22169	-1.13994	2.56377e-08	-2.09335	-1.22287
248370896	chr1:248370896:G:A	1.97083e-33	-2.42917	-3.54985e-10	6.67441e-08	-2.35941	-3.54985e-10
248370936	chr1:248370936:T:G	9.33465e-34	-2.31536	-0.861124	3.7814e-08	-2.09154	-0.836059
248371057	chr1:248371057:T:C	1.59047e-32	-6.80511e-10	-0.341017	5.14039e-07	-6.80511e-10	-0.31798
248371174	chr1:248371174:A:G	9.27847e-34	-2.31111	-0.871413	3.7711e-08	-2.08373	-0.846596
248371217	chr1:248371217:G:T	8.92023e-34	-2.32006	-0.901839	3.6025e-08	-2.09829	-0.877779
248371303	chr1:248371303:T:C	1.0127e-33	-2.34611	-0.748901	4.19609e-08	-2.14253	-0.68101
248371659	chr1:248371659:G:A	5.88182e-33	-6.80511e-10	-1.33577	1.88935e-07	-6.80511e-10	-1.31888
248371877	chr1:248371877:C:T	8.90938e-34	-2.32671	-0.896407	3.58242e-08	-2.10972	-0.871936
248371925	chr1:248371925:G:A	9.33767e-34	-2.30469	-0.871471	3.80699e-08	-2.07419	-0.846671
248371962	chr1:248371962:T:C	5.72268e-34	-2.44428	-1.2215	1.71273e-08	-2.45461	-1.265
248372086	chr1:248372086:T:C	1.34241e-32	-6.80511e-10	-0.510576	4.66334e-07	-6.80511e-10	-0.415378
248372091	chr1:248372091:C:G	7.93918e-34	-2.29995	-1.03845	3.5981e-08	-1.81676	-1.16053
248372316	chr1:248372316:G:C	5.77104e-33	-6.80511e-10	-1.35478	1.8151e-07	-6.80511e-10	-1.35897
248372458	chr1:248372458:T:C	9.48142e-34	-2.30933	-0.851556	3.85726e-08	-2.08138	-0.826362
248372598	chr1:248372598:A:G	9.40914e-34	-2.30897	-0.859561	3.82346e-08	-2.08195	-0.834585
248372620	chr1:248372620:T:C	9.30213e-34	-2.31241	-0.867563	3.77519e-08	-2.08693	-0.842315
248373841	chr1:248373841:C:A	1.68665e-33	-2.03242	-0.55247	5.68885e-08	-1.8249	-0.694283
248373853	chr1:248373853:T:C	1.44e-33	-2.09647	-0.646522	4.84813e-08	-1.90103	-0.778076
248373976	chr1:248373976:A:C	9.67109e-34	-2.02836	-1.11271	3.4974e-08	-1.80275	-1.20292
248373985	chr1:248373985:T:A	7.62123e-33	-6.80511e-10	-1.07669	2.34805e-07	-6.80511e-10	-1.10152
248374320	chr1:248374320:C:G	9.38472e-34	-2.0178	-1.15333	3.43228e-08	-1.78915	-1.23532
248374418	chr1:248374418:C:T	8.93063e-34	-2.04041	-1.18032	3.26865e-08	-1.81717	-1.25615
248374438	chr1:248374438:A:G	6.80622e-33	-6.80511e-10	-1.18979	2.25879e-07	-6.80511e-10	-1.14028
248374673	chr1:248374673:CTTGGAACTAACATTGACACAAACTA:C	9.29657e-34	-2.02452	-1.15605	3.39664e-08	-1.7974	-1.23751
248374756	chr1:248374756:T:C	6.22017e-33	-6.80511e-10	-1.27983	2.02317e-07	-6.80511e-10	-1.25044
248374937	chr1:248374937:G:A	5.78616e-33	-6.80511e-10	-1.35216	1.81736e-07	-6.80511e-10	-1.35772
248374962	chr1:248374962:T:C	8.83196e-34	-2.3562	-0.875642	6.00625e-08	-1.73378	-0.73111
248375042	chr1:248375042:T:G	1.20937e-33	-1.72206	-1.19548	4.6124e-08	-1.47534	-1.25361
248375086	chr1:248375086:G:A	1.21736e-33	-1.69857	-1.21238	4.67809e-08	-1.44742	-1.26739
248375108	chr1:248375108:A:G	1.94365e-33	-2.44306	-3.54985e-10	6.08717e-08	-2.45151	-3.54985e-10
248375261	chr1:248375261:A:T	8.96625e-34	-2.04458	-1.17217	3.27231e-08	-1.82226	-1.24994
248375486	chr1:248375486:A:G	5.82379e-33	-6.80511e-10	-1.34568	1.82389e-07	-6.80511e-10	-1.35414
248375793	chr1:248375793:A:G	7.41135e-34	-2.45454	-0.952667	2.78604e-08	-2.45328	-0.779797
248376419	chr1:248376419:T:C	5.5946e-34	-2.45312	-1.23529	1.98632e-08	-2.45032	-1.12109
248376621	chr1:248376621:C:A	9.20289e-34	-1.99611	-1.19459	3.40749e-08	-1.76507	-1.26665
248376668	chr1:248376668:CTTTTA:C	8.82456e-34	-1.97277	-1.25991	3.13338e-08	-1.80287	-1.31271
248376689	chr1:248376689:G:A	3.08374e-33	-1.98149	-3.54985e-10	1.11133e-07	-1.84956	-3.54985e-10
248376788	chr1:248376788:A:C	5.68077e-34	-2.39799	-1.27514	2.16923e-08	-2.28213	-1.2012
248377112	chr1:248377112:T:A	9.88773e-34	-2.45162	-0.667302	3.89191e-08	-2.44695	-0.45184
248377751	chr1:248377751:A:T	1.02056e-33	-2.2886	-0.798674	4.21989e-08	-2.04682	-0.771063
248378104	chr1:248378104:T:C	9.1395e-34	-1.99378	-1.20383	3.39822e-08	-1.7614	-1.27305
248378443	chr1:248378443:TTACCTC:T	8.63786e-34	-2.07594	-1.17812	3.13034e-08	-1.86309	-1.25347
248378485	chr1:248378485:T:C	8.56826e-34	-2.07077	-1.19138	3.11908e-08	-1.8566	-1.26356
248378504	chr1:248378504:C:T	8.34592e-34	-2.10694	-1.1815	3.00146e-08	-1.90254	-1.25606
248378564	chr1:248378564:C:T	7.49867e-34	-2.32643	-1.06906	3.33832e-08	-1.86771	-1.18452
248378566	chr1:248378566:G:A	7.27756e-33	-6.80511e-10	-1.12284	2.26427e-07	-6.80511e-10	-1.13786
248379149	chr1:248379149:C:T	7.86024e-34	-2.07341	-1.27499	2.91947e-08	-1.86282	-1.32347
248379309	chr1:248379309:G:C	6.17606e-33	-6.80511e-10	-1.28695	1.94213e-07	-6.80511e-10	-1.29132
248379401	chr1:248379401:G:A	8.25281e-34	-2.10314	-1.19652	2.98345e-08	-1.89717	-1.26744
248379585	chr1:248379585:A:G	8.64817e-34	-2.07346	-1.17941	3.13122e-08	-1.86179	-1.25449
248379598	chr1:248379598:C:T	8.5212e-34	-2.07425	-1.19341	3.10049e-08	-1.86103	-1.2651
248379616	chr1:248379616:T:C	1.73012e-32	-6.80511e-10	-0.256858	4.94916e-07	-6.80511e-10	-0.355891
248379932	chr1:248379932:T:G	8.66116e-34	-2.05509	-1.19628	3.16844e-08	-1.83726	-1.26719
248379964	chr1:248379964:G:A	9.19187e-34	-2.01343	-1.17847	3.38633e-08	-1.78487	-1.25308
248380501	chr1:248380501:T:G	8.41477e-34	-2.36891	-0.91132	2.75726e-08	-2.20232	-1.04114
248380532	chr1:248380532:A:G	8.77932e-34	-2.0965	-1.14132	3.13267e-08	-1.89053	-1.22528
248380901	chr1:248380901:A:G	9.79891e-34	-1.97261	-1.15533	3.61571e-08	-1.73599	-1.23641
248380905	chr1:248380905:C:T	5.76255e-34	-2.4546	-1.20424	2.06182e-08	-2.45416	-1.07994
248381041	chr1:248381041:T:C	8.64094e-34	-2.06337	-1.19034	3.14903e-08	-1.84778	-1.26282
248381092	chr1:248381092:C:T	8.81915e-34	-2.03066	-1.20264	3.24937e-08	-1.8072	-1.27204
248381151	chr1:248381151:G:C	5.73969e-34	-2.45458	-1.20823	2.05178e-08	-2.45327	-1.08572
248381216	chr1:248381216:A:G	7.91746e-34	-2.28618	-1.05497	3.65704e-08	-1.78762	-1.17342
248381381	chr1:248381381:G:C	7.5163e-33	-6.80511e-10	-1.09056	2.43763e-07	-6.80511e-10	-1.06408
248381617	chr1:248381617:G:GTCTA	9.0182e-34	-2.03523	-1.17574	3.2961e-08	-1.81279	-1.25216
248381792	chr1:248381792:C:T	9.94369e-34	-2.30375	-0.809527	4.08143e-08	-2.06954	-0.781706
248381910	chr1:248381910:A:T	5.8585e-33	-6.80511e-10	-1.33974	1.85143e-07	-6.80511e-10	-1.33915
248382063	chr1:248382063:A:C	5.21448e-34	-2.41617	-1.3426	1.68499e-08	-2.43403	-1.3019
248382354	chr1:248382354:C:A	5.31943e-34	-2.41089	-1.32796	1.7355e-08	-2.42998	-1.27642
248382471	chr1:248382471:A:G	4.95351e-34	-2.45102	-1.3591	1.61112e-08	-2.42092	-1.35984
248382491	chr1:248382491:T:C	2.06328e-33	-2.38334	-3.54985e-10	6.61971e-08	-2.36764	-3.54985e-10
248382535	chr1:248382535:TC:T	1.99376e-33	-2.41761	-3.54985e-10	6.56778e-08	-2.37552	-3.54985e-10
248382593	chr1:248382593:T:C	5.80382e-33	-6.80511e-10	-1.34912	1.82935e-07	-6.80511e-10	-1.35115
248382700	chr1:248382700:C:T	6.35747e-34	-2.41243	-1.14816	2.36207e-08	-2.37647	-1.02169
248382767	chr1:248382767:A:G	5.96801e-34	-2.42026	-1.20354	2.12414e-08	-2.41188	-1.09244
248382814	chr1:248382814:G:A	8.64324e-34	-2.12138	-1.13206	3.05164e-08	-1.92349	-1.21853
248384670	chr1:248384670:A:G	5.75303e-33	-6.80511e-10	-1.3579	1.8191e-07	-6.80511e-10	-1.35677
248384695	chr1:248384695:T:C	6.7064e-34	-2.45326	-1.05389	2.8915e-08	-2.22642	-0.969501
248384705	chr1:248384705:G:A	7.96372e-34	-2.41293	-0.922387	3.11452e-08	-2.3706	-0.751018
248384719	chr1:248384719:G:A	5.90107e-34	-2.33915	-1.29594	2.0769e-08	-2.27265	-1.25417
248384737	chr1:248384737:G:A	4.39143e-33	-1.62798	-3.54985e-10	1.30693e-07	-1.68743	-3.54985e-10
248385024	chr1:248385024:T:C	1.63779e-33	-2.13476	-0.47953	5.6513e-08	-1.98109	-0.544717
248385029	chr1:248385029:C:G	1.13061e-33	-2.28003	-0.704836	4.70244e-08	-2.03816	-0.671453
248385073	chr1:248385073:TC:T	6.66263e-33	-6.80511e-10	-1.21112	2.05548e-07	-6.80511e-10	-1.2346
248385103	chr1:248385103:A:G	5.84536e-33	-6.80511e-10	-1.34198	1.84101e-07	-6.80511e-10	-1.3448
248385299	chr1:248385299:A:G	6.79186e-33	-6.80511e-10	-1.19191	2.19909e-07	-6.80511e-10	-1.16706
248385449	chr1:248385449:C:T	5.10864e-34	-2.43046	-1.34883	1.64845e-08	-2.44348	-1.31437
248385615	chr1:248385615:C:T	1.23638e-33	-2.3649	-0.530545	4.97476e-08	-2.20256	-0.45076
248385672	chr1:248385672:C:T	9.42064e-34	-2.07018	-1.09713	3.22678e-08	-1.90106	-1.18515
248385673	chr1:248385673:A:G	6.61221e-34	-2.45455	-1.06674	2.06725e-08	-2.44659	-1.08489
248385793	chr1:248385793:C:A	1.64487e-33	-2.32049	-0.289479	6.82095e-08	-2.12571	-0.211987
248385802	chr1:248385802:G:A	1.06277e-32	-6.80511e-10	-0.744171	3.36429e-07	-6.80511e-10	-0.741894
248385918	chr1:248385918:A:G	1.10451e-33	-2.28708	-0.721152	4.56775e-08	-2.04899	-0.689686
248385931	chr1:248385931:C:A	2.49044e-33	-2.19517	-3.54985e-10	9.14491e-08	-2.0445	-3.54985e-10
248385972	chr1:248385972:T:A	1.23393e-33	-2.36682	-0.5306	4.97541e-08	-2.20733	-0.445856
248385994	chr1:248385994:G:A	6.34183e-33	-6.80511e-10	-1.26046	2.05145e-07	-6.80511e-10	-1.23656
248386013	chr1:248386013:G:A	1.25101e-33	-2.37983	-0.503855	5.00699e-08	-2.22936	-0.417501
248386018	chr1:248386018:A:G	8.43876e-34	-2.39827	-0.879115	3.24511e-08	-2.26573	-0.814817
248386187	chr1:248386187:T:A	5.90868e-33	-6.80511e-10	-1.33121	1.87418e-07	-6.80511e-10	-1.32694
248386274	chr1:248386274:G:C	5.94652e-33	-6.80511e-10	-1.32483	1.88708e-07	-6.80511e-10	-1.32008
248386345	chr1:248386345:C:A	1.30625e-33	-2.35411	-0.486362	5.32401e-08	-2.1867	-0.398768
248386954	chr1:248386954:A:G	1.06091e-32	-6.80511e-10	-0.745917	3.35841e-07	-6.80511e-10	-0.743643
248387313	chr1:248387313:C:T	5.75232e-33	-6.80511e-10	-1.35803	1.81944e-07	-6.80511e-10	-1.35658
248387399	chr1:248387399:G:A	6.49204e-33	-6.80511e-10	-1.23705	2.06492e-07	-6.80511e-10	-1.23002
248387615	chr1:248387615:G:A	1.06193e-32	-6.80511e-10	-0.74496	3.36175e-07	-6.80511e-10	-0.742647
248387641	chr1:248387641:C:A	9.7355e-33	-6.80511e-10	-0.831853	3.0873e-07	-6.80511e-10	-0.827813
248387708	chr1:248387708:G:A	1.96965e-33	-2.42978	-3.54985e-10	7.76392e-08	-2.20821	-3.54985e-10
248387778	chr1:248387778:C:A	6.74669e-33	-6.80511e-10	-1.19858	2.12654e-07	-6.80511e-10	-1.20061
248387863	chr1:248387863:T:C	1.06505e-32	-6.80511e-10	-0.742024	3.37165e-07	-6.80511e-10	-0.739706
248387873	chr1:248387873:G:A	1.06091e-32	-6.80511e-10	-0.745917	3.35841e-07	-6.80511e-10	-0.743643
248387894	chr1:248387894:G:A	5.74198e-33	-6.80511e-10	-1.35983	1.8135e-07	-6.80511e-10	-1.35985
248387902	chr1:248387902:T:C	1.79629e-33	-2.40441	-0.117498	7.10464e-08	-2.27538	-0.0215681
248387903	chr1:248387903:G:A	6.76506e-33	-6.80511e-10	-1.19586	2.13278e-07	-6.80511e-10	-1.19768
248388084	chr1:248388084:T:C	6.55247e-33	-6.80511e-10	-1.22779	2.07132e-07	-6.80511e-10	-1.22692
248388259	chr1:248388259:C:T	1.45359e-33	-2.37584	-0.357753	5.98128e-08	-2.19817	-0.270888
248388335	chr1:248388335:T:G	1.71695e-33	-2.40611	-0.160974	6.77448e-08	-2.27826	-0.0662751
248388426	chr1:248388426:T:A	1.06277e-32	-6.80511e-10	-0.744171	3.36429e-07	-6.80511e-10	-0.741894
248388463	chr1:248388463:A:G	6.96241e-33	-6.80511e-10	-1.16711	2.18625e-07	-6.80511e-10	-1.17292
248388582	chr1:248388582:C:T	8.76792e-34	-2.40896	-0.830161	5.40279e-08	-1.89175	-0.679031
248388671	chr1:248388671:T:A	6.6077e-33	-6.80511e-10	-1.2194	2.08787e-07	-6.80511e-10	-1.21896
248388686	chr1:248388686:C:G	1.06176e-32	-6.80511e-10	-0.745121	3.36108e-07	-6.80511e-10	-0.742846
248388887	chr1:248388887:A:C	1.37574e-33	-2.37525	-0.413394	5.64928e-08	-2.19723	-0.328942
248389115	chr1:248389115:A:C	5.74308e-33	-6.80511e-10	-1.35964	1.83811e-07	-6.80511e-10	-1.34637
248389177	chr1:248389177:T:C	1.31664e-33	-2.39004	-0.442512	5.33574e-08	-2.22396	-0.359307
248389261	chr1:248389261:CA:C	1.41809e-33	-2.36672	-0.391597	5.87106e-08	-2.18145	-0.306207
248389395	chr1:248389395:G:A	1.73902e-33	-2.41005	-0.144265	6.83578e-08	-2.2866	-0.0489285
248389549	chr1:248389549:C:T	6.36486e-33	-6.80511e-10	-1.25684	1.99797e-07	-6.80511e-10	-1.26298
248389684	chr1:248389684:T:C	1.78616e-33	-2.38047	-0.147094	7.16341e-08	-2.22537	-0.0633361
248389792	chr1:248389792:C:T	7.1671e-33	-6.80511e-10	-1.13813	2.22213e-07	-6.80511e-10	-1.15664
248389808	chr1:248389808:T:C	1.46264e-33	-2.38344	-0.343944	5.98589e-08	-2.21177	-0.256518
248389878	chr1:248389878:C:T	5.80339e-33	-6.80511e-10	-1.34919	1.82902e-07	-6.80511e-10	-1.35133
248389905	chr1:248389905:C:T	6.60272e-34	-2.36048	-1.16225	2.37719e-08	-2.30529	-1.08649
248390034	chr1:248390034:T:C	6.45835e-33	-6.80511e-10	-1.24226	2.04227e-07	-6.80511e-10	-1.24105
248390135	chr1:248390135:T:A	6.77428e-33	-6.80511e-10	-1.1945	2.08647e-07	-6.80511e-10	-1.21964
248390360	chr1:248390360:G:A	5.87111e-34	-2.34693	-1.29324	1.86004e-08	-2.38538	-1.25172
248390412	chr1:248390412:C:T	5.79854e-33	-6.80511e-10	-1.35003	1.8342e-07	-6.80511e-10	-1.3485
248390552	chr1:248390552:A:G	7.23984e-33	-6.80511e-10	-1.12803	2.25316e-07	-6.80511e-10	-1.14278
248390564	chr1:248390564:A:T	1.05421e-33	-2.42949	-0.625354	3.96377e-08	-2.32854	-0.551955
248390753	chr1:248390753:G:A	5.50689e-34	-2.41343	-1.29078	1.82427e-08	-2.43327	-1.22324
248390803	chr1:248390803:G:A	5.95514e-33	-6.80511e-10	-1.32338	1.86753e-07	-6.80511e-10	-1.33049
248390991	chr1:248390991:T:C	1.38898e-33	-2.37678	-0.402284	5.70528e-08	-2.19894	-0.317358
248391009	chr1:248391009:A:G	6.42578e-33	-6.80511e-10	-1.24731	2.04115e-07	-6.80511e-10	-1.2416
248391031	chr1:248391031:C:T	6.46097e-33	-6.80511e-10	-1.24185	2.05261e-07	-6.80511e-10	-1.236
248391144	chr1:248391144:G:A	6.40874e-33	-6.80511e-10	-1.24997	2.0356e-07	-6.80511e-10	-1.24432
248391153	chr1:248391153:G:A	1.41115e-33	-2.37939	-0.383833	5.7883e-08	-2.20375	-0.298109
248391368	chr1:248391368:G:T	6.36662e-33	-6.80511e-10	-1.25656	2.02188e-07	-6.80511e-10	-1.25108
248391488	chr1:248391488:A:G	7.1977e-33	-6.80511e-10	-1.13387	2.28895e-07	-6.80511e-10	-1.12702
248391797	chr1:248391797:A:C	1.05902e-33	-2.35982	-0.690471	4.35634e-08	-2.16856	-0.6175
248391852	chr1:248391852:C:T	6.95092e-34	-2.39143	-1.07991	2.70373e-08	-2.22973	-1.03333
248391877	chr1:248391877:C:G	1.02195e-33	-2.37298	-0.712942	4.15421e-08	-2.19178	-0.64179
248391993	chr1:248391993:C:T	7.68675e-34	-2.45229	-0.918432	3.4997e-08	-2.22769	-0.777325
248391998	chr1:248391998:G:A	5.80426e-33	-6.80511e-10	-1.34904	1.82926e-07	-6.80511e-10	-1.3512
248392022	chr1:248392022:G:T	6.9221e-33	-6.80511e-10	-1.17291	2.21328e-07	-6.80511e-10	-1.16063
248392050	chr1:248392050:T:A	2.29508e-33	-2.27687	-3.54985e-10	7.34923e-08	-2.2631	-3.54985e-10
248392057	chr1:248392057:T:C	6.9099e-34	-2.39737	-1.07989	2.67356e-08	-2.24099	-1.0333
248392170	chr1:248392170:G:A	1.03572e-33	-2.37501	-0.697528	4.21105e-08	-2.19561	-0.624369
248392171	chr1:248392171:G:A	6.60583e-34	-2.44381	-1.07845	2.40579e-08	-2.4189	-0.960923
248392334	chr1:248392334:A:G	7.01e-34	-2.39185	-1.07103	2.72669e-08	-2.23088	-1.02373
248392428	chr1:248392428:A:G	6.92389e-34	-2.40253	-1.07271	2.66712e-08	-2.25131	-1.02538
248392487	chr1:248392487:T:C	6.37072e-33	-6.80511e-10	-1.25592	2.02189e-07	-6.80511e-10	-1.25107
248392683	chr1:248392683:C:T	6.45793e-33	-6.80511e-10	-1.24232	2.05537e-07	-6.80511e-10	-1.23466
248392700	chr1:248392700:G:A	5.80665e-33	-6.80511e-10	-1.34863	1.82993e-07	-6.80511e-10	-1.35083
248392791	chr1:248392791:C:T	7.25954e-34	-2.39255	-1.03535	2.8352e-08	-2.23175	-0.983835
248392895	chr1:248392895:G:C	1.47227e-32	-6.80511e-10	-0.418242	4.6151e-07	-6.80511e-10	-0.425775
248392930	chr1:248392930:C:T	1.05611e-33	-2.375	-0.678043	4.29817e-08	-2.19525	-0.604258
248393251	chr1:248393251:C:A	7.67779e-34	-2.43359	-0.938298	2.87568e-08	-2.32456	-0.876844
248393374	chr1:248393374:C:T	6.98934e-34	-2.4003	-1.06553	2.69758e-08	-2.24676	-1.01858
248393956	chr1:248393956:T:G	7.87398e-34	-2.42358	-0.923076	2.99088e-08	-2.30123	-0.860899
248394026	chr1:248394026:A:T	5.79223e-33	-6.80511e-10	-1.35111	1.82589e-07	-6.80511e-10	-1.35304
248394124	chr1:248394124:T:C	8.08427e-34	-2.43231	-0.887985	3.04126e-08	-2.32164	-0.823787
248394305	chr1:248394305:A:C	6.384e-33	-6.80511e-10	-1.25384	2.03104e-07	-6.80511e-10	-1.24656
248394372	chr1:248394372:T:G	1.07599e-33	-2.37546	-0.658932	4.38211e-08	-2.19605	-0.584114
248394448	chr1:248394448:T:C	8.45981e-34	-2.15181	-1.12308	2.81519e-08	-2.01129	-1.21138
248395026	chr1:248395026:G:A	7.69595e-34	-2.4358	-0.933718	2.87166e-08	-2.33037	-0.872438
248395299	chr1:248395299:G:A	5.22555e-34	-2.44287	-1.31379	1.81053e-08	-2.43915	-1.22492
248395430	chr1:248395430:T:C	7.27195e-33	-6.80511e-10	-1.12361	2.32542e-07	-6.80511e-10	-1.11121
248395652	chr1:248395652:A:T	7.80736e-34	-2.44305	-0.912096	2.878e-08	-2.35083	-0.849773
248395661	chr1:248395661:A:T	7.74366e-34	-2.43231	-0.931037	2.90238e-08	-2.32155	-0.870612
248395838	chr1:248395838:A:T	7.67505e-33	-6.80511e-10	-1.06966	2.59988e-07	-6.80511e-10	-0.999643
248395943	chr1:248395943:T:C	6.34625e-34	-2.40294	-1.15941	2.19947e-08	-2.38959	-1.07989
248395979	chr1:248395979:G:C	6.82242e-34	-2.40475	-1.08525	2.61679e-08	-2.25545	-1.04029
248396121	chr1:248396121:G:A	7.41425e-34	-2.43725	-0.969566	2.75396e-08	-2.33417	-0.910489
248396267	chr1:248396267:C:T	1.28346e-32	-6.80511e-10	-0.555489	4.31048e-07	-6.80511e-10	-0.49406
248396297	chr1:248396297:C:G	7.22737e-33	-6.80511e-10	-1.12976	2.24941e-07	-6.80511e-10	-1.14444
248396309	chr1:248396309:A:G	7.75214e-34	-2.4456	-0.916647	2.8458e-08	-2.35751	-0.85434
248396324	chr1:248396324:G:A	7.385e-34	-2.43345	-0.977318	2.75707e-08	-2.32499	-0.91854
248396338	chr1:248396338:C:A	2.24314e-32	-6.80511e-10	0.00283227	6.94448e-07	-6.80511e-10	-0.0171631
248396458	chr1:248396458:A:G	5.83884e-33	-6.80511e-10	-1.3431	1.86905e-07	-6.80511e-10	-1.32968
248396669	chr1:248396669:C:A	6.62318e-33	-6.80511e-10	-1.21706	2.1096e-07	-6.80511e-10	-1.20861
248396870	chr1:248396870:C:A	7.20753e-33	-6.80511e-10	-1.13251	2.21168e-07	-6.80511e-10	-1.16136
248397035	chr1:248397035:T:C	5.86731e-33	-6.80511e-10	-1.33823	1.84847e-07	-6.80511e-10	-1.34075
248397093	chr1:248397093:C:A	7.50134e-33	-6.80511e-10	-1.09255	2.52306e-07	-6.80511e-10	-1.02964
248397255	chr1:248397255:G:A	6.43949e-33	-6.80511e-10	-1.24518	2.02048e-07	-6.80511e-10	-1.25178
248397260	chr1:248397260:A:G	7.78021e-34	-2.42031	-0.93832	2.95759e-08	-2.29598	-0.877341
248397268	chr1:248397268:T:A	5.03581e-34	-2.43699	-1.35665	1.61028e-08	-2.44797	-1.33332
248397451	chr1:248397451:AATGG:A	2.36447e-32	-6.80511e-10	0.0555082	7.31648e-07	-6.80511e-10	0.03502
248397836	chr1:248397836:G:T	7.34308e-34	-2.42704	-0.989423	2.75286e-08	-2.3106	-0.934456
248398122	chr1:248398122:A:G	7.27219e-33	-6.80511e-10	-1.12357	2.43696e-07	-6.80511e-10	-1.06436
248398295	chr1:248398295:C:T	7.3971e-34	-2.42276	-0.986365	2.79035e-08	-2.30077	-0.930754
248398312	chr1:248398312:C:T	7.29894e-34	-2.42977	-0.992714	2.72974e-08	-2.31676	-0.936728
248398511	chr1:248398511:A:C	7.63615e-34	-2.42767	-0.949651	2.87058e-08	-2.31172	-0.891459
248398598	chr1:248398598:C:T	7.3438e-34	-2.38635	-1.03001	2.96268e-08	-2.01705	-1.15455
248398717	chr1:248398717:A:G	6.27869e-33	-6.80511e-10	-1.27047	1.99632e-07	-6.80511e-10	-1.2638
248398788	chr1:248398788:G:A	1.00958e-32	-6.80511e-10	-0.795508	3.19613e-07	-6.80511e-10	-0.79317
248398809	chr1:248398809:C:T	5.87485e-33	-6.80511e-10	-1.33695	1.87253e-07	-6.80511e-10	-1.32782
248398978	chr1:248398978:C:T	7.24808e-34	-2.43349	-0.995992	2.69966e-08	-2.32463	-0.939939
248399005	chr1:248399005:C:T	1.35573e-32	-6.80511e-10	-0.500705	4.21967e-07	-6.80511e-10	-0.515353
248399123	chr1:248399123:A:G	1.07106e-32	-6.80511e-10	-0.736398	3.39059e-07	-6.80511e-10	-0.734105
248399390	chr1:248399390:G:A	9.56079e-34	-2.37735	-0.7752	3.85099e-08	-2.20004	-0.709327
248399401	chr1:248399401:C:G	9.19566e-34	-2.39119	-0.800293	3.65479e-08	-2.22618	-0.735476
248399468	chr1:248399468:A:G	6.55862e-33	-6.80511e-10	-1.22685	2.08976e-07	-6.80511e-10	-1.21806
248399726	chr1:248399726:T:C	6.8753e-34	-2.4459	-1.03638	2.47881e-08	-2.44022	-0.909694
248399739	chr1:248399739:C:T	6.25415e-33	-6.80511e-10	-1.27439	1.98397e-07	-6.80511e-10	-1.27001
248399765	chr1:248399765:C:T	3.19329e-33	-1.94658	-3.54985e-10	1.22554e-07	-1.75173	-3.54985e-10
248399770	chr1:248399770:C:CTG	1.43032e-33	-2.42276	-0.326976	5.43751e-08	-2.12277	-0.441608
248400148	chr1:248400148:C:G	5.21203e-34	-2.40925	-1.35	1.78437e-08	-2.31994	-1.35869
248400352	chr1:248400352:A:T	6.56281e-33	-6.80511e-10	-1.22621	2.09113e-07	-6.80511e-10	-1.2174
248400721	chr1:248400721:A:G	6.56559e-33	-6.80511e-10	-1.22579	2.09205e-07	-6.80511e-10	-1.21697
248400956	chr1:248400956:T:A	5.50317e-34	-2.43493	-1.26996	1.86616e-08	-2.44751	-1.18631
248401093	chr1:248401093:T:C	6.57059e-33	-6.80511e-10	-1.22503	2.09364e-07	-6.80511e-10	-1.2162
248401150	chr1:248401150:G:T	6.61435e-34	-2.40267	-1.1183	2.38257e-08	-2.35632	-1.0332
248401412	chr1:248401412:T:C	1.00804e-32	-6.80511e-10	-0.797037	3.18421e-07	-6.80511e-10	-0.796904
248401484	chr1:248401484:T:C	6.97597e-34	-2.44698	-1.02077	2.52429e-08	-2.4404	-0.891339
248401494	chr1:248401494:T:C	9.80095e-34	-2.38407	-0.743669	3.93589e-08	-2.2118	-0.675757
248401568	chr1:248401568:A:G	6.28038e-33	-6.80511e-10	-1.2702	1.97217e-07	-6.80511e-10	-1.27597
248402138	chr1:248402138:G:A	5.79014e-33	-6.80511e-10	-1.35147	1.82845e-07	-6.80511e-10	-1.35164
248402276	chr1:248402276:T:C	7.62646e-34	-2.43312	-0.945471	2.86219e-08	-2.32329	-0.882816
248402391	chr1:248402391:A:G	7.53039e-34	-2.43913	-0.952143	2.78849e-08	-2.33959	-0.892609
248402670	chr1:248402670:A:G	7.28601e-34	-2.44545	-0.978812	2.66603e-08	-2.35763	-0.919472
248402835	chr1:248402835:G:A	2.04947e-32	-6.80511e-10	-0.0874674	6.8418e-07	-6.80511e-10	-0.0320582
248403022	chr1:248403022:A:T	5.13972e-34	-2.4462	-1.32702	1.76274e-08	-2.42586	-1.26496
248403099	chr1:248403099:T:C	6.96993e-34	-2.38303	-1.08558	2.86259e-08	-2.00766	-1.19831
248403349	chr1:248403349:A:G	1.99909e-33	-2.41494	-3.54985e-10	7.06278e-08	-2.30286	-3.54985e-10
248403602	chr1:248403602:G:T	9.96582e-34	-2.39897	-0.712088	3.95497e-08	-2.24025	-0.642468
248403664	chr1:248403664:A:G	7.47773e-34	-2.44577	-0.95252	2.74154e-08	-2.35896	-0.890216
248403666	chr1:248403666:A:G	7.22443e-34	-2.44163	-0.99112	2.20808e-08	-2.45337	-1.01221
248403747	chr1:248403747:A:T	1.10935e-32	-6.80511e-10	-0.701268	3.51208e-07	-6.80511e-10	-0.698901
248404082	chr1:248404082:A:G	5.16226e-34	-2.4327	-1.33614	1.70039e-08	-2.43723	-1.28961
248404447	chr1:248404447:G:A	7.39442e-33	-6.80511e-10	-1.10691	2.32814e-07	-6.80511e-10	-1.11004
248404493	chr1:248404493:C:G	5.91346e-33	-6.80511e-10	-1.3304	1.89927e-07	-6.80511e-10	-1.31364
248404779	chr1:248404779:C:G	7.35446e-34	-2.35895	-1.05596	2.92022e-08	-2.17336	-1.01268
248404794	chr1:248404794:A:T	6.86277e-34	-2.41374	-1.07037	2.59534e-08	-2.2759	-1.02807
248404901	chr1:248404901:G:A	6.49734e-34	-2.40099	-1.13783	2.49348e-08	-2.24699	-1.09703
248405272	chr1:248405272:A:G	5.85311e-33	-6.80511e-10	-1.34066	1.87515e-07	-6.80511e-10	-1.32642
248405333	chr1:248405333:A:G	5.28126e-34	-2.40554	-1.34051	1.70051e-08	-2.42553	-1.30123
248405369	chr1:248405369:T:A	5.88217e-33	-6.80511e-10	-1.33571	1.88732e-07	-6.80511e-10	-1.31995
248405562	chr1:248405562:T:C	6.9728e-33	-6.80511e-10	-1.16561	2.1527e-07	-6.80511e-10	-1.18839
248405660	chr1:248405660:G:A	7.47581e-34	-2.39545	-1.0031	2.75342e-08	-2.35189	-0.892959
248405749	chr1:248405749:A:G	5.90725e-34	-2.44307	-1.19097	2.06683e-08	-2.4386	-1.09308
248405798	chr1:248405798:G:A	6.7784e-33	-6.80511e-10	-1.19389	2.13969e-07	-6.80511e-10	-1.19445
248405981	chr1:248405981:A:G	5.35881e-34	-2.40478	-1.3267	1.72975e-08	-2.42868	-1.28103
248406542	chr1:248406542:C:T	8.48661e-33	-6.80511e-10	-0.969142	2.57341e-07	-6.80511e-10	-1.00988
248406591	chr1:248406591:G:A	5.97057e-33	-6.80511e-10	-1.32079	1.87671e-07	-6.80511e-10	-1.32559
248406900	chr1:248406900:C:T	8.44464e-33	-6.80511e-10	-0.9741	2.57192e-07	-6.80511e-10	-1.01046
248406917	chr1:248406917:C:G	9.11867e-33	-6.80511e-10	-0.897307	2.87947e-07	-6.80511e-10	-0.897502
248407139	chr1:248407139:G:A	5.97069e-34	-2.29289	-1.33046	2.37843e-08	-2.08993	-1.30133
248407363	chr1:248407363:T:A	6.44278e-34	-2.37453	-1.17273	2.13156e-08	-2.42967	-1.07117
248407592	chr1:248407592:G:A	5.74191e-33	-6.80511e-10	-1.35984	1.81503e-07	-6.80511e-10	-1.35901
248407845	chr1:248407845:C:T	6.20622e-34	-2.4042	-1.18047	2.22356e-08	-2.4506	-1.00799
248407870	chr1:248407870:TCCTTGAATTCTGTGAG:T	9.81644e-34	-2.45179	-0.674365	3.19176e-08	-2.23616	-0.860967
248407874	chr1:248407874:T:C	5.75162e-33	-6.80511e-10	-1.35815	1.82017e-07	-6.80511e-10	-1.35618
248407926	chr1:248407926:G:A	5.97792e-34	-2.36596	-1.25618	1.96832e-08	-2.40423	-1.17629
248409211	chr1:248409211:T:C	5.61065e-34	-2.40407	-1.28149	1.84944e-08	-2.45378	-1.18903
248409298	chr1:248409298:G:A	5.47811e-34	-2.40424	-1.30522	1.78392e-08	-2.45382	-1.22506
248409390	chr1:248409390:C:G	6.52817e-33	-6.80511e-10	-1.2315	2.0216e-07	-6.80511e-10	-1.25122
248409427	chr1:248409427:G:C	5.72189e-34	-2.37984	-1.28608	1.84578e-08	-2.44827	-1.19652
248409719	chr1:248409719:G:T	8.58483e-34	-2.45441	-0.805813	2.71343e-08	-2.29534	-0.964145
248409855	chr1:248409855:A:C	5.77423e-33	-6.80511e-10	-1.35423	1.8215e-07	-6.80511e-10	-1.35545
248409872	chr1:248409872:A:G	6.5564e-34	-2.27314	-1.25664	2.31325e-08	-2.10621	-1.31283
248409948	chr1:248409948:G:A	5.78592e-33	-6.80511e-10	-1.3522	1.82441e-07	-6.80511e-10	-1.35385
248410462	chr1:248410462:A:T	6.46353e-33	-6.80511e-10	-1.24146	1.99913e-07	-6.80511e-10	-1.2624
248410548	chr1:248410548:C:T	5.74201e-33	-6.80511e-10	-1.35982	1.81424e-07	-6.80511e-10	-1.35944
248410625	chr1:248410625:C:T	8.00141e-33	-6.80511e-10	-1.02801	2.53291e-07	-6.80511e-10	-1.02574
248411639	chr1:248411639:T:C	5.70532e-34	-2.33041	-1.33841	1.72572e-08	-2.42957	-1.28248
248411678	chr1:248411678:G:C	6.56475e-34	-2.25014	-1.27836	2.35994e-08	-2.07465	-1.32441
248411706	chr1:248411706:T:C	5.61641e-34	-2.34288	-1.34164	1.70529e-08	-2.43521	-1.28875
248411707	chr1:248411707:G:A	5.62463e-34	-2.34119	-1.34188	1.70583e-08	-2.43443	-1.28921
248411727	chr1:248411727:T:C	5.62286e-34	-2.34151	-1.34187	1.70565e-08	-2.43456	-1.28919
248411816	chr1:248411816:A:AG	5.36366e-34	-2.38186	-1.34872	1.92395e-08	-2.28561	-1.3177
248411846	chr1:248411846:A:G	5.80641e-34	-2.29151	-1.35974	1.64897e-08	-2.41106	-1.34648
248412135	chr1:248412135:T:C	7.61606e-34	-2.16735	-1.2126	2.68033e-08	-2.18334	-1.08842
248412370	chr1:248412370:T:A	5.32676e-34	-2.39501	-1.34246	1.67067e-08	-2.45232	-1.29214
248412587	chr1:248412587:G:T	6.5573e-34	-2.41216	-1.11748	2.23725e-08	-2.44651	-1.00594
248412645	chr1:248412645:T:G	5.56191e-34	-2.3514	-1.34287	1.69508e-08	-2.43876	-1.2912
248413087	chr1:248413087:C:T	5.54051e-34	-2.35364	-1.34449	1.68798e-08	-2.43967	-1.2945
248413153	chr1:248413153:A:G	1.12933e-33	-2.43442	-0.551582	3.63253e-08	-2.38018	-0.587582
248413154	chr1:248413154:T:C	5.58821e-34	-2.3433	-1.34626	1.68866e-08	-2.43557	-1.29819
248413219	chr1:248413219:A:C	6.19553e-33	-6.80511e-10	-1.2838	1.99498e-07	-6.80511e-10	-1.26447
248413277	chr1:248413277:C:T	5.75958e-33	-6.80511e-10	-1.35677	1.81779e-07	-6.80511e-10	-1.35749
248413402	chr1:248413402:T:C	5.7473e-33	-6.80511e-10	-1.3589	1.81361e-07	-6.80511e-10	-1.35979
248413490	chr1:248413490:G:T	5.62552e-34	-2.34414	-1.33876	1.71482e-08	-2.43575	-1.28264
248413509	chr1:248413509:A:AG	6.24305e-34	-2.2303	-1.34845	1.77731e-08	-2.38447	-1.29813
248413964	chr1:248413964:C:T	5.7185e-34	-2.32993	-1.33658	1.71312e-08	-2.43906	-1.28032
248414073	chr1:248414073:A:G	5.52959e-34	-2.35465	-1.34545	1.68409e-08	-2.43997	-1.29649
248414151	chr1:248414151:G:A	5.51244e-34	-2.35658	-1.34663	1.6787e-08	-2.44068	-1.29899
248414154	chr1:248414154:G:T	5.46864e-34	-2.35321	-1.35798	1.62561e-08	-2.44033	-1.33148
248414187	chr1:248414187:G:A	6.86126e-33	-6.80511e-10	-1.18174	2.16355e-07	-6.80511e-10	-1.18336
248414259	chr1:248414259:A:T	6.14557e-33	-6.80511e-10	-1.2919	1.97717e-07	-6.80511e-10	-1.27344
248414567	chr1:248414567:C:A	6.76079e-33	-6.80511e-10	-1.19649	2.25487e-07	-6.80511e-10	-1.14202
248414627	chr1:248414627:A:G	5.25567e-34	-2.41336	-1.33755	1.72884e-08	-2.4534	-1.25684
248414679	chr1:248414679:A:G	5.98328e-34	-2.34263	-1.27862	1.9949e-08	-2.42495	-1.14215
248415047	chr1:248415047:A:G	1.44235e-32	-6.80511e-10	-0.438772	4.25499e-07	-6.80511e-10	-0.507018
248415321	chr1:248415321:C:T	5.4338e-34	-2.36428	-1.3533	1.96575e-08	-2.26096	-1.32086
248415350	chr1:248415350:A:G	5.9523e-34	-2.36248	-1.26396	2.02157e-08	-2.43485	-1.11897
248415353	chr1:248415353:T:A	7.08628e-33	-6.80511e-10	-1.14947	2.26826e-07	-6.80511e-10	-1.1361
248415359	chr1:248415359:C:G	6.05823e-34	-2.34654	-1.26226	2.04319e-08	-2.42691	-1.11627
248415402	chr1:248415402:T:C	6.00161e-34	-2.35296	-1.26523	2.02625e-08	-2.43053	-1.12098
248415404	chr1:248415404:G:A	4.70907e-33	-1.55814	-3.54985e-10	2.76017e-07	-0.939816	-3.54985e-10
248415616	chr1:248415616:G:A	6.73387e-33	-6.80511e-10	-1.20048	2.16027e-07	-6.80511e-10	-1.18488
248415894	chr1:248415894:A:G	1.44192e-33	-2.34699	-0.394663	4.64135e-08	-2.45162	-0.27107
248416769	chr1:248416769:G:A	5.76039e-33	-6.80511e-10	-1.35663	1.81416e-07	-6.80511e-10	-1.35949
248417019	chr1:248417019:C:T	3.19697e-33	-1.94543	-3.54985e-10	6.26385e-08	-2.4229	-3.54985e-10
248417082	chr1:248417082:T:C	5.74237e-33	-6.80511e-10	-1.35976	1.81502e-07	-6.80511e-10	-1.35902
248417357	chr1:248417357:T:C	5.7448e-33	-6.80511e-10	-1.35934	1.81607e-07	-6.80511e-10	-1.35844
248417511	chr1:248417511:G:A	5.74469e-33	-6.80511e-10	-1.35935	1.81601e-07	-6.80511e-10	-1.35847
248417559	chr1:248417559:G:A	5.89015e-33	-6.80511e-10	-1.33435	1.88149e-07	-6.80511e-10	-1.32304
248417749	chr1:248417749:T:C	5.90276e-33	-6.80511e-10	-1.33221	1.85781e-07	-6.80511e-10	-1.33571
248417840	chr1:248417840:G:A	6.36727e-33	-6.80511e-10	-1.25646	2.11268e-07	-6.80511e-10	-1.20715
248418423	chr1:248418423:G:A	6.36015e-33	-6.80511e-10	-1.25758	2.13735e-07	-6.80511e-10	-1.19554
248418651	chr1:248418651:G:A	4.81315e-32	0.766305	-3.54985e-10	1.75118e-07	-1.39482	-3.54985e-10
248418914	chr1:248418914:G:C	7.03714e-33	-6.80511e-10	-1.15643	2.33947e-07	-6.80511e-10	-1.10519
248419230	chr1:248419230:C:T	6.79871e-34	-2.2243	-1.26919	2.46091e-08	-2.03935	-1.31781
248419362	chr1:248419362:A:G	7.57917e-33	-6.80511e-10	-1.08223	2.47527e-07	-6.80511e-10	-1.04876
248419739	chr1:248419739:C:T	6.46043e-33	-6.80511e-10	-1.24193	2.13696e-07	-6.80511e-10	-1.19573
248419745	chr1:248419745:A:G	9.06683e-33	-6.80511e-10	-0.903009	2.95771e-07	-6.80511e-10	-0.870694
248420046	chr1:248420046:G:A	1.10568e-33	-2.31325	-0.693915	3.27506e-08	-2.45453	-0.616825
248420396	chr1:248420396:C:A	7.36212e-33	-6.80511e-10	-1.11128	2.39673e-07	-6.80511e-10	-1.081
248420513	chr1:248420513:G:C	8.78122e-33	-6.80511e-10	-0.935016	2.87212e-07	-6.80511e-10	-0.90006
248420681	chr1:248420681:C:T	6.46602e-33	-6.80511e-10	-1.24107	2.01545e-07	-6.80511e-10	-1.25427
248421077	chr1:248421077:T:C	1.13584e-32	-6.80511e-10	-0.677671	3.69433e-07	-6.80511e-10	-0.648312
248421208	chr1:248421208:G:C	2.05169e-33	-2.38897	-3.54985e-10	6.53182e-08	-2.38101	-3.54985e-10
248421335	chr1:248421335:C:T	3.14984e-33	-1.96028	-3.54985e-10	6.24071e-08	-2.4266	-3.54985e-10
248421770	chr1:248421770:A:T	6.18316e-34	-2.37172	-1.21666	2.15661e-08	-2.44189	-1.04726
248421803	chr1:248421803:A:G	5.76865e-33	-6.80511e-10	-1.35519	1.82586e-07	-6.80511e-10	-1.35306
248421834	chr1:248421834:C:A	7.71973e-33	-6.80511e-10	-1.06385	2.42961e-07	-6.80511e-10	-1.06738
248421958	chr1:248421958:T:A	5.60325e-34	-2.34319	-1.34368	2.04626e-08	-2.24115	-1.30053
248422473	chr1:248422473:G:A	1.04302e-33	-2.39885	-0.666654	3.45213e-08	-2.38956	-0.629148
248422479	chr1:248422479:T:A	9.26355e-33	-6.80511e-10	-0.881544	3.01697e-07	-6.80511e-10	-0.850857
248422969	chr1:248422969:T:C	7.60213e-33	-6.80511e-10	-1.0792	2.38197e-07	-6.80511e-10	-1.08718
248423006	chr1:248423006:C:T	6.81173e-34	-2.23642	-1.25515	2.44705e-08	-2.05473	-1.30808
248423057	chr1:248423057:C:T	7.1716e-33	-6.80511e-10	-1.1375	2.32974e-07	-6.80511e-10	-1.10935
248423280	chr1:248423280:G:A	5.91678e-34	-2.39297	-1.23945	1.93055e-08	-2.44155	-1.15834
248423444	chr1:248423444:C:T	7.64023e-33	-6.80511e-10	-1.0742	2.39354e-07	-6.80511e-10	-1.08234
248423822	chr1:248423822:A:G	9.31348e-33	-6.80511e-10	-0.876168	3.03277e-07	-6.80511e-10	-0.845635
248423832	chr1:248423832:T:G	9.52683e-33	-6.80511e-10	-0.85352	3.10553e-07	-6.80511e-10	-0.821926
248423853	chr1:248423853:T:C	1.19466e-33	-2.28966	-0.640114	7.85776e-08	-1.52762	-0.668576
248424030	chr1:248424030:G:A	5.76522e-33	-6.80511e-10	-1.35579	1.81954e-07	-6.80511e-10	-1.35652
248424199	chr1:248424199:C:G	6.29111e-34	-2.44764	-1.12344	2.63709e-08	-2.33491	-0.953109
248424360	chr1:248424360:G:A	5.75763e-33	-6.80511e-10	-1.35711	1.81726e-07	-6.80511e-10	-1.35778
248424414	chr1:248424414:G:T	7.71362e-33	-6.80511e-10	-1.06464	2.41738e-07	-6.80511e-10	-1.07243
248424542	chr1:248424542:T:A	6.97373e-34	-2.217	-1.25106	2.52118e-08	-2.02778	-1.30519
248424608	chr1:248424608:CA:C	7.3721e-34	-2.09754	-1.31498	2.43025e-08	-2.13072	-1.23898
248425080	chr1:248425080:A:G	6.98149e-34	-2.2143	-1.25266	2.52834e-08	-2.0238	-1.30633
248425259	chr1:248425259:T:C	6.3326e-33	-6.80511e-10	-1.26192	2.01977e-07	-6.80511e-10	-1.25213
248425761	chr1:248425761:A:G	8.15783e-33	-6.80511e-10	-1.00865	2.66871e-07	-6.80511e-10	-0.973516
248426283	chr1:248426283:G:A	8.06171e-33	-6.80511e-10	-1.02051	2.52133e-07	-6.80511e-10	-1.03032
248426312	chr1:248426312:T:C	7.13056e-33	-6.80511e-10	-1.14324	2.23711e-07	-6.80511e-10	-1.14993
248427427	chr1:248427427:A:C	7.24466e-33	-6.80511e-10	-1.12737	2.28115e-07	-6.80511e-10	-1.13043
248427532	chr1:248427532:G:A	7.32734e-33	-6.80511e-10	-1.11602	2.38532e-07	-6.80511e-10	-1.08578
248427620	chr1:248427620:C:A	7.52444e-33	-6.80511e-10	-1.08947	2.3578e-07	-6.80511e-10	-1.09738
248427680	chr1:248427680:A:G	7.29699e-34	-2.30233	-1.12043	2.81532e-08	-2.1966	-1.02602
248427755	chr1:248427755:T:A	7.22196e-33	-6.80511e-10	-1.1305	2.34899e-07	-6.80511e-10	-1.10112
248428138	chr1:248428138:A:G	6.50771e-33	-6.80511e-10	-1.23464	2.10384e-07	-6.80511e-10	-1.21135
248428159	chr1:248428159:G:T	5.37441e-32	0.876602	-3.54985e-10	1.86129e-07	-1.33384	-3.54985e-10
248428295	chr1:248428295:G:A	7.61345e-33	-6.80511e-10	-1.07771	2.3853e-07	-6.80511e-10	-1.08578
248428398	chr1:248428398:C:T	9.12677e-33	-6.80511e-10	-0.896419	2.97309e-07	-6.80511e-10	-0.865508
248428413	chr1:248428413:G:A	5.74671e-33	-6.80511e-10	-1.359	1.83498e-07	-6.80511e-10	-1.34807
248429158	chr1:248429158:C:A	7.68306e-33	-6.80511e-10	-1.06861	2.50856e-07	-6.80511e-10	-1.0354
248429170	chr1:248429170:A:T	9.69493e-33	-6.80511e-10	-0.836028	3.14201e-07	-6.80511e-10	-0.810245
248429342	chr1:248429342:T:C	6.71542e-34	-2.3492	-1.15661	2.18715e-08	-2.41952	-1.05557
248430127	chr1:248430127:A:G	5.77606e-33	-6.80511e-10	-1.35391	1.82929e-07	-6.80511e-10	-1.35118
248430187	chr1:248430187:C:T	1.45544e-33	-2.33754	-0.394781	4.55839e-08	-2.45196	-0.288761
248430438	chr1:248430438:A:G	6.86633e-33	-6.80511e-10	-1.181	2.16039e-07	-6.80511e-10	-1.18482
248430504	chr1:248430504:A:G	8.91032e-33	-6.80511e-10	-0.920421	2.89572e-07	-6.80511e-10	-0.891876
248430622	chr1:248430622:C:T	7.43722e-33	-6.80511e-10	-1.10113	2.54512e-07	-6.80511e-10	-1.02093
248430797	chr1:248430797:A:G	7.34901e-34	-2.10402	-1.31163	2.4153e-08	-2.14202	-1.23385
248431243	chr1:248431243:A:G	1.02534e-32	-6.80511e-10	-0.780026	3.35644e-07	-6.80511e-10	-0.744228
248431269	chr1:248431269:A:AG	6.91815e-33	-6.80511e-10	-1.17348	2.32382e-07	-6.80511e-10	-1.1119
248431461	chr1:248431461:A:T	6.58996e-34	-2.35733	-1.16734	2.51294e-08	-2.2653	-1.07094
248431587	chr1:248431587:T:TCA	7.35696e-33	-6.80511e-10	-1.11199	2.46606e-07	-6.80511e-10	-1.05249
248431592	chr1:248431592:T:A	7.81249e-33	-6.80511e-10	-1.05191	2.55235e-07	-6.80511e-10	-1.01809
248431821	chr1:248431821:G:A	8.22554e-34	-2.42975	-0.873219	3.42742e-08	-2.018	-1.00789
248432106	chr1:248432106:G:A	6.63224e-33	-6.80511e-10	-1.21569	2.08909e-07	-6.80511e-10	-1.21838
248432141	chr1:248432141:TG:T	1.30288e-33	-2.2319	-0.611151	9.095e-08	-1.39916	-0.650814
248432166	chr1:248432166:G:A	1.44395e-33	-2.41191	-0.328338	5.10969e-08	-2.43063	-0.195926
248432238	chr1:248432238:G:A	7.1766e-33	-6.80511e-10	-1.13681	2.26092e-07	-6.80511e-10	-1.13934
248432380	chr1:248432380:A:G	5.18058e-34	-2.4484	-1.3169	1.93101e-08	-2.3589	-1.24075
248432405	chr1:248432405:A:G	6.14181e-33	-6.80511e-10	-1.29251	1.93662e-07	-6.80511e-10	-1.29416
248432406	chr1:248432406:G:A	6.35008e-33	-6.80511e-10	-1.25916	2.00263e-07	-6.80511e-10	-1.26065
248432569	chr1:248432569:T:C	7.01824e-33	-6.80511e-10	-1.15912	2.20712e-07	-6.80511e-10	-1.16342
248432583	chr1:248432583:C:T	7.46794e-33	-6.80511e-10	-1.09701	2.43386e-07	-6.80511e-10	-1.06563
248432681	chr1:248432681:C:T	1.10056e-32	-6.80511e-10	-0.709227	3.57753e-07	-6.80511e-10	-0.680438
248432861	chr1:248432861:G:A	7.43355e-33	-6.80511e-10	-1.10163	2.42253e-07	-6.80511e-10	-1.0703
248432862	chr1:248432862:G:A	5.76784e-33	-6.80511e-10	-1.35533	1.82555e-07	-6.80511e-10	-1.35323
248432893	chr1:248432893:C:T	5.74438e-33	-6.80511e-10	-1.35941	1.81413e-07	-6.80511e-10	-1.3595
248432909	chr1:248432909:T:C	6.59789e-34	-2.32604	-1.19743	2.15661e-08	-2.2279	-1.26125
248432920	chr1:248432920:A:C	2.16536e-33	-2.33505	-3.54985e-10	6.55883e-08	-2.37688	-3.54985e-10
248433076	chr1:248433076:G:T	1.22281e-33	-2.43545	-0.471026	4.76462e-08	-2.04242	-0.654057
248433830	chr1:248433830:C:CT	1.4639e-32	-6.80511e-10	-0.423941	4.5261e-07	-6.80511e-10	-0.445249
248436315	chr1:248436315:TAA:T	5.86238e-33	-6.80511e-10	-1.33908	1.87699e-07	-6.80511e-10	-1.32544
248436614	chr1:248436614:A:G	1.34362e-32	-6.80511e-10	-0.509678	4.52753e-07	-6.80511e-10	-0.444934
248436783	chr1:248436783:T:C	5.8097e-33	-6.80511e-10	-1.3481	1.81565e-07	-6.80511e-10	-1.35867
248437053	chr1:248437053:A:AG	3.99356e-32	-6.80511e-10	0.579637	1.0823e-06	-6.80511e-10	0.426564
248438197	chr1:248438197:A:G	1.72326e-33	-1.32213	-1.24129	1.99611e-07	-0.0327926	-1.23112
248438518	chr1:248438518:T:G	1.16962e-32	-6.80511e-10	-0.648364	3.37096e-07	-6.80511e-10	-0.739913
248438829	chr1:248438829:T:TG	1.59077e-32	-6.80511e-10	-0.340829	4.60651e-07	-6.80511e-10	-0.427638
248439827	chr1:248439827:G:A	1.9588e-33	-2.4353	-3.54985e-10	6.44877e-08	-2.39381	-3.54985e-10
248439910	chr1:248439910:A:G	2.44152e-33	-2.21501	-3.54985e-10	8.11663e-08	-2.16378	-3.54985e-10
248440482	chr1:248440482:A:G	5.8037e-33	-6.80511e-10	-1.34914	1.84585e-07	-6.80511e-10	-1.34217
248440644	chr1:248440644:A:T	7.24009e-33	-6.80511e-10	-1.128	2.26126e-07	-6.80511e-10	-1.13919
248441051	chr1:248441051:TTC:T	2.06032e-32	-6.80511e-10	-0.0821853	5.85461e-07	-6.80511e-10	-0.187881
248441628	chr1:248441628:T:TG	5.76563e-33	-6.80511e-10	-1.35572	1.83923e-07	-6.80511e-10	-1.34576
248441783	chr1:248441783:T:C	1.18651e-32	-6.80511e-10	-0.634026	3.71071e-07	-6.80511e-10	-0.643885
248442542	chr1:248442542:AAT:A	6.04861e-33	-6.80511e-10	-1.3078	1.89337e-07	-6.80511e-10	-1.31675
248443573	chr1:248443573:TAC:T	7.95182e-33	-6.80511e-10	-1.03423	2.3854e-07	-6.80511e-10	-1.08574
248443635	chr1:248443635:T:TG	1.49263e-32	-6.80511e-10	-0.404504	4.80983e-07	-6.80511e-10	-0.384448
248443673	chr1:248443673:TAC:T	5.81644e-33	-6.80511e-10	-1.34694	1.8282e-07	-6.80511e-10	-1.35178
248444261	chr1:248444261:A:G	8.35654e-33	-6.80511e-10	-0.984587	2.38184e-07	-6.80511e-10	-1.08724
248445172	chr1:248445172:CATTG:C	1.27158e-32	-6.80511e-10	-0.564785	4.36527e-07	-6.80511e-10	-0.48143
248447016	chr1:248447016:C:T	5.84314e-33	-6.80511e-10	-1.34236	1.82398e-07	-6.80511e-10	-1.35409
248447831	chr1:248447831:CCT:C	1.92969e-33	-2.45027	-3.54985e-10	6.16312e-08	-2.43911	-3.54985e-10
248449980	chr1:248449980:A:AAAC	1.2246e-32	-6.80511e-10	-0.602432	3.53452e-07	-6.80511e-10	-0.692531
248450040	chr1:248450040:CTGA:C	5.95232e-33	-6.80511e-10	-1.32385	1.85327e-07	-6.80511e-10	-1.33816
248457191	chr1:248457191:TC:T	8.12313e-33	-6.80511e-10	-1.01292	2.43739e-07	-6.80511e-10	-1.06418
248457261	chr1:248457261:A:G	5.89279e-33	-6.80511e-10	-1.3339	1.83959e-07	-6.80511e-10	-1.34557
248457274	chr1:248457274:C:G	5.76796e-33	-6.80511e-10	-1.35531	1.83563e-07	-6.80511e-10	-1.34772
248457646	chr1:248457646:G:A	6.147e-33	-6.80511e-10	-1.29167	1.90104e-07	-6.80511e-10	-1.31271
248457768	chr1:248457768:T:C	7.32865e-33	-6.80511e-10	-1.11584	2.46765e-07	-6.80511e-10	-1.05184
248457799	chr1:248457799:A:T	1.99102e-33	-2.41899	-3.54985e-10	6.09025e-08	-2.45101	-3.54985e-10
248457818	chr1:248457818:G:A	5.74666e-33	-6.80511e-10	-1.35901	1.8142e-07	-6.80511e-10	-1.35947
248457822	chr1:248457822:G:T	6.92151e-33	-6.80511e-10	-1.173	2.10929e-07	-6.80511e-10	-1.20876
248457862	chr1:248457862:G:T	1.80925e-33	-2.30589	-0.208834	8.64018e-08	-1.71662	-0.384649
248457976	chr1:248457976:C:T	6.08532e-33	-6.80511e-10	-1.30175	1.88592e-07	-6.80511e-10	-1.32069
248457977	chr1:248457977:G:A	5.89888e-33	-6.80511e-10	-1.33287	1.89355e-07	-6.80511e-10	-1.31665
248458083	chr1:248458083:T:C	5.80292e-33	-6.80511e-10	-1.34927	1.81844e-07	-6.80511e-10	-1.35713
248458357	chr1:248458357:A:G	6.27125e-33	-6.80511e-10	-1.27166	1.93336e-07	-6.80511e-10	-1.29585
248459531	chr1:248459531:C:G	1.05782e-32	-6.80511e-10	-0.748832	3.35537e-07	-6.80511e-10	-0.744548
248460022	chr1:248460022:T:G	6.22656e-33	-6.80511e-10	-1.27881	1.92216e-07	-6.80511e-10	-1.30166
248460186	chr1:248460186:G:A	2.12248e-32	-6.80511e-10	-0.0524632	5.59639e-07	-6.80511e-10	-0.232988
248460491	chr1:248460491:T:C	6.23974e-33	-6.80511e-10	-1.27669	1.92636e-07	-6.80511e-10	-1.29948
248460758	chr1:248460758:G:A	1.9937e-33	-2.31995	-0.0976902	9.21623e-08	-1.75737	-0.279359
248461329	chr1:248461329:C:G	6.732e-33	-6.80511e-10	-1.20076	2.06121e-07	-6.80511e-10	-1.23182
248461738	chr1:248461738:GAT:G	6.46319e-33	-6.80511e-10	-1.24151	1.98604e-07	-6.80511e-10	-1.26896
248461884	chr1:248461884:T:G	6.91318e-33	-6.80511e-10	-1.1742	2.10805e-07	-6.80511e-10	-1.20935
248461990	chr1:248461990:A:G	6.33709e-33	-6.80511e-10	-1.26121	1.95246e-07	-6.80511e-10	-1.28602
248462064	chr1:248462064:T:C	6.00816e-33	-6.80511e-10	-1.31451	1.86619e-07	-6.80511e-10	-1.33121
248462155	chr1:248462155:G:T	6.16326e-33	-6.80511e-10	-1.28903	1.90702e-07	-6.80511e-10	-1.30957
248462685	chr1:248462685:CAT:C	8.48178e-34	-2.19858	-1.07372	2.82028e-08	-2.24203	-0.97883
248462771	chr1:248462771:C:A	5.92131e-33	-6.80511e-10	-1.32907	1.90547e-07	-6.80511e-10	-1.31038
248462828	chr1:248462828:G:A	7.60153e-34	-2.28634	-1.09553	4.14348e-08	-1.70256	-1.1336
248463296	chr1:248463296:G:T	1.20915e-33	-2.28029	-0.637423	6.50175e-08	-1.6787	-0.706919
248463334	chr1:248463334:A:T	8.51223e-33	-6.80511e-10	-0.966127	2.80485e-07	-6.80511e-10	-0.923758
248463441	chr1:248463441:T:A	1.38924e-33	-2.22471	-0.554165	8.06654e-08	-1.56949	-0.600484
248463969	chr1:248463969:A:G	7.83056e-34	-2.25016	-1.10202	4.43699e-08	-1.62953	-1.13818
248464089	chr1:248464089:G:A	6.91315e-34	-2.33564	-1.14116	3.55673e-08	-1.81269	-1.17616
248465180	chr1:248465180:A:G	6.53166e-34	-2.28646	-1.2471	3.64137e-08	-1.69395	-1.27138
248465182	chr1:248465182:G:A	6.75161e-34	-2.28331	-1.21712	3.76531e-08	-1.68716	-1.2447
248465825	chr1:248465825:G:A	9.19504e-34	-2.23881	-0.952745	5.18621e-08	-1.61114	-1.00055
248465943	chr1:248465943:A:C	2.23391e-33	-2.33942	0.0355459	9.72343e-08	-1.80013	-0.183026
248466055	chr1:248466055:AGAT:A	1.01543e-32	-6.80511e-10	-0.789734	3.24263e-07	-6.80511e-10	-0.778725
248466062	chr1:248466062:G:GAT	5.92697e-33	-6.80511e-10	-1.32812	1.85874e-07	-6.80511e-10	-1.33521
248466257	chr1:248466257:G:A	1.18958e-33	-2.24608	-0.687952	6.54716e-08	-1.60976	-0.768906
248466470	chr1:248466470:T:C	7.44426e-33	-6.80511e-10	-1.10019	2.22712e-07	-6.80511e-10	-1.1544
248466525	chr1:248466525:A:T	1.26933e-32	-0.566557	-3.54985e-10	4.40533e-07	-0.472294	-3.54985e-10
248466704	chr1:248466704:G:A	6.21654e-33	-6.80511e-10	-1.28042	2.01678e-07	-6.80511e-10	-1.25361
248466798	chr1:248466798:A:G	1.01901e-32	-6.80511e-10	-0.786214	2.82593e-07	-6.80511e-10	-0.916273
248466943	chr1:248466943:C:T	5.76869e-33	-6.80511e-10	-1.35519	1.83652e-07	-6.80511e-10	-1.34724
248467057	chr1:248467057:T:C	9.6781e-33	-6.80511e-10	-0.837766	2.83101e-07	-6.80511e-10	-0.914477
248467073	chr1:248467073:T:A	5.82018e-33	-6.80511e-10	-1.3463	1.83318e-07	-6.80511e-10	-1.34906
248467136	chr1:248467136:T:C	9.02188e-33	-6.80511e-10	-0.907979	2.84502e-07	-6.80511e-10	-0.909538
248467248	chr1:248467248:A:C	2.6097e-33	-2.1484	-3.54985e-10	7.1907e-08	-2.28491	-3.54985e-10
248468252	chr1:248468252:C:T	2.76562e-33	-2.09037	-3.54985e-10	1.64319e-07	-1.45847	-3.54985e-10
248468468	chr1:248468468:TTC:T	5.92401e-33	-6.80511e-10	-1.32862	1.90381e-07	-6.80511e-10	-1.31125
248468633	chr1:248468633:C:T	5.93894e-33	-6.80511e-10	-1.3261	1.90751e-07	-6.80511e-10	-1.30931
248468697	chr1:248468697:T:A	2.59543e-33	-2.15388	-3.54985e-10	1.49142e-07	-1.55538	-3.54985e-10
248468730	chr1:248468730:T:G	1.85477e-32	-0.187283	-3.54985e-10	3.59278e-07	-0.676184	-3.54985e-10
248468789	chr1:248468789:T:C	2.73151e-33	-2.10278	-3.54985e-10	1.62325e-07	-1.47068	-3.54985e-10
248469077	chr1:248469077:T:C	2.50621e-33	-2.18886	-3.54985e-10	1.4005e-07	-1.61828	-3.54985e-10
248469318	chr1:248469318:C:T	6.66064e-33	-6.80511e-10	-1.21142	2.19693e-07	-6.80511e-10	-1.16805
248469359	chr1:248469359:G:A	8.97969e-33	-6.80511e-10	-0.912666	2.88269e-07	-6.80511e-10	-0.896385
248469404	chr1:248469404:A:G	5.7425e-33	-6.80511e-10	-1.35974	1.81391e-07	-6.80511e-10	-1.35962
248469735	chr1:248469735:T:C	2.72766e-33	-2.10419	-3.54985e-10	1.62201e-07	-1.47144	-3.54985e-10
248469771	chr1:248469771:C:T	2.72843e-33	-2.1039	-3.54985e-10	1.6235e-07	-1.47052	-3.54985e-10
248469898	chr1:248469898:A:G	2.33636e-33	-2.25904	-3.54985e-10	1.22688e-07	-1.75064	-3.54985e-10
248469962	chr1:248469962:C:T	1.37777e-32	-6.80511e-10	-0.484577	4.33676e-07	-6.80511e-10	-0.487983
248470092	chr1:248470092:T:C	2.63731e-33	-2.13787	-3.54985e-10	1.53087e-07	-1.52927	-3.54985e-10
248470179	chr1:248470179:A:G	2.5635e-33	-2.16626	-3.54985e-10	1.45721e-07	-1.57859	-3.54985e-10
248470228	chr1:248470228:A:T	5.77856e-33	-6.80511e-10	-1.35348	1.84252e-07	-6.80511e-10	-1.34398
248470247	chr1:248470247:G:A	2.4325e-33	-2.21871	-3.54985e-10	1.33049e-07	-1.66956	-3.54985e-10
248470395	chr1:248470395:C:T	3.71477e-33	-1.79532	-3.54985e-10	1.05928e-07	-1.89752	-3.54985e-10
248470418	chr1:248470418:A:G	2.80994e-33	-2.07447	-3.54985e-10	1.70788e-07	-1.41986	-3.54985e-10
248470594	chr1:248470594:T:C	1.03174e-32	-6.80511e-10	-0.773801	3.24126e-07	-6.80511e-10	-0.779146
248470601	chr1:248470601:C:A	2.63232e-33	-2.13976	-3.54985e-10	1.52968e-07	-1.53005	-3.54985e-10
248470607	chr1:248470607:T:A	6.45262e-33	-6.80511e-10	-1.24314	2.03394e-07	-6.80511e-10	-1.24513
248470771	chr1:248470771:A:T	2.74585e-33	-2.09754	-3.54985e-10	1.63981e-07	-1.46053	-3.54985e-10
248470788	chr1:248470788:C:T	2.81066e-33	-2.07421	-3.54985e-10	1.7048e-07	-1.42166	-3.54985e-10
248470877	chr1:248470877:T:C	2.63096e-33	-2.14028	-3.54985e-10	1.52687e-07	-1.53189	-3.54985e-10
248471082	chr1:248471082:G:A	2.70679e-33	-2.11187	-3.54985e-10	1.60241e-07	-1.4836	-3.54985e-10
248471426	chr1:248471426:T:C	6.86061e-33	-6.80511e-10	-1.18184	2.24787e-07	-6.80511e-10	-1.14512
248471432	chr1:248471432:G:C	6.42131e-33	-6.80511e-10	-1.24801	2.08915e-07	-6.80511e-10	-1.21835
248471434	chr1:248471434:T:C	6.66284e-33	-6.80511e-10	-1.21109	2.17703e-07	-6.80511e-10	-1.17715
248471646	chr1:248471646:T:A	1.29401e-32	-6.80511e-10	-0.5473	4.07217e-07	-6.80511e-10	-0.550933
248472046	chr1:248472046:A:G	2.23329e-33	-2.30416	-3.54985e-10	7.1907e-08	-2.28491	-3.54985e-10
248472118	chr1:248472118:C:T	2.17605e-33	-2.33012	-3.54985e-10	7.18011e-08	-2.28638	-3.54985e-10
248472620	chr1:248472620:G:GA	6.00086e-33	-6.80511e-10	-1.31573	1.9442e-07	-6.80511e-10	-1.29026
248472697	chr1:248472697:C:T	6.05255e-33	-6.80511e-10	-1.30715	1.88259e-07	-6.80511e-10	-1.32246
248473420	chr1:248473420:G:T	7.48254e-33	-6.80511e-10	-1.09506	2.34679e-07	-6.80511e-10	-1.10206
248476344	chr1:248476344:AT:A	5.68233e-34	-2.39633	-1.27653	2.69938e-08	-1.95903	-1.30564
248476534	chr1:248476534:T:C	6.0144e-33	-6.80511e-10	-1.31348	1.95067e-07	-6.80511e-10	-1.28694
248476728	chr1:248476728:G:A	3.16943e-33	-1.95408	-3.54985e-10	1.18194e-07	-1.78796	-3.54985e-10
248476965	chr1:248476965:CTGA:C	3.07394e-33	-2.30103	0.316355	1.27001e-07	-1.73755	0.0214705
248477517	chr1:248477517:A:T	5.75426e-33	-6.80511e-10	-1.35769	1.8135e-07	-6.80511e-10	-1.35985
248477947	chr1:248477947:TTTTACCAAAAA:T	7.88777e-33	-6.80511e-10	-1.04232	2.49627e-07	-6.80511e-10	-1.04031
248478068	chr1:248478068:T:C	7.25757e-34	-2.34778	-1.08039	3.58844e-08	-1.84009	-1.13989
248478564	chr1:248478564:CTTATT:C	6.06406e-33	-6.80511e-10	-1.30525	1.91066e-07	-6.80511e-10	-1.30766
248478791	chr1:248478791:A:G	6.92175e-33	-6.80511e-10	-1.17296	2.10634e-07	-6.80511e-10	-1.21016
248478799	chr1:248478799:T:C	6.357e-33	-6.80511e-10	-1.25807	2.05581e-07	-6.80511e-10	-1.23444
248479196	chr1:248479196:T:C	6.0861e-33	-6.80511e-10	-1.30162	1.88244e-07	-6.80511e-10	-1.32254
248481306	chr1:248481306:T:A	5.14939e-34	-2.43376	-1.33758	2.24645e-08	-2.09416	-1.35418
248482273	chr1:248482273:G:A	5.75421e-33	-6.80511e-10	-1.3577	1.83921e-07	-6.80511e-10	-1.34577
248482367	chr1:248482367:G:T	6.96134e-33	-6.80511e-10	-1.16726	2.18008e-07	-6.80511e-10	-1.17575
248482606	chr1:248482606:T:G	8.10157e-33	-6.80511e-10	-1.01557	2.48585e-07	-6.80511e-10	-1.04449
248482876	chr1:248482876:A:C	9.18033e-33	-6.80511e-10	-0.890568	2.83995e-07	-6.80511e-10	-0.911323
248483260	chr1:248483260:A:G	2.50945e-33	-2.18757	-3.54985e-10	6.06806e-08	-2.45466	-3.54985e-10
248483454	chr1:248483454:A:G	5.97626e-33	-6.80511e-10	-1.31984	1.87079e-07	-6.80511e-10	-1.32875
248483508	chr1:248483508:A:T	5.93883e-33	-6.80511e-10	-1.32612	1.88073e-07	-6.80511e-10	-1.32345
248483555	chr1:248483555:A:C	6.44227e-33	-6.80511e-10	-1.24475	1.95861e-07	-6.80511e-10	-1.28288
248492018	chr1:248492018:A:C	2.55162e-33	-2.28883	0.117926	7.71141e-08	-2.23903	0.0240325
248494135	chr1:248494135:C:A	9.37286e-33	-6.80511e-10	-0.869813	3.2e-07	-6.80511e-10	-0.791958
248500374	chr1:248500374:A:G	1.56373e-32	-0.357971	-3.54985e-10	3.09217e-07	-0.826238	-3.54985e-10
248500579	chr1:248500579:T:G	1.58708e-32	-6.80511e-10	-0.34315	5.29557e-07	-6.80511e-10	-0.288239
248500695	chr1:248500695:T:TGGGCTGCA	5.92533e-33	-6.80511e-10	-1.32839	1.86278e-07	-6.80511e-10	-1.33304
248500920	chr1:248500920:G:A	9.35845e-33	-6.80511e-10	-0.871352	3.84983e-07	-6.80511e-10	-0.607081
248519369	chr1:248519369:C:G	5.90169e-33	-6.80511e-10	-1.33239	1.84423e-07	-6.80511e-10	-1.34305
248519714	chr1:248519714:A:G	6.12206e-33	-6.80511e-10	-1.29573	1.99551e-07	-6.80511e-10	-1.26421
248519809	chr1:248519809:A:G	9.18327e-33	-6.80511e-10	-0.890248	3.18491e-07	-6.80511e-10	-0.796684
248520009	chr1:248520009:G:T	6.97202e-33	-6.80511e-10	-1.16573	2.11159e-07	-6.80511e-10	-1.20767
248520362	chr1:248520362:C:CAT	2.49079e-32	-6.80511e-10	0.107555	8.79801e-07	-6.80511e-10	0.219416
248520678	chr1:248520678:C:A	6.82944e-34	-2.40268	-1.08629	2.37782e-08	-2.3509	-1.04062
248521095	chr1:248521095:C:T	1.28062e-33	-1.63798	-1.22231	6.18026e-08	-1.26988	-1.16646
248521592	chr1:248521592:C:T	9.60994e-33	-6.80511e-10	-0.844833	3.01183e-07	-6.80511e-10	-0.85256
248521821	chr1:248521821:A:G	1.12186e-32	-6.80511e-10	-0.69006	3.37097e-07	-6.80511e-10	-0.739911
248521952	chr1:248521952:T:C	2.43726e-32	-6.80511e-10	0.0858263	6.72774e-07	-6.80511e-10	-0.0488701
248522051	chr1:248522051:T:C	1.30342e-32	-6.80511e-10	-0.540052	4.49917e-07	-6.80511e-10	-0.451217
248522100	chr1:248522100:G:A	7.26963e-33	-6.80511e-10	-1.12393	2.42206e-07	-6.80511e-10	-1.07049
248522120	chr1:248522120:T:G	7.7484e-33	-6.80511e-10	-1.06014	2.44235e-07	-6.80511e-10	-1.06215
248522418	chr1:248522418:A:T	6.2377e-34	-2.44883	-1.13078	1.91899e-08	-2.43417	-1.17173
248522783	chr1:248522783:A:AG	1.16941e-32	-6.80511e-10	-0.648544	3.61964e-07	-6.80511e-10	-0.668734
248522785	chr1:248522785:G:T	1.16283e-32	-6.80511e-10	-0.654187	3.59957e-07	-6.80511e-10	-0.674295
248522797	chr1:248522797:A:G	1.21896e-32	-6.80511e-10	-0.607046	3.76695e-07	-6.80511e-10	-0.628843
248522802	chr1:248522802:G:A	1.17648e-32	-6.80511e-10	-0.64252	3.63761e-07	-6.80511e-10	-0.663782
248522805	chr1:248522805:T:C	1.20612e-32	-6.80511e-10	-0.617642	3.72751e-07	-6.80511e-10	-0.63937
248522820	chr1:248522820:AGAG:A	1.12662e-32	-6.80511e-10	-0.685823	3.48577e-07	-6.80511e-10	-0.70642
248522942	chr1:248522942:T:C	9.15527e-33	-6.80511e-10	-0.893301	3.1724e-07	-6.80511e-10	-0.800621
248523358	chr1:248523358:A:G	5.16788e-34	-2.41263	-1.35513	1.71543e-08	-2.37508	-1.34295
248523421	chr1:248523421:T:C	1.03937e-32	-6.80511e-10	-0.766433	3.08132e-07	-6.80511e-10	-0.829751
248523534	chr1:248523534:A:G	5.71868e-34	-2.41569	-1.25079	2.02966e-08	-2.37292	-1.17691
248523563	chr1:248523563:G:A	5.74433e-33	-6.80511e-10	-1.35942	1.81517e-07	-6.80511e-10	-1.35893
248523689	chr1:248523689:T:C	1.18547e-32	-6.80511e-10	-0.634908	4.3631e-07	-6.80511e-10	-0.481926
248523708	chr1:248523708:C:T	2.225e-32	-6.80511e-10	-0.00528978	6.8614e-07	-6.80511e-10	-0.0291986
248523758	chr1:248523758:G:A	8.70662e-33	-6.80511e-10	-0.943547	2.81906e-07	-6.80511e-10	-0.918705
248524019	chr1:248524019:T:C	1.15862e-32	-6.80511e-10	-0.657817	3.58472e-07	-6.80511e-10	-0.678429
248524114	chr1:248524114:C:T	7.60729e-33	-6.80511e-10	-1.07852	2.55513e-07	-6.80511e-10	-1.01701
248524135	chr1:248524135:G:A	1.92612e-33	-1.90978	-0.542345	6.63408e-08	-1.81342	-0.552057
248524226	chr1:248524226:A:C	6.99782e-33	-6.80511e-10	-1.16203	2.299e-07	-6.80511e-10	-1.12263
248524431	chr1:248524431:T:C	8.49597e-34	-2.44877	-0.821851	3.14416e-08	-2.42557	-0.686579
248524463	chr1:248524463:T:C	5.93804e-33	-6.80511e-10	-1.32625	1.87535e-07	-6.80511e-10	-1.32631
248524537	chr1:248524537:C:A	7.49946e-33	-6.80511e-10	-1.0928	2.45859e-07	-6.80511e-10	-1.05552
248524576	chr1:248524576:C:T	6.85627e-33	-6.80511e-10	-1.18247	2.10398e-07	-6.80511e-10	-1.21128
248524614	chr1:248524614:G:A	1.05407e-32	-6.80511e-10	-0.752388	3.26415e-07	-6.80511e-10	-0.77211
248524615	chr1:248524615:C:A	1.11309e-32	-6.80511e-10	-0.697903	3.44594e-07	-6.80511e-10	-0.717912
248524651	chr1:248524651:T:C	5.38796e-34	-2.44419	-1.28186	1.69574e-08	-2.42493	-1.30464
248524889	chr1:248524889:A:AGAT	1.10473e-32	-6.80511e-10	-0.705442	3.42101e-07	-6.80511e-10	-0.725172
248524970	chr1:248524970:TTAC:T	5.81219e-33	-6.80511e-10	-1.34767	1.86394e-07	-6.80511e-10	-1.33242
248525016	chr1:248525016:T:C	2.45506e-33	-1.4639	-0.745578	7.93866e-08	-1.43509	-0.750856
248525079	chr1:248525079:AT:A	1.07421e-32	-6.80511e-10	-0.733465	3.32859e-07	-6.80511e-10	-0.752562
248525096	chr1:248525096:A:AT	1.02639e-32	-6.80511e-10	-0.778997	3.1822e-07	-6.80511e-10	-0.797537
248525174	chr1:248525174:T:C	6.41252e-33	-6.80511e-10	-1.24938	1.984e-07	-6.80511e-10	-1.27
248525218	chr1:248525218:A:G	1.10172e-32	-6.80511e-10	-0.708178	3.41125e-07	-6.80511e-10	-0.728031
248525459	chr1:248525459:G:GA	5.59783e-34	-2.44832	-1.23952	1.74712e-08	-2.43214	-1.26759
248525469	chr1:248525469:AATG:A	3.19292e-33	-1.9467	-3.54985e-10	1.13773e-07	-1.82608	-3.54985e-10
248525729	chr1:248525729:T:C	1.116e-32	-6.80511e-10	-0.6953	3.45449e-07	-6.80511e-10	-0.715435
248525756	chr1:248525756:T:C	1.1158e-32	-6.80511e-10	-0.695471	3.45474e-07	-6.80511e-10	-0.715364
248525881	chr1:248525881:A:G	1.11519e-32	-6.80511e-10	-0.696017	3.44879e-07	-6.80511e-10	-0.717085
248525889	chr1:248525889:A:G	1.08623e-32	-6.80511e-10	-0.722334	3.36455e-07	-6.80511e-10	-0.741814
248526113	chr1:248526113:A:G	1.05028e-32	-6.80511e-10	-0.755992	3.25444e-07	-6.80511e-10	-0.77509
248526232	chr1:248526232:A:G	6.15888e-33	-6.80511e-10	-1.28974	1.99011e-07	-6.80511e-10	-1.26692
248526291	chr1:248526291:C:G	7.2322e-33	-6.80511e-10	-1.12909	2.23134e-07	-6.80511e-10	-1.15251
248526460	chr1:248526460:A:G	1.08949e-32	-6.80511e-10	-0.719333	3.37398e-07	-6.80511e-10	-0.739018
248526486	chr1:248526486:A:C	1.7312e-33	-1.19947	-1.35935	5.55739e-08	-1.18605	-1.35651
248526556	chr1:248526556:T:G	6.87588e-33	-6.80511e-10	-1.17961	2.13637e-07	-6.80511e-10	-1.196
248526665	chr1:248526665:G:A	1.14678e-32	-6.80511e-10	-0.668089	3.55073e-07	-6.80511e-10	-0.687955
248526713	chr1:248526713:TC:T	9.85735e-34	-2.1376	-0.984403	3.595e-08	-2.23128	-0.746872
248526823	chr1:248526823:G:A	1.02846e-32	-6.80511e-10	-0.776983	3.20177e-07	-6.80511e-10	-0.791405
248526853	chr1:248526853:G:A	1.04656e-33	-2.12203	-0.940092	3.84981e-08	-2.21885	-0.690825
248526955	chr1:248526955:G:T	9.20081e-33	-6.80511e-10	-0.88834	2.86426e-07	-6.80511e-10	-0.902799
248527138	chr1:248527138:G:A	5.68015e-34	-2.42566	-1.24758	2.00546e-08	-2.38876	-1.17306
248527445	chr1:248527445:T:C	5.01498e-34	-2.44272	-1.35507	1.61078e-08	-2.42172	-1.35926
248527466	chr1:248527466:C:T	5.78834e-34	-2.42213	-1.23224	2.05417e-08	-2.38435	-1.15347
248527666	chr1:248527666:C:G	1.61948e-32	-6.80511e-10	-0.322942	5.18984e-07	-6.80511e-10	-0.308407
248527879	chr1:248527879:T:C	5.27078e-34	-2.42358	-1.32446	1.80759e-08	-2.38642	-1.27928
248527887	chr1:248527887:G:C	1.07344e-32	-6.80511e-10	-0.734178	3.32692e-07	-6.80511e-10	-0.753063
248527985	chr1:248527985:C:T	9.90981e-33	-6.80511e-10	-0.814106	3.07769e-07	-6.80511e-10	-0.830932
248528001	chr1:248528001:G:C	1.57598e-32	-6.80511e-10	-0.350169	5.04995e-07	-6.80511e-10	-0.335732
248528003	chr1:248528003:G:A	1.1112e-32	-6.80511e-10	-0.699606	3.44211e-07	-6.80511e-10	-0.719026
248528114	chr1:248528114:G:A	9.00985e-33	-6.80511e-10	-0.909313	3.11001e-07	-6.80511e-10	-0.820482
248528131	chr1:248528131:G:A	5.04627e-34	-2.45421	-1.33735	1.67472e-08	-2.44554	-1.29651
248528326	chr1:248528326:G:A	2.32671e-33	-2.26318	-3.54985e-10	7.59925e-08	-2.22965	-3.54985e-10
248528381	chr1:248528381:A:G	5.88725e-33	-6.80511e-10	-1.33484	1.86699e-07	-6.80511e-10	-1.33078
248528398	chr1:248528398:A:G	1.4522e-32	-6.80511e-10	-0.431968	4.25374e-07	-6.80511e-10	-0.507311
248528555	chr1:248528555:A:G	2.14012e-33	-2.34677	-3.54985e-10	6.29095e-08	-2.41858	-3.54985e-10
248528583	chr1:248528583:GC:G	3.08164e-33	-1.98217	-3.54985e-10	8.46602e-08	-2.12163	-3.54985e-10
248528599	chr1:248528599:C:T	1.04356e-33	-2.45228	-0.612712	9.47837e-08	-1.54581	-0.462869
248528736	chr1:248528736:A:C	3.4361e-33	-1.87329	-3.54985e-10	9.35399e-08	-2.02189	-3.54985e-10
248528756	chr1:248528756:T:C	6.16948e-33	-6.80511e-10	-1.28802	1.95718e-07	-6.80511e-10	-1.2836
248546193	chr1:248546193:A:G	1.21319e-32	-6.80511e-10	-0.611795	3.91495e-07	-6.80511e-10	-0.590307
248552336	chr1:248552336:T:G	6.36656e-33	-6.80511e-10	-1.25657	2.03764e-07	-6.80511e-10	-1.24332
248559538	chr1:248559538:G:A	7.56763e-33	-6.80511e-10	-1.08375	2.50778e-07	-6.80511e-10	-1.03571
248563322	chr1:248563322:TC:T	6.18317e-33	-6.80511e-10	-1.2858	1.94593e-07	-6.80511e-10	-1.28937
248564487	chr1:248564487:C:G	2.22485e-33	-2.30794	-3.54985e-10	6.46878e-08	-2.39071	-3.54985e-10
248565006	chr1:248565006:AAAG:A	2.0587e-33	-2.38556	-3.54985e-10	6.09905e-08	-2.44956	-3.54985e-10
248565210	chr1:248565210:T:A	2.13189e-33	-2.35062	-3.54985e-10	6.17369e-08	-2.4374	-3.54985e-10
248565332	chr1:248565332:AATG:A	2.15002e-33	-2.34216	-3.54985e-10	6.19423e-08	-2.43408	-3.54985e-10
248580669	chr1:248580669:T:C	8.77426e-33	-6.80511e-10	-0.935809	2.87732e-07	-6.80511e-10	-0.89825
248592612	chr1:248592612:G:A	2.98016e-32	-6.80511e-10	0.286929	9.35966e-07	-6.80511e-10	0.2813
248602493	chr1:248602493:C:T	9.42677e-33	-6.80511e-10	-0.864078	2.97502e-07	-6.80511e-10	-0.864858
248609057	chr1:248609057:C:A	9.28458e-33	-6.80511e-10	-0.879277	2.91004e-07	-6.80511e-10	-0.886942
248612205	chr1:248612205:T:TGGGGC	2.18321e-33	-2.32683	-3.54985e-10	6.4457e-08	-2.39428	-3.54985e-10
248645068	chr1:248645068:T:C	2.01225e-32	-6.80511e-10	-0.105793	6.087e-07	-6.80511e-10	-0.148955
248645080	chr1:248645080:G:A	5.17403e-34	-2.44954	-1.31702	1.74402e-08	-2.41114	-1.29036
248645213	chr1:248645213:T:A	7.36772e-33	-6.80511e-10	-1.11052	2.24005e-07	-6.80511e-10	-1.14861
248645578	chr1:248645578:A:G	1.08617e-33	-2.32825	-0.696726	2.77107e-08	-2.40548	-0.832983
248645586	chr1:248645586:T:C	8.12775e-34	-2.45134	-0.863594	2.2855e-08	-2.45015	-0.980958
248645587	chr1:248645587:A:G	1.09983e-33	-2.42964	-0.582838	2.87421e-08	-2.45296	-0.74896
248645623	chr1:248645623:T:C	7.79867e-34	-2.3673	-0.988965	2.11085e-08	-2.41839	-1.09221
248646065	chr1:248646065:CAATT:C	8.49038e-34	-2.17494	-1.09634	2.3204e-08	-2.23485	-1.1811
248646115	chr1:248646115:C:CT	9.06659e-34	-2.13342	-1.0722	2.45094e-08	-2.20117	-1.16005
248647967	chr1:248647967:T:C	4.84523e-33	-1.89119	0.361555	1.26394e-07	-1.98076	0.259885
248648132	chr1:248648132:C:G	7.81343e-33	-6.80511e-10	-1.05179	2.24147e-07	-6.80511e-10	-1.14798
248648577	chr1:248648577:T:TA	3.99756e-32	-6.80511e-10	0.580637	1.2549e-06	-6.80511e-10	0.574529
248649249	chr1:248649249:ATCT:A	9.01207e-33	-6.80511e-10	-0.909067	2.76549e-07	-6.80511e-10	-0.93789
248649577	chr1:248649577:G:A	8.82008e-33	-6.80511e-10	-0.9306	2.81893e-07	-6.80511e-10	-0.918752
248649661	chr1:248649661:T:G	1.27666e-32	-6.80511e-10	-0.560802	4.1942e-07	-6.80511e-10	-0.521406
248649698	chr1:248649698:C:T	5.84579e-33	-6.80511e-10	-1.34191	1.91216e-07	-6.80511e-10	-1.30688
248649857	chr1:248649857:AAT:A	8.06519e-33	-6.80511e-10	-1.02007	2.54881e-07	-6.80511e-10	-1.01948
248649874	chr1:248649874:G:A	6.08267e-33	-6.80511e-10	-1.30219	1.85208e-07	-6.80511e-10	-1.3388
248649895	chr1:248649895:CTTCAT:C	5.74753e-33	-6.80511e-10	-1.35886	1.81936e-07	-6.80511e-10	-1.35662
248649909	chr1:248649909:T:TTTAG	5.74899e-33	-6.80511e-10	-1.35861	1.81853e-07	-6.80511e-10	-1.35708
248649979	chr1:248649979:C:T	5.75019e-33	-6.80511e-10	-1.3584	1.82759e-07	-6.80511e-10	-1.35211
248652034	chr1:248652034:TTC:T	5.74214e-33	-6.80511e-10	-1.3598	1.82741e-07	-6.80511e-10	-1.35221
248652109	chr1:248652109:A:T	6.92981e-33	-6.80511e-10	-1.1718	2.21375e-07	-6.80511e-10	-1.16042
248652259	chr1:248652259:G:A	6.02004e-33	-6.80511e-10	-1.31254	1.99648e-07	-6.80511e-10	-1.26372
248652278	chr1:248652278:A:G	5.75563e-33	-6.80511e-10	-1.35745	1.85504e-07	-6.80511e-10	-1.3372
248652436	chr1:248652436:T:C	5.85723e-34	-2.44148	-1.20106	1.77614e-08	-2.45017	-1.23308
248652887	chr1:248652887:A:G	1.52793e-33	-1.9158	-0.767916	4.47297e-08	-2.15319	-0.606453
248653199	chr1:248653199:C:T	8.25358e-33	-6.80511e-10	-0.996985	2.80444e-07	-6.80511e-10	-0.923904
248653217	chr1:248653217:G:GA	5.96477e-33	-6.80511e-10	-1.32176	1.82927e-07	-6.80511e-10	-1.35119
248653447	chr1:248653447:G:A	5.74455e-33	-6.80511e-10	-1.35938	1.81546e-07	-6.80511e-10	-1.35877
248653508	chr1:248653508:G:C	6.39344e-33	-6.80511e-10	-1.25236	2.03185e-07	-6.80511e-10	-1.24616
248653773	chr1:248653773:CTA:C	5.86563e-33	-6.80511e-10	-1.33852	1.81616e-07	-6.80511e-10	-1.35839
248655264	chr1:248655264:G:A	6.87204e-33	-6.80511e-10	-1.18017	2.21669e-07	-6.80511e-10	-1.15909
248656050	chr1:248656050:AGGTT:A	7.07934e-33	-1.15045	-3.54985e-10	2.37116e-07	-1.09173	-3.54985e-10
248657014	chr1:248657014:ATG:A	5.82243e-33	-6.80511e-10	-1.34591	1.84662e-07	-6.80511e-10	-1.34175
248658741	chr1:248658741:C:CA	5.9049e-33	-6.80511e-10	-1.33185	1.84874e-07	-6.80511e-10	-1.3406
248658954	chr1:248658954:A:G	1.9358e-33	-2.44711	-3.54985e-10	6.12386e-08	-2.4455	-3.54985e-10
248658974	chr1:248658974:AAT:A	8.32643e-33	-6.80511e-10	-0.988196	2.84521e-07	-6.80511e-10	-0.909472
248659061	chr1:248659061:A:AT	2.33469e-33	-1.18342	-1.07633	6.24407e-08	-1.34772	-1.07834
248659088	chr1:248659088:G:T	1.9335e-33	-2.4483	-3.54985e-10	6.10215e-08	-2.44905	-3.54985e-10
248659102	chr1:248659102:C:T	2.09197e-33	-2.36952	-3.54985e-10	6.17498e-08	-2.43719	-3.54985e-10
248659108	chr1:248659108:C:T	4.78337e-33	-1.54249	-3.54985e-10	9.56542e-08	-1.99954	-3.54985e-10
248659189	chr1:248659189:T:C	1.31677e-33	-1.51041	-1.32205	3.72594e-08	-1.63701	-1.30537
248659248	chr1:248659248:C:A	5.58837e-34	-2.4513	-1.23823	1.81702e-08	-2.45132	-1.20918
248659527	chr1:248659527:A:G	2.24872e-32	-6.80511e-10	0.00531428	7.18004e-07	-6.80511e-10	0.0161959
248659535	chr1:248659535:C:T	1.12375e-33	-1.91487	-1.07609	3.18766e-08	-2.14306	-0.955351
248659635	chr1:248659635:A:G	7.31818e-33	-6.80511e-10	-1.11727	2.27068e-07	-6.80511e-10	-1.13503
248659685	chr1:248659685:A:C	6.61307e-33	-6.80511e-10	-1.21858	2.14667e-07	-6.80511e-10	-1.19119
248659884	chr1:248659884:A:C	2.35071e-33	-1.51142	-0.741495	6.58387e-08	-1.72841	-0.644665
248659918	chr1:248659918:A:G	6.65413e-34	-2.324	-1.19098	2.02777e-08	-2.32494	-1.22581
248659983	chr1:248659983:G:A	5.74384e-33	-6.80511e-10	-1.3595	1.81356e-07	-6.80511e-10	-1.35982
248660004	chr1:248660004:T:TA	2.39903e-33	-1.12069	-1.11188	6.34969e-08	-1.3011	-1.10819
248660035	chr1:248660035:C:T	2.06069e-32	-6.80511e-10	-0.0820057	7.44683e-07	-6.80511e-10	0.0526791
248660049	chr1:248660049:G:A	2.84427e-32	-6.80511e-10	0.240259	8.61776e-07	-6.80511e-10	0.198716
248660382	chr1:248660382:T:C	8.12668e-33	-6.80511e-10	-1.01248	2.76477e-07	-6.80511e-10	-0.938151
248660466	chr1:248660466:G:A	8.14639e-34	-1.97573	-1.33691	2.4811e-08	-1.99396	-1.35503
248660559	chr1:248660559:T:C	1.55185e-31	-6.80511e-10	1.93699	4.81055e-06	-6.80511e-10	1.91829
248660943	chr1:248660943:A:G	6.6903e-33	0.106843	-1.31382	8.43056e-08	-0.816763	-1.30907
248661007	chr1:248661007:G:A	1.88634e-33	-1.60036	-0.872633	5.37734e-08	-1.79249	-0.783005
248661154	chr1:248661154:C:T	5.92899e-33	-6.80511e-10	-1.32778	1.85317e-07	-6.80511e-10	-1.33821
248661310	chr1:248661310:T:G	7.40903e-33	-6.80511e-10	-1.10493	2.47585e-07	-6.80511e-10	-1.04853
248661392	chr1:248661392:A:C	9.49779e-34	-2.01381	-1.14535	2.75534e-08	-2.21202	-1.03213
248661398	chr1:248661398:T:C	9.98085e-34	-1.98431	-1.12524	2.87086e-08	-2.19122	-1.01186
248661652	chr1:248661652:G:A	1.56232e-33	-1.85601	-0.805452	4.64008e-08	-2.01177	-0.711197
248661760	chr1:248661760:T:C	2.4265e-33	-1.41095	-0.810232	6.82812e-08	-1.6236	-0.713046
248661835	chr1:248661835:A:G	3.74597e-33	-0.737189	-1.04976	9.56723e-08	-0.953387	-1.04596
248661964	chr1:248661964:A:G	1.78743e-33	-1.72267	-0.804185	5.21314e-08	-1.89817	-0.70834
248662239	chr1:248662239:C:T	2.94687e-33	-0.971403	-1.05549	7.68389e-08	-1.16474	-1.05383
248662290	chr1:248662290:A:G	1.35588e-33	-1.72402	-1.07916	3.51608e-08	-1.85788	-1.14247
248662323	chr1:248662323:A:G	5.87827e-33	-0.964154	-0.372214	1.50943e-07	-1.17289	-0.370489
248662439	chr1:248662439:T:C	1.4684e-33	-2.00373	-0.719733	4.15873e-08	-2.21246	-0.620027
248662467	chr1:248662467:G:A	6.55702e-33	0.0921121	-1.31921	8.29472e-08	-0.827369	-1.31471
248662599	chr1:248662599:A:G	6.69854e-33	-6.80511e-10	-1.20574	2.17282e-07	-6.80511e-10	-1.17908
248662728	chr1:248662728:G:T	1.06563e-32	0.591032	-1.33252	1.27231e-07	-0.387062	-1.32722
248662861	chr1:248662861:A:C	7.44095e-33	-6.80511e-10	-1.10063	2.52982e-07	-6.80511e-10	-1.02696
248662951	chr1:248662951:C:T	6.87217e-33	0.0988084	-1.27896	8.69643e-08	-0.823876	-1.27091
248663029	chr1:248663029:G:A	2.3681e-33	-1.09081	-1.15473	6.21215e-08	-1.2807	-1.15049
248663082	chr1:248663082:G:A	7.94829e-33	0.274142	-1.30882	9.72392e-08	-0.681184	-1.30192
248663115	chr1:248663115:C:G	6.97217e-33	0.127898	-1.2936	8.78115e-08	-0.798795	-1.28629
248663184	chr1:248663184:A:G	6.05849e-33	-6.80511e-10	-1.30617	1.91367e-07	-6.80511e-10	-1.30609
248663348	chr1:248663348:C:T	1.47988e-33	-1.99719	-0.718477	4.17893e-08	-2.20863	-0.619005
248663707	chr1:248663707:A:G	5.74658e-33	-6.80511e-10	-1.35903	1.8135e-07	-6.80511e-10	-1.35985
248663996	chr1:248663996:A:T	1.48069e-32	-6.80511e-10	-0.412535	5.27034e-07	-6.80511e-10	-0.293015
248664136	chr1:248664136:C:T	7.86223e-33	-6.80511e-10	-1.04556	2.68937e-07	-6.80511e-10	-0.965801
248664138	chr1:248664138:T:C	1.26717e-31	-6.80511e-10	1.73433	3.93774e-06	-6.80511e-10	1.71808
248664258	chr1:248664258:C:T	7.60052e-33	-6.80511e-10	-1.07941	2.58902e-07	-6.80511e-10	-1.00383
248664833	chr1:248664833:C:T	6.92174e-33	-6.80511e-10	-1.17296	2.30073e-07	-6.80511e-10	-1.12188
248665489	chr1:248665489:A:G	5.74523e-33	-6.80511e-10	-1.35926	1.81828e-07	-6.80511e-10	-1.35722
248666151	chr1:248666151:A:G	1.34064e-32	0.811155	-1.32306	1.56686e-07	-0.244836	-1.2612
248666354	chr1:248666354:T:A	6.33248e-33	-6.80511e-10	-1.26194	2.00752e-07	-6.80511e-10	-1.25821
248666561	chr1:248666561:G:A	1.42795e-33	-1.73398	-1.01741	4.00561e-08	-1.90802	-0.961983
248666742	chr1:248666742:C:T	8.59119e-33	-6.80511e-10	-0.956894	2.90145e-07	-6.80511e-10	-0.889899
248666826	chr1:248666826:G:A	6.97516e-33	-6.80511e-10	-1.16528	2.22415e-07	-6.80511e-10	-1.15574
248666955	chr1:248666955:A:G	6.38161e-33	-6.80511e-10	-1.25421	2.02338e-07	-6.80511e-10	-1.25034
248666979	chr1:248666979:T:A	1.33845e-33	-1.68806	-1.12806	3.65926e-08	-1.86715	-1.09329
248667123	chr1:248667123:G:A	7.40795e-33	0.219859	-1.32494	9.2471e-08	-0.712895	-1.32049
248667350	chr1:248667350:C:A	7.23737e-33	-6.80511e-10	-1.12837	2.41148e-07	-6.80511e-10	-1.07487
248667392	chr1:248667392:T:C	8.66584e-33	-6.80511e-10	-0.948243	2.67607e-07	-6.80511e-10	-0.970761
248667697	chr1:248667697:G:A	1.92813e-33	-1.62261	-0.828471	5.58093e-08	-1.80386	-0.734484
248667882	chr1:248667882:G:A	8.59537e-33	-6.80511e-10	-0.956408	2.90287e-07	-6.80511e-10	-0.889409
248667890	chr1:248667890:C:T	5.46564e-34	-2.41901	-1.29273	1.69407e-08	-2.4167	-1.31385
248668047	chr1:248668047:A:G	6.59031e-33	0.118417	-1.34045	8.34057e-08	-0.799092	-1.33747
248668215	chr1:248668215:G:C	1.31839e-33	-1.74083	-1.09039	3.67755e-08	-1.91482	-1.04063
248668396	chr1:248668396:G:A	3.70882e-33	-1.79692	-3.54985e-10	2.07658e-07	-1.22439	-3.54985e-10
248668644	chr1:248668644:A:AC	2.15965e-32	-6.80511e-10	-0.0351	6.377e-07	-6.80511e-10	-0.102412
248668805	chr1:248668805:T:C	9.34823e-33	-0.872445	-3.54985e-10	2.92815e-07	-0.880737	-3.54985e-10
248668908	chr1:248668908:A:G	1.29268e-33	-2.03155	-0.819359	3.65859e-08	-2.23298	-0.727641
248668961	chr1:248668961:T:A	1.99178e-33	-1.63745	-0.78116	5.82862e-08	-1.81626	-0.678652
248669057	chr1:248669057:G:A	7.10479e-32	-6.80511e-10	1.15572	2.18556e-06	-6.80511e-10	1.12935
248669949	chr1:248669949:G:T	6.17988e-32	1.01625	-3.54985e-10	6.11427e-07	-0.144484	-3.54985e-10
248670088	chr1:248670088:A:T	1.36007e-33	-1.70478	-1.09532	3.77826e-08	-1.88229	-1.04614
248670280	chr1:248670280:C:A	7.95656e-33	-6.80511e-10	-1.03363	2.67213e-07	-6.80511e-10	-0.972232
248670329	chr1:248670329:G:A	9.00447e-34	-2.05527	-1.15723	2.60967e-08	-2.24472	-1.05375
248670367	chr1:248670367:C:T	8.13991e-33	-6.80511e-10	-1.01085	2.80947e-07	-6.80511e-10	-0.922113
248670735	chr1:248670735:T:A	1.31032e-33	-1.74786	-1.0895	3.6618e-08	-1.92001	-1.03973
248670759	chr1:248670759:T:C	5.74927e-33	-6.80511e-10	-1.35856	1.82615e-07	-6.80511e-10	-1.3529
248670927	chr1:248670927:C:T	6.40624e-33	0.0832724	-1.33363	8.16997e-08	-0.82694	-1.33029
248671107	chr1:248671107:A:G	8.64573e-33	-6.80511e-10	-0.950566	2.92134e-07	-6.80511e-10	-0.883067
248671198	chr1:248671198:T:C	9.16469e-34	-2.04068	-1.15418	2.64807e-08	-2.23386	-1.05
248671220	chr1:248671220:A:G	8.18655e-33	-6.80511e-10	-1.00514	2.75638e-07	-6.80511e-10	-0.941191
248672148	chr1:248672148:C:T	6.92261e-32	-6.80511e-10	1.12975	2.15245e-06	-6.80511e-10	1.11408
248672784	chr1:248672784:T:C	1.26044e-33	-1.71721	-1.15896	3.48252e-08	-1.89164	-1.1183
248673023	chr1:248673023:C:A	1.22913e-33	-1.7651	-1.13623	3.42271e-08	-1.93355	-1.09371
248673028	chr1:248673028:G:T	1.41542e-32	0.628267	-1.08589	1.71226e-07	-0.354478	-1.06282
248673126	chr1:248673126:AT:A	5.80122e-33	-6.80511e-10	-1.34956	1.82033e-07	-6.80511e-10	-1.35609
248673127	chr1:248673127:T:A	7.21659e-34	-2.24043	-1.1934	2.0966e-08	-2.37602	-1.14136
248673129	chr1:248673129:T:A	6.24803e-34	-2.28642	-1.29153	1.71719e-08	-2.4003	-1.31671
248673161	chr1:248673161:G:A	7.32088e-33	0.200109	-1.31701	9.50552e-08	-0.689659	-1.31616
248673776	chr1:248673776:G:A	8.16028e-33	-6.80511e-10	-1.00835	2.74439e-07	-6.80511e-10	-0.945552
248673829	chr1:248673829:T:C	1.53905e-33	-1.7269	-0.949563	4.46093e-08	-1.89542	-0.866916
248673843	chr1:248673843:T:C	8.38929e-33	-6.80511e-10	-0.980675	2.82732e-07	-6.80511e-10	-0.915781
248674041	chr1:248674041:A:C	8.69258e-33	-6.80511e-10	-0.945162	2.94321e-07	-6.80511e-10	-0.875608
248674133	chr1:248674133:A:G	1.02002e-33	-2.11137	-0.976433	3.37493e-08	-2.13311	-0.90821
248674406	chr1:248674406:C:T	8.98942e-34	-2.06179	-1.15238	2.60978e-08	-2.2504	-1.04802
248674529	chr1:248674529:A:T	1.95157e-33	-2.439	-3.54985e-10	6.07304e-08	-2.45384	-3.54985e-10
248674583	chr1:248674583:C:T	5.42192e-34	-2.41106	-1.30871	1.68581e-08	-2.40868	-1.32676
248675878	chr1:248675878:G:T	5.66441e-34	-2.33846	-1.33755	1.7232e-08	-2.39071	-1.3228
248675887	chr1:248675887:C:T	2.13033e-33	-2.35136	-3.54985e-10	6.41389e-08	-2.39923	-3.54985e-10
248677591	chr1:248677591:G:A	1.93799e-33	-2.44598	-3.54985e-10	6.16041e-08	-2.43955	-3.54985e-10
248677653	chr1:248677653:C:T	5.84462e-33	-0.191675	-1.15044	8.05295e-08	-1.05208	-1.11957
248677655	chr1:248677655:T:C	5.25651e-33	-0.277282	-1.17088	7.39451e-08	-1.11558	-1.14137
248677818	chr1:248677818:G:A	5.91323e-33	-0.128658	-1.20178	8.0365e-08	-0.9989	-1.1748
248677873	chr1:248677873:T:C	5.22324e-33	-0.231063	-1.22345	7.22368e-08	-1.08192	-1.19841
248678203	chr1:248678203:A:T	5.83154e-33	-0.137641	-1.20671	7.93372e-08	-1.00644	-1.18014
248678345	chr1:248678345:G:A	5.68545e-33	-0.151272	-1.21845	7.74915e-08	-1.01732	-1.19279
248678363	chr1:248678363:T:A	5.68531e-33	-0.161974	-1.20777	7.77325e-08	-1.02572	-1.18129
248678460	chr1:248678460:C:T	5.84554e-33	-0.161074	-1.18088	8.00727e-08	-1.02489	-1.15246
248678597	chr1:248678597:C:T	1.05189e-33	-2.00814	-1.0489	3.07085e-08	-2.21282	-0.922917
248678898	chr1:248678898:A:C	1.36012e-32	-6.80511e-10	-0.497476	4.35472e-07	-6.80511e-10	-0.48385
248678914	chr1:248678914:C:A	5.93681e-33	-0.135558	-1.1909	8.0962e-08	-1.00339	-1.16291
248679070	chr1:248679070:A:G	8.78471e-34	-1.8956	-1.3416	2.45806e-08	-2.03915	-1.31917
248679207	chr1:248679207:T:C	6.68752e-33	0.121197	-1.32858	8.48397e-08	-0.795212	-1.3243
248679232	chr1:248679232:G:A	6.52238e-33	-6.80511e-10	-1.23239	2.1511e-07	-6.80511e-10	-1.18913
248679245	chr1:248679245:A:T	6.29719e-33	-0.0594704	-1.20806	8.44582e-08	-0.942427	-1.1816
248679353	chr1:248679353:C:T	6.20967e-33	-0.0412514	-1.24027	8.20241e-08	-0.931909	-1.22136
248679358	chr1:248679358:T:A	6.17278e-33	-0.0729561	-1.21453	8.29474e-08	-0.953451	-1.18862
248679432	chr1:248679432:A:G	7.167e-33	-1.13814	-3.54985e-10	1.76636e-07	-1.38619	-3.54985e-10
248679685	chr1:248679685:G:C	1.01511e-33	-1.96934	-1.1233	2.88785e-08	-2.18418	-1.013
248679768	chr1:248679768:T:A	6.86556e-33	0.145112	-1.32623	8.66685e-08	-0.776364	-1.32182
248679974	chr1:248679974:T:C	7.44728e-33	-6.80511e-10	-1.09978	2.48803e-07	-6.80511e-10	-1.04362
248680013	chr1:248680013:C:T	1.03418e-33	-2.01218	-1.06184	3.01416e-08	-2.21516	-0.939212
248680428	chr1:248680428:C:A	6.07751e-33	-0.135753	-1.16728	8.42169e-08	-0.998433	-1.12845
248680577	chr1:248680577:T:C	7.32428e-33	0.207528	-1.32396	9.14935e-08	-0.724581	-1.31943
248680873	chr1:248680873:A:G	5.75071e-33	-6.80511e-10	-1.35831	1.82152e-07	-6.80511e-10	-1.35544
248680971	chr1:248680971:T:C	6.6694e-33	-6.80511e-10	-1.2101	2.09367e-07	-6.80511e-10	-1.21619
248681311	chr1:248681311:G:A	9.07259e-33	-6.80511e-10	-0.902374	3.12786e-07	-6.80511e-10	-0.81476
248681394	chr1:248681394:A:T	2.13653e-32	-6.80511e-10	-0.0458612	5.99189e-07	-6.80511e-10	-0.164702
248681658	chr1:248681658:T:C	7.00647e-33	0.173268	-1.33407	8.73282e-08	-0.755846	-1.33476
248681796	chr1:248681796:C:T	3.58792e-33	-0.485966	-1.34409	5.55643e-08	-1.18516	-1.35758
248682055	chr1:248682055:G:T	1.96956e-31	1.07984	1.09551	2.17163e-06	0.0151573	1.10779
248682110	chr1:248682110:G:A	6.27752e-33	0.0636243	-1.33428	8.3266e-08	-0.790711	-1.34753
248682157	chr1:248682157:C:T	1.1009e-32	0.524685	-1.23361	1.65914e-07	-0.293549	-1.15526
248682170	chr1:248682170:T:C	5.76363e-34	-2.4297	-1.22895	2.03184e-08	-2.40464	-1.14411
248682198	chr1:248682198:A:G	5.18815e-34	-2.44833	-1.31551	1.61392e-08	-2.44495	-1.33408
248682324	chr1:248682324:T:A	2.04727e-32	-6.80511e-10	-0.0885381	5.61666e-07	-6.80511e-10	-0.229373
248682696	chr1:248682696:T:C	8.67632e-34	-1.90721	-1.34241	2.44404e-08	-2.02296	-1.34108
248682807	chr1:248682807:G:A	1.9261e-33	-2.45213	-3.54985e-10	6.18587e-08	-2.43543	-3.54985e-10
248683707	chr1:248683707:T:A	5.91949e-33	-1.32938	-3.54985e-10	3.03385e-07	-0.845278	-3.54985e-10
248683747	chr1:248683747:C:T	9.04461e-33	0.265804	-1.17127	1.39987e-07	-0.562979	-1.05575
248683876	chr1:248683876:A:G	1.26556e-32	-6.80511e-10	-0.569531	4.18927e-07	-6.80511e-10	-0.522584
248683893	chr1:248683893:G:A	5.99308e-33	-6.80511e-10	-1.31703	1.89896e-07	-6.80511e-10	-1.3138
248684045	chr1:248684045:C:A	7.74476e-34	-2.08995	-1.27325	2.88662e-08	-1.9953	-1.20231
248684133	chr1:248684133:C:T	6.0683e-33	0.00443489	-1.30899	8.22692e-08	-0.844916	-1.30537
248684232	chr1:248684232:G:A	1.02734e-32	-6.80511e-10	-0.778069	3.66429e-07	-6.80511e-10	-0.656475
248684386	chr1:248684386:A:G	6.58898e-33	0.131723	-1.35396	8.58074e-08	-0.752255	-1.35592
248684435	chr1:248684435:A:C	5.74188e-33	-6.80511e-10	-1.35984	1.81431e-07	-6.80511e-10	-1.3594
248684527	chr1:248684527:C:T	3.76728e-32	0.904489	-0.383182	4.79579e-07	-0.0661426	-0.32123
248684598	chr1:248684598:C:G	6.65348e-34	-2.43378	-1.0813	1.99123e-08	-2.44138	-1.12756
248684831	chr1:248684831:G:A	5.74253e-33	-6.80511e-10	-1.35973	1.81381e-07	-6.80511e-10	-1.35968
248684845	chr1:248684845:T:G	5.83434e-34	-2.39422	-1.25224	1.94254e-08	-2.41617	-1.17752
248684859	chr1:248684859:AATAAGTTGAAAAC:A	1.07742e-32	0.551904	-1.28238	1.32578e-07	-0.402223	-1.27088
248684884	chr1:248684884:A:G	4.49364e-33	-0.385372	-1.2196	8.30781e-08	-1.02149	-1.119
248684936	chr1:248684936:G:T	1.35009e-33	-1.96442	-0.843043	4.10575e-08	-2.19227	-0.65304
248685183	chr1:248685183:T:C	5.6454e-33	-0.392092	-0.984698	8.71218e-08	-1.15625	-0.936727
248685381	chr1:248685381:T:C	7.00169e-33	-6.80511e-10	-1.16148	2.1875e-07	-6.80511e-10	-1.17235
248685479	chr1:248685479:G:A	5.79303e-33	-6.80511e-10	-1.35098	1.84012e-07	-6.80511e-10	-1.34528
248685507	chr1:248685507:T:C	7.81387e-33	-6.80511e-10	-1.05173	2.48701e-07	-6.80511e-10	-1.04403
248685554	chr1:248685554:T:C	3.58466e-33	-0.897865	-0.933103	6.11886e-08	-1.52588	-0.920439
248685570	chr1:248685570:G:A	5.74598e-33	-6.80511e-10	-1.35913	1.82041e-07	-6.80511e-10	-1.35605
248685571	chr1:248685571:A:T	5.74641e-33	-6.80511e-10	-1.35906	1.82071e-07	-6.80511e-10	-1.35588
248685688	chr1:248685688:C:T	1.74317e-33	-1.21595	-1.33598	4.89505e-08	-1.33591	-1.33356
248685724	chr1:248685724:A:G	5.74203e-33	-6.80511e-10	-1.35982	1.81639e-07	-6.80511e-10	-1.35826
248685763	chr1:248685763:C:T	5.96776e-33	-6.80511e-10	-1.32126	1.8824e-07	-6.80511e-10	-1.32256
248685906	chr1:248685906:A:G	8.83818e-33	0.181837	-1.11039	1.42808e-07	-0.63105	-0.967727
248685908	chr1:248685908:C:T	2.71789e-33	-1.07258	-1.03519	4.92576e-08	-1.67401	-0.98921
248685978	chr1:248685978:G:A	5.74229e-33	-6.80511e-10	-1.35977	1.82497e-07	-6.80511e-10	-1.35355
248686511	chr1:248686511:A:G	2.46097e-33	-1.17056	-1.03652	4.55282e-08	-1.75033	-0.991619
248687051	chr1:248687051:T:C	7.96102e-33	-1.03307	-3.54985e-10	1.00323e-07	-1.95189	-3.54985e-10
248687281	chr1:248687281:T:A	5.75109e-33	-6.80511e-10	-1.35824	1.83556e-07	-6.80511e-10	-1.34776
248687827	chr1:248687827:A:T	5.7728e-33	-6.80511e-10	-1.35447	1.84439e-07	-6.80511e-10	-1.34296
248688485	chr1:248688485:T:C	8.25522e-33	0.0955334	-1.09232	1.36057e-07	-0.701418	-0.945791
248689313	chr1:248689313:G:T	7.68616e-33	0.0389672	-1.10718	1.27677e-07	-0.746583	-0.96419
248689390	chr1:248689390:A:G	3.84702e-33	-0.921775	-0.838558	7.18941e-08	-1.5019	-0.783183
248689663	chr1:248689663:T:C	7.72688e-33	0.040395	-1.10332	1.28284e-07	-0.747156	-0.95888
248690256	chr1:248690256:A:G	4.38282e-33	-0.345223	-1.28472	6.65614e-08	-1.05134	-1.31082
248690774	chr1:248690774:AC:A	5.81469e-33	-6.80511e-10	-1.34724	1.84881e-07	-6.80511e-10	-1.34057
248691088	chr1:248691088:C:A	1.06637e-32	-6.80511e-10	-0.74079	3.37716e-07	-6.80511e-10	-0.738075
248691180	chr1:248691180:G:C	1.17987e-32	-6.80511e-10	-0.639642	3.38621e-07	-6.80511e-10	-0.735399
248691212	chr1:248691212:G:A	1.40024e-32	-6.80511e-10	-0.468404	4.98653e-07	-6.80511e-10	-0.34837
248691340	chr1:248691340:G:A	1.27207e-32	-0.564402	-3.54985e-10	6.6476e-07	-0.0608538	-3.54985e-10
248691348	chr1:248691348:A:G	3.64066e-33	-0.953973	-0.861494	6.43284e-08	-1.58792	-0.808355
248691546	chr1:248691546:C:T	5.88495e-33	-6.80511e-10	-1.33523	1.91304e-07	-6.80511e-10	-1.30642
248691819	chr1:248691819:C:T	5.88943e-33	-6.80511e-10	-1.33447	1.91518e-07	-6.80511e-10	-1.3053
248691825	chr1:248691825:C:T	1.28744e-32	-6.80511e-10	-0.552391	4.35014e-07	-6.80511e-10	-0.484903
248691919	chr1:248691919:GTC:G	4.91222e-33	-0.539637	-0.976268	8.24385e-08	-1.23588	-0.912346
248692004	chr1:248692004:T:C	5.55054e-34	-2.33652	-1.3598	1.72194e-08	-2.35826	-1.35598
248692229	chr1:248692229:G:A	7.59115e-33	-6.80511e-10	-1.08065	2.26917e-07	-6.80511e-10	-1.1357
248692457	chr1:248692457:G:C	3.11499e-33	-0.731587	-1.23982	5.07711e-08	-1.3654	-1.26755
248692582	chr1:248692582:A:G	7.21908e-33	-6.80511e-10	-1.1309	2.30575e-07	-6.80511e-10	-1.1197
248692708	chr1:248692708:T:C	4.17747e-33	-0.730286	-0.947638	6.83806e-08	-1.39669	-0.938496
248692722	chr1:248692722:TA:T	4.81586e-33	-0.728869	-0.806847	8.49069e-08	-1.37035	-0.748369
248692865	chr1:248692865:G:T	4.01056e-33	-0.826332	-0.892367	7.15613e-08	-1.45146	-0.838264
248693046	chr1:248693046:C:T	1.46606e-32	-6.80511e-10	-0.422465	4.15666e-07	-6.80511e-10	-0.530399
248693371	chr1:248693371:G:C	3.10657e-33	-1.13566	-0.838448	4.52575e-07	0.398487	-0.843815
248693499	chr1:248693499:TGATAA:T	5.22615e-32	-6.80511e-10	0.848628	1.61176e-06	-6.80511e-10	0.824803
248693891	chr1:248693891:G:A	2.25489e-33	-1.13318	-1.16136	4.19645e-08	-1.69891	-1.12454
248693923	chr1:248693923:A:G	4.02744e-33	-0.799655	-0.914845	7.30114e-08	-1.41815	-0.851516
248693978	chr1:248693978:C:T	6.10751e-33	-6.80511e-10	-1.29811	2.00685e-07	-6.80511e-10	-1.25854
248694314	chr1:248694314:A:T	9.92008e-33	0.220629	-1.0337	1.73082e-07	-0.533535	-0.87298
248694378	chr1:248694378:G:A	3.46423e-33	-0.910832	-0.954308	6.4158e-08	-1.5014	-0.897534
248694380	chr1:248694380:A:G	1.73741e-33	-1.19976	-1.35548	6.45724e-08	-1.0332	-1.35929
248694728	chr1:248694728:A:G	3.46952e-33	-0.908801	-0.954815	6.44579e-08	-1.50114	-0.893125
248694732	chr1:248694732:A:G	5.40588e-32	-6.80511e-10	0.882441	1.71825e-06	-6.80511e-10	0.888779
248695154	chr1:248695154:C:T	7.67054e-33	-6.80511e-10	-1.07024	2.44672e-07	-6.80511e-10	-1.06036
248695233	chr1:248695233:T:TG	1.62492e-33	-1.38183	-1.24035	3.04787e-08	-1.91644	-1.22682
248695241	chr1:248695241:T:G	1.4315e-33	-1.50166	-1.24725	2.78172e-08	-1.99989	-1.23473
248696754	chr1:248696754:C:T	3.72361e-33	-0.486551	-1.30639	5.73586e-08	-1.20174	-1.30922
248696963	chr1:248696963:C:T	4.01413e-33	-0.357986	-1.35983	5.80319e-08	-1.13946	-1.35983
248697340	chr1:248697340:A:C	2.70362e-33	-1.00675	-1.10629	4.88835e-08	-1.58779	-1.08305
248697359	chr1:248697359:C:T	1.0355e-32	-6.80511e-10	-0.770164	3.08295e-07	-6.80511e-10	-0.829223
248697506	chr1:248697506:C:T	2.61284e-33	-1.01912	-1.12807	4.75442e-08	-1.59312	-1.10549
248697748	chr1:248697748:A:G	5.76678e-32	-6.80511e-10	0.947068	1.55575e-06	-6.80511e-10	0.789432
248697868	chr1:248697868:C:T	2.82489e-33	-0.97183	-1.09733	5.07316e-08	-1.56005	-1.07369
248698222	chr1:248698222:G:T	2.74406e-33	-0.997809	-1.10038	4.95671e-08	-1.58031	-1.07665
248698296	chr1:248698296:G:A	2.65255e-33	-1.03628	-1.09583	4.84013e-08	-1.60864	-1.07211
248698515	chr1:248698515:C:G	3.3809e-33	-0.828232	-1.06126	5.75043e-08	-1.46411	-1.04431
248698653	chr1:248698653:A:G	6.2203e-33	-6.80511e-10	-1.27981	1.98928e-07	-6.80511e-10	-1.26734
248698685	chr1:248698685:A:G	3.27937e-33	-0.84473	-1.07525	5.58901e-08	-1.4782	-1.05869
248698784	chr1:248698784:C:T	1.06318e-32	-6.80511e-10	-0.743779	3.45208e-07	-6.80511e-10	-0.716134
248698815	chr1:248698815:G:A	7.63539e-33	-6.80511e-10	-1.07484	2.43533e-07	-6.80511e-10	-1.06503
248699012	chr1:248699012:C:T	7.8092e-34	-2.25528	-1.09963	2.25443e-08	-2.31035	-1.13445
248699120	chr1:248699120:T:C	6.13322e-33	-6.80511e-10	-1.29391	1.916e-07	-6.80511e-10	-1.30487
248699216	chr1:248699216:T:C	7.09274e-33	0.0752402	-1.2238	1.1624e-07	-0.671272	-1.13335
248699295	chr1:248699295:T:C	2.91702e-33	-0.941375	-1.09569	5.20262e-08	-1.53643	-1.0721
248700241	chr1:248700241:A:G	5.95171e-33	-6.80511e-10	-1.32395	1.89702e-07	-6.80511e-10	-1.31482
248700475	chr1:248700475:T:A	2.87476e-33	-0.77266	-1.279	4.75965e-08	-1.42298	-1.27454
248700963	chr1:248700963:A:G	4.0718e-33	-0.355106	-1.34844	1.36114e-07	-0.287112	-1.35967
248701013	chr1:248701013:G:A	2.26506e-33	-2.29003	-3.54985e-10	8.65518e-08	-2.09954	-3.54985e-10
248701022	chr1:248701022:A:G	5.76277e-33	-6.80511e-10	-1.35621	1.81852e-07	-6.80511e-10	-1.35709
248701090	chr1:248701090:A:T	3.83806e-33	-0.418197	-1.34447	1.27785e-07	-0.351232	-1.3587
248701112	chr1:248701112:A:G	6.91838e-33	-6.80511e-10	-1.17345	2.20753e-07	-6.80511e-10	-1.16324
248701186	chr1:248701186:C:G	3.91008e-33	-0.407592	-1.33648	1.29635e-07	-0.339246	-1.35631
248701429	chr1:248701429:C:T	1.32055e-32	-6.80511e-10	-0.526996	4.87201e-07	-6.80511e-10	-0.371603
248701564	chr1:248701564:G:A	3.79165e-33	-0.425887	-1.34894	1.26802e-07	-0.357924	-1.35973
248701575	chr1:248701575:A:C	5.89014e-33	-6.80511e-10	-1.33435	1.89721e-07	-6.80511e-10	-1.31473
248702025	chr1:248702025:G:A	1.46642e-31	-6.80511e-10	1.88036	4.46817e-06	-6.80511e-10	1.84445
248702134	chr1:248702134:A:G	4.16644e-33	-0.338246	-1.34232	1.38644e-07	-0.270083	-1.35829
248702256	chr1:248702256:G:A	3.85083e-33	-0.647368	-1.11197	5.99169e-08	-1.3663	-1.10102
248702314	chr1:248702314:A:G	4.06915e-33	-0.376847	-1.32735	1.3403e-07	-0.310076	-1.35214
248702424	chr1:248702424:T:C	3.19145e-33	-0.776888	-1.17027	5.19326e-08	-1.44638	-1.16395
248702620	chr1:248702620:C:A	3.27469e-33	-0.564814	-1.35659	1.09665e-07	-0.50383	-1.35902
248702721	chr1:248702721:C:T	6.25262e-33	-6.80511e-10	-1.27463	2.06536e-07	-6.80511e-10	-1.2298
248703037	chr1:248703037:C:A	4.06504e-32	0.597378	-3.54985e-10	7.07257e-07	0.00111482	-3.54985e-10
248703228	chr1:248703228:CCTT:C	7.5251e-34	-2.43701	-0.954962	2.1796e-08	-2.37702	-1.10153
248703475	chr1:248703475:C:A	7.899e-33	-6.80511e-10	-1.04089	2.61396e-07	-6.80511e-10	-0.994243
248703536	chr1:248703536:T:C	1.14618e-32	-6.80511e-10	-0.668609	4.19072e-07	-6.80511e-10	-0.522238
248703563	chr1:248703563:T:C	1.1014e-32	0.554309	-1.26277	1.6391e-07	-0.267127	-1.19383
248703602	chr1:248703602:A:G	9.6726e-33	0.480905	-1.31924	1.41493e-07	-0.335942	-1.27209
248704023	chr1:248704023:G:C	1.70668e-32	-0.270498	-3.54985e-10	2.59965e-07	-0.999733	-3.54985e-10
248704049	chr1:248704049:T:C	1.89327e-32	-0.166743	-3.54985e-10	2.8103e-07	-0.921818	-3.54985e-10
248704257	chr1:248704257:G:A	2.04299e-32	-0.0906305	-3.54985e-10	2.99565e-07	-0.857947	-3.54985e-10
248704401	chr1:248704401:G:A	5.23381e-33	-1.45249	-3.54985e-10	1.05657e-07	-1.90008	-3.54985e-10
248704448	chr1:248704448:G:C	1.45415e-32	-0.430628	-3.54985e-10	2.31086e-07	-1.11749	-3.54985e-10
248704676	chr1:248704676:T:A	1.64724e-32	-0.305944	-3.54985e-10	2.55446e-07	-1.01727	-3.54985e-10
248704818	chr1:248704818:CCACCCATTAG:C	1.52508e-32	-0.383	-3.54985e-10	2.36251e-07	-1.09538	-3.54985e-10
248705005	chr1:248705005:A:G	1.61257e-32	-0.327216	-3.54985e-10	2.49502e-07	-1.04081	-3.54985e-10
248705218	chr1:248705218:T:C	1.46153e-32	-0.425563	-3.54985e-10	2.30199e-07	-1.12134	-3.54985e-10
248705259	chr1:248705259:C:T	1.54835e-32	-0.367858	-3.54985e-10	2.36822e-07	-1.09297	-3.54985e-10
248705805	chr1:248705805:G:T	1.61625e-32	-0.324938	-3.54985e-10	2.50764e-07	-1.03577	-3.54985e-10
248705916	chr1:248705916:G:A	2.63164e-32	0.16256	-3.54985e-10	6.24634e-07	-0.123114	-3.54985e-10
248706156	chr1:248706156:G:A	1.58964e-32	-0.341539	-3.54985e-10	2.46429e-07	-1.05321	-3.54985e-10
248706264	chr1:248706264:T:C	1.58827e-32	-0.342398	-3.54985e-10	2.46323e-07	-1.05363	-3.54985e-10
248706365	chr1:248706365:A:T	2.16648e-33	-2.33453	-3.54985e-10	6.47448e-08	-2.38983	-3.54985e-10
248706874	chr1:248706874:G:A	1.47875e-32	-0.413847	-3.54985e-10	2.30239e-07	-1.12116	-3.54985e-10
248707452	chr1:248707452:A:G	1.59017e-32	-0.341207	-3.54985e-10	2.4641e-07	-1.05328	-3.54985e-10
248707520	chr1:248707520:A:G	1.62297e-32	-0.320786	-3.54985e-10	2.50597e-07	-1.03643	-3.54985e-10
248708094	chr1:248708094:G:T	1.71094e-32	-0.268002	-3.54985e-10	2.60116e-07	-0.999153	-3.54985e-10
248708105	chr1:248708105:G:A	1.89062e-32	-0.168143	-3.54985e-10	2.82781e-07	-0.915607	-3.54985e-10
248708726	chr1:248708726:G:A	1.73548e-32	-0.253761	-3.54985e-10	2.61029e-07	-0.995649	-3.54985e-10
248708749	chr1:248708749:A:G	1.83581e-32	-0.197563	-3.54985e-10	2.72982e-07	-0.950875	-3.54985e-10
248709045	chr1:248709045:C:G	8.62842e-33	-0.95257	-3.54985e-10	1.72079e-07	-1.41233	-3.54985e-10
248710300	chr1:248710300:TTTTAC:T	1.53836e-32	-0.374332	-3.54985e-10	2.36233e-07	-1.09546	-3.54985e-10
248710358	chr1:248710358:A:G	4.10494e-32	0.607144	-3.54985e-10	4.70317e-07	-0.406872	-3.54985e-10
248711884	chr1:248711884:C:T	1.58765e-32	-0.342793	-3.54985e-10	2.4667e-07	-1.05223	-3.54985e-10
248713400	chr1:248713400:C:T	2.71421e-33	-0.760284	-1.34885	8.91646e-08	-0.710182	-1.35961
248713558	chr1:248713558:C:A	5.74199e-33	-6.80511e-10	-1.35983	1.8135e-07	-6.80511e-10	-1.35985
248713743	chr1:248713743:A:G	1.98148e-33	-2.42379	-3.54985e-10	6.14064e-08	-2.44277	-3.54985e-10
248713814	chr1:248713814:G:T	5.93229e-33	-6.80511e-10	-1.32722	1.89603e-07	-6.80511e-10	-1.31534
248713968	chr1:248713968:C:A	2.64843e-32	0.272169	-0.103247	3.50016e-07	-0.630904	-0.071396
248714019	chr1:248714019:T:A	2.12984e-33	-0.999785	-1.3518	7.08384e-08	-0.94004	-1.35984
248714089	chr1:248714089:C:T	6.01721e-33	-6.80511e-10	-1.31301	1.92733e-07	-6.80511e-10	-1.29897
248714130	chr1:248714130:A:G	2.61383e-33	-0.80936	-1.33745	8.5511e-08	-0.755682	-1.35595
248714272	chr1:248714272:G:A	2.3119e-33	-0.934059	-1.3355	7.55268e-08	-0.880778	-1.35501
248714488	chr1:248714488:T:C	1.97564e-33	-2.42674	-3.54985e-10	6.67436e-08	-2.35942	-3.54985e-10
248714524	chr1:248714524:G:A	2.15302e-33	-2.34076	-3.54985e-10	7.82004e-08	-2.201	-3.54985e-10
248714626	chr1:248714626:G:A	2.126e-33	-1.00235	-1.35104	7.06264e-08	-0.943025	-1.35985
248714695	chr1:248714695:G:C	2.05361e-33	-1.03539	-1.35264	6.80139e-08	-0.980779	-1.35979
248714850	chr1:248714850:A:G	2.31717e-33	-0.911106	-1.35618	7.98403e-08	-0.821958	-1.35829
248714960	chr1:248714960:G:C	5.77616e-33	-6.80511e-10	-1.35389	1.82859e-07	-6.80511e-10	-1.35156
248715018	chr1:248715018:C:T	8.63509e-33	-6.80511e-10	-0.951798	2.73019e-07	-6.80511e-10	-0.95074
248715801	chr1:248715801:A:T	2.44016e-33	-0.867844	-1.34773	8.07801e-08	-0.808983	-1.35957
248716162	chr1:248716162:A:G	2.08034e-33	-2.3751	-3.54985e-10	1.05569e-07	-1.90091	-3.54985e-10
248716396	chr1:248716396:C:T	5.84127e-33	-6.80511e-10	-1.34268	1.84551e-07	-6.80511e-10	-1.34236
248716506	chr1:248716506:C:T	2.57029e-33	-0.822458	-1.34115	8.41762e-08	-0.76997	-1.3574
248716926	chr1:248716926:A:AATT	9.21695e-33	0.281598	-1.16818	1.53425e-07	-0.480927	-1.04614
248717261	chr1:248717261:C:G	2.60455e-33	-0.806343	-1.34403	8.55763e-08	-0.752509	-1.35836
248717816	chr1:248717816:G:C	9.46422e-33	0.40706	-1.26717	1.45275e-07	-0.386302	-1.19535
248717974	chr1:248717974:A:G	8.43782e-33	0.213608	-1.18852	1.41042e-07	-0.538172	-1.07305
248718690	chr1:248718690:C:T	8.55414e-33	-6.80511e-10	-0.961216	2.5791e-07	-6.80511e-10	-1.00767
248718790	chr1:248718790:G:A	1.47203e-33	-1.37465	-1.34634	4.80256e-08	-1.32922	-1.35933
248718864	chr1:248718864:A:G	6.14527e-33	-6.80511e-10	-1.29195	1.93954e-07	-6.80511e-10	-1.29266
248719221	chr1:248719221:T:C	2.03368e-33	-1.04965	-1.34814	6.73135e-08	-0.99129	-1.35963
248719482	chr1:248719482:AAAAC:A	8.70561e-33	-6.80511e-10	-0.943664	2.62383e-07	-6.80511e-10	-0.990474
248719604	chr1:248719604:T:C	2.65303e-33	-0.791897	-1.34003	8.6856e-08	-0.739045	-1.35698
248719748	chr1:248719748:C:T	2.32724e-33	-0.928264	-1.33469	7.6394e-08	-0.869657	-1.35472
248720222	chr1:248720222:G:A	2.04609e-33	-1.04048	-1.35122	6.76594e-08	-0.985942	-1.35985
248720513	chr1:248720513:A:G	2.604e-33	-0.808559	-1.34202	8.54362e-08	-0.754803	-1.35771
248720531	chr1:248720531:A:G	6.64648e-33	-6.80511e-10	-1.21354	2.13259e-07	-6.80511e-10	-1.19777
248720714	chr1:248720714:T:C	2.72105e-33	-0.769014	-1.3376	8.89855e-08	-0.715793	-1.35601
248721112	chr1:248721112:G:A	5.93684e-33	-6.80511e-10	-1.32645	1.89773e-07	-6.80511e-10	-1.31445
248721146	chr1:248721146:TAAC:T	5.92832e-33	-6.80511e-10	-1.32789	1.8944e-07	-6.80511e-10	-1.31621
248721831	chr1:248721831:C:G	2.12144e-33	-1.00489	-1.35065	7.04365e-08	-0.945726	-1.35984
248721916	chr1:248721916:G:T	2.61974e-33	-0.807338	-1.33722	8.56851e-08	-0.753745	-1.35586
248721932	chr1:248721932:C:T	1.04001e-32	-6.80511e-10	-0.765815	3.08518e-07	-6.80511e-10	-0.8285
248721934	chr1:248721934:T:TAGAG	2.12608e-33	-1.0005	-1.35286	7.0755e-08	-0.941302	-1.35975
248722455	chr1:248722455:T:G	2.32197e-33	-1.0219	-1.24331	8.63577e-08	-0.923423	-1.17836
248722514	chr1:248722514:T:C	2.06921e-33	-2.38046	-3.54985e-10	1.10074e-07	-1.85913	-3.54985e-10
248722935	chr1:248722935:T:A	1.02197e-32	-6.80511e-10	-0.783313	3.12838e-07	-6.80511e-10	-0.814593
248723764	chr1:248723764:T:C	3.21894e-33	-0.703348	-1.23523	5.25003e-08	-1.36877	-1.23069
248723811	chr1:248723811:A:G	5.87312e-33	-6.80511e-10	-1.33724	1.87368e-07	-6.80511e-10	-1.32721
248723831	chr1:248723831:G:A	2.99639e-33	-0.650414	-1.35981	1.01196e-07	-0.590325	-1.35289
248724360	chr1:248724360:G:A	5.89061e-33	-6.80511e-10	-1.33427	1.88022e-07	-6.80511e-10	-1.32372
248724593	chr1:248724593:C:A	7.21321e-32	0.450662	0.720206	9.36811e-07	-0.494997	0.777198
248724971	chr1:248724971:T:C	1.0024e-32	-0.00539591	-0.797253	1.37944e-07	-0.860673	-0.772761
248725059	chr1:248725059:G:A	4.32597e-33	-0.291409	-1.35159	1.4275e-07	-0.239387	-1.3598
248725502	chr1:248725502:A:C	5.97141e-33	-6.80511e-10	-1.32065	1.88499e-07	-6.80511e-10	-1.32119
248726183	chr1:248726183:C:T	9.2692e-33	-0.880935	-3.54985e-10	4.6715e-07	-0.41363	-3.54985e-10
248726658	chr1:248726658:T:C	1.35661e-32	-6.80511e-10	-0.500058	4.52125e-07	-6.80511e-10	-0.446321
248726818	chr1:248726818:G:C	1.07482e-32	0.535188	-1.26808	1.62384e-07	-0.273392	-1.19693
248727148	chr1:248727148:C:T	4.71415e-33	-0.20797	-1.34909	1.55384e-07	-0.154927	-1.35945
248727252	chr1:248727252:T:C	5.93705e-33	-6.80511e-10	-1.32642	1.89793e-07	-6.80511e-10	-1.31435
248727265	chr1:248727265:C:CA	5.98288e-33	-6.80511e-10	-1.31873	1.93987e-07	-6.80511e-10	-1.29249
248727372	chr1:248727372:G:T	3.10927e-33	-0.619171	-1.35407	1.03014e-07	-0.565759	-1.35965
248727482	chr1:248727482:T:C	5.97455e-33	-6.80511e-10	-1.32012	1.93641e-07	-6.80511e-10	-1.29428
248727513	chr1:248727513:A:G	9.44379e-33	-6.80511e-10	-0.862274	3.10406e-07	-6.80511e-10	-0.822398
248727676	chr1:248727676:A:T	2.26236e-33	-1.06227	-1.22896	3.33705e-08	-1.82324	-1.22936
248728150	chr1:248728150:A:G	2.72868e-32	1.50723	-1.30846	2.18043e-07	0.153074	-1.32866
248728352	chr1:248728352:T:C	1.22411e-32	-6.80511e-10	-0.60283	3.77634e-07	-6.80511e-10	-0.626355
248728463	chr1:248728463:G:T	6.81668e-33	-6.80511e-10	-1.18826	2.1736e-07	-6.80511e-10	-1.17873
248728549	chr1:248728549:A:G	4.17566e-33	-0.323449	-1.35491	1.39492e-07	-0.262513	-1.35976
248728738	chr1:248728738:T:C	9.96211e-33	-6.80511e-10	-0.808842	3.26739e-07	-6.80511e-10	-0.771118
248728893	chr1:248728893:A:C	2.18457e-33	-1.01671	-1.3095	7.75973e-08	-0.946439	-1.26231
248729104	chr1:248729104:A:G	1.98272e-33	-1.12049	-1.30267	7.00504e-08	-1.05578	-1.25528
248729278	chr1:248729278:C:T	1.05444e-32	-6.80511e-10	-0.752038	3.14235e-07	-6.80511e-10	-0.81014
248729608	chr1:248729608:G:A	9.7793e-33	-6.80511e-10	-0.827363	2.93037e-07	-6.80511e-10	-0.879983
248729634	chr1:248729634:T:C	1.98899e-33	-1.1196	-1.3004	7.03273e-08	-1.05496	-1.25216
248729930	chr1:248729930:A:G	4.49103e-33	-0.246463	-1.35909	1.49793e-07	-0.193732	-1.35729
248729983	chr1:248729983:T:C	1.97501e-33	-1.1223	-1.30476	6.97384e-08	-1.05763	-1.2579
248730076	chr1:248730076:G:A	4.52783e-33	-0.239123	-1.35827	1.51539e-07	-0.181048	-1.35839
248730145	chr1:248730145:C:T	1.00588e-32	-6.80511e-10	-0.799183	3.30069e-07	-6.80511e-10	-0.760978
248730334	chr1:248730334:C:T	8.2682e-33	-6.80511e-10	-0.995215	2.69784e-07	-6.80511e-10	-0.962659
248730400	chr1:248730400:A:G	9.25127e-33	-6.80511e-10	-0.882871	3.04112e-07	-6.80511e-10	-0.842884
248730472	chr1:248730472:G:GA	9.78366e-33	-6.80511e-10	-0.826918	3.22748e-07	-6.80511e-10	-0.783409
248730478	chr1:248730478:TAAATA:T	4.90213e-33	-0.158453	-1.35951	1.63914e-07	-0.104702	-1.35623
248730694	chr1:248730694:T:G	1.14858e-32	-6.80511e-10	-0.666516	3.77717e-07	-6.80511e-10	-0.626135
248730897	chr1:248730897:G:A	1.00117e-32	-6.80511e-10	-0.803874	3.28421e-07	-6.80511e-10	-0.765983
248731223	chr1:248731223:T:G	2.88674e-33	-0.80386	-1.24364	9.95509e-08	-0.78026	-1.17935
248731238	chr1:248731238:G:A	1.03353e-32	-6.80511e-10	-0.772067	3.39414e-07	-6.80511e-10	-0.73306
248731246	chr1:248731246:G:A	4.27403e-33	-0.296477	-1.3586	1.41554e-07	-0.249603	-1.358
248731279	chr1:248731279:T:C	4.11122e-33	-0.33444	-1.35947	1.36274e-07	-0.289232	-1.35638
248731356	chr1:248731356:G:C	1.8915e-33	-1.18283	-1.28743	6.68137e-08	-1.12351	-1.23486
248731493	chr1:248731493:A:C	1.12098e-32	-6.80511e-10	-0.690846	3.68396e-07	-6.80511e-10	-0.651121
248731622	chr1:248731622:C:T	3.92378e-33	-0.38149	-1.35909	1.29866e-07	-0.336507	-1.35727
248731638	chr1:248731638:G:T	4.31351e-33	-0.286202	-1.35968	1.434e-07	-0.239051	-1.35559
248731698	chr1:248731698:G:A	4.39332e-33	-0.268025	-1.35952	1.4641e-07	-0.21765	-1.35622
248731782	chr1:248731782:A:G	9.55533e-33	-6.80511e-10	-0.850532	3.03745e-07	-6.80511e-10	-0.844092
248731882	chr1:248731882:A:T	1.84741e-33	-1.14732	-1.34653	6.36049e-08	-1.08845	-1.31914
248731996	chr1:248731996:G:A	2.18903e-33	-1.02893	-1.29524	7.78741e-08	-0.960104	-1.24508
248732006	chr1:248732006:C:T	5.21932e-33	-0.184302	-1.27096	6.23502e-08	-1.26227	-1.16525
248732087	chr1:248732087:A:G	4.64791e-33	-0.211826	-1.35939	1.54386e-07	-0.164216	-1.35661
248732287	chr1:248732287:G:A	6.71918e-33	-0.456359	-0.746306	8.19371e-08	-1.41948	-0.734849
248732314	chr1:248732314:G:T	1.94759e-33	-2.44104	-3.54985e-10	6.23742e-08	-2.42713	-3.54985e-10
248732511	chr1:248732511:C:G	3.02321e-32	1.26406	-0.962791	2.7143e-07	0.151647	-1.10822
248732715	chr1:248732715:T:C	3.03009e-33	-0.77422	-1.22482	7.26549e-08	-1.00608	-1.26848
248732892	chr1:248732892:C:T	5.26376e-33	-0.0902622	-1.35652	1.77072e-07	-0.0424373	-1.34129
248732927	chr1:248732927:C:T	3.40582e-33	-0.537867	-1.34428	1.16743e-07	-0.484682	-1.31562
248733005	chr1:248733005:G:A	3.42968e-33	-0.520002	-1.35516	1.16464e-07	-0.466633	-1.33607
248733262	chr1:248733262:A:G	5.15142e-33	-0.110298	-1.35806	6.38945e-08	-1.0609	-1.34215
248733289	chr1:248733289:G:T	2.19577e-33	-1.87467	-0.44643	5.0097e-08	-2.01276	-0.633559
248733454	chr1:248733454:T:C	1.81352e-33	-1.31407	-1.1983	6.5378e-08	-1.25332	-1.12678
248733794	chr1:248733794:C:G	2.35128e-33	-0.982899	-1.26977	3.33727e-08	-1.86608	-1.18646
248733815	chr1:248733815:A:G	1.08884e-32	-6.80511e-10	-0.719937	3.58319e-07	-6.80511e-10	-0.678857
248733908	chr1:248733908:A:C	1.37727e-32	-6.80511e-10	-0.484944	3.80485e-07	-6.80511e-10	-0.618833
248733921	chr1:248733921:A:G	4.24014e-33	-1.2744	-0.388637	6.38759e-08	-1.97337	-0.429968
248734051	chr1:248734051:T:C	2.12468e-33	-0.997734	-1.35628	3.58509e-08	-1.65034	-1.33057
248734052	chr1:248734052:G:T	2.1479e-33	-0.987804	-1.35534	3.617e-08	-1.64415	-1.3279
248734244	chr1:248734244:C:T	6.19083e-33	-6.80511e-10	-1.28456	2.04806e-07	-6.80511e-10	-1.23822
248734308	chr1:248734308:G:A	5.77052e-33	-6.80511e-10	-1.35487	1.82315e-07	-6.80511e-10	-1.35455
248734382	chr1:248734382:T:G	2.40717e-32	1.31784	-1.24443	5.12174e-07	0.884365	-1.20598
248734425	chr1:248734425:T:C	6.06394e-33	-6.80511e-10	-1.30527	1.99552e-07	-6.80511e-10	-1.26421
248734461	chr1:248734461:A:G	1.06986e-33	-1.95356	-1.08655	4.3213e-08	-1.8016	-0.992538
248734625	chr1:248734625:A:G	6.1543e-33	-6.80511e-10	-1.29048	2.03307e-07	-6.80511e-10	-1.24556
248734774	chr1:248734774:T:A	5.94806e-33	-6.80511e-10	-1.32457	1.94265e-07	-6.80511e-10	-1.29106
248734992	chr1:248734992:TA:T	7.65926e-33	-6.80511e-10	-1.07172	2.33335e-07	-6.80511e-10	-1.1078
248735084	chr1:248735084:A:G	1.18027e-33	-1.90699	-1.0349	4.79391e-08	-1.75643	-0.93392
248735096	chr1:248735096:T:C	1.07465e-33	-1.94917	-1.08646	4.32722e-08	-1.79868	-0.994085
248735143	chr1:248735143:G:A	5.74214e-33	-6.80511e-10	-1.3598	1.81353e-07	-6.80511e-10	-1.35983
248735161	chr1:248735161:C:A	1.15525e-32	-6.80511e-10	-0.660727	3.81777e-07	-6.80511e-10	-0.615443
248735212	chr1:248735212:G:A	5.83198e-33	-6.80511e-10	-1.34427	1.84303e-07	-6.80511e-10	-1.3437
248735775	chr1:248735775:A:G	1.13335e-32	-6.80511e-10	-0.67987	3.73916e-07	-6.80511e-10	-0.636248
248735794	chr1:248735794:A:G	1.97519e-31	2.1782	-3.54985e-10	6.00969e-06	2.14085	-3.54985e-10
248736072	chr1:248736072:C:T	1.09844e-32	-6.80511e-10	-0.711156	3.62786e-07	-6.80511e-10	-0.666467
248736799	chr1:248736799:A:G	1.54343e-33	-1.74106	-0.932566	6.70418e-08	-1.55612	-0.798848
248736853	chr1:248736853:G:A	4.22539e-33	-1.66652	-3.54985e-10	8.54588e-08	-2.11225	-3.54985e-10
248737036	chr1:248737036:T:TC	1.19761e-33	-1.78918	-1.13813	4.92683e-08	-1.60971	-1.05329
248737302	chr1:248737302:G:A	8.73478e-32	-6.80511e-10	1.36227	2.26021e-06	-6.80511e-10	1.16293
248737332	chr1:248737332:A:G	2.76874e-33	-0.770021	-1.31922	4.08828e-08	-1.50084	-1.34873
248737338	chr1:248737338:T:C	2.4334e-33	-0.872553	-1.34579	3.73178e-08	-1.58135	-1.35946
248737414	chr1:248737414:A:G	4.45905e-32	-6.80511e-10	0.68989	1.54624e-06	-6.80511e-10	0.783302
248737478	chr1:248737478:C:T	1.2315e-32	-6.80511e-10	-0.596811	4.03635e-07	-6.80511e-10	-0.559768
248737772	chr1:248737772:T:A	2.73618e-31	3.39969	-0.895592	0.000106372	5.87582	-0.861405
248737908	chr1:248737908:C:T	5.80212e-33	-6.80511e-10	-1.34941	1.82985e-07	-6.80511e-10	-1.35088
248737927	chr1:248737927:T:C	1.34929e-32	-6.80511e-10	-0.505469	4.65165e-07	-6.80511e-10	-0.417888
248738222	chr1:248738222:G:T	1.95395e-33	-2.43778	-3.54985e-10	6.09797e-08	-2.44974	-3.54985e-10
248738289	chr1:248738289:G:A	1.1477e-33	-1.61272	-1.35716	2.16694e-08	-2.12453	-1.35985
248738496	chr1:248738496:C:T	1.23361e-33	-1.5445	-1.35318	2.26523e-08	-2.08117	-1.35885
248738632	chr1:248738632:T:C	1.21902e-33	-1.55533	-1.35425	2.24924e-08	-2.08785	-1.35925
248738753	chr1:248738753:G:A	1.39089e-33	-1.42222	-1.35547	2.44504e-08	-2.00457	-1.35906
248738827	chr1:248738827:G:C	1.03671e-32	-6.80511e-10	-0.768997	3.41762e-07	-6.80511e-10	-0.726164
248738909	chr1:248738909:C:T	9.25579e-33	-6.80511e-10	-0.882382	3.00578e-07	-6.80511e-10	-0.854571
248739002	chr1:248739002:G:T	6.358e-33	-6.80511e-10	-1.25792	2.0485e-07	-6.80511e-10	-1.238
248739317	chr1:248739317:A:G	5.94925e-33	-6.80511e-10	-1.32437	1.94246e-07	-6.80511e-10	-1.29115
248739415	chr1:248739415:T:C	5.93613e-33	-6.80511e-10	-1.32657	1.93644e-07	-6.80511e-10	-1.29426
248739449	chr1:248739449:A:G	1.19942e-32	-6.80511e-10	-0.62321	3.94594e-07	-6.80511e-10	-0.582424
248739552	chr1:248739552:G:A	5.94306e-33	-6.80511e-10	-1.32541	1.9399e-07	-6.80511e-10	-1.29247
248739879	chr1:248739879:C:T	1.07578e-33	-2.03465	-0.999929	4.52929e-08	-1.86948	-0.877649
248740010	chr1:248740010:T:G	7.57404e-33	-6.80511e-10	-1.0829	2.47675e-07	-6.80511e-10	-1.04816
248740166	chr1:248740166:C:T	1.83567e-32	-6.80511e-10	-0.197635	6.1046e-07	-6.80511e-10	-0.146067
248740446	chr1:248740446:A:G	2.90337e-33	-0.705226	-1.33653	9.18286e-08	-0.731983	-1.30837
248740452	chr1:248740452:C:A	1.07299e-32	-6.80511e-10	-0.7346	3.54508e-07	-6.80511e-10	-0.68955
248740454	chr1:248740454:G:A	1.05917e-33	-1.87577	-1.17438	4.43889e-08	-1.67734	-1.08995
248740468	chr1:248740468:A:G	1.04671e-33	-1.98437	-1.07761	4.34964e-08	-1.81003	-0.977576
248740856	chr1:248740856:A:AGGCAT	1.55349e-32	-6.80511e-10	-0.364545	5.17022e-07	-6.80511e-10	-0.312194
248741046	chr1:248741046:G:A	1.63991e-32	-6.80511e-10	-0.310407	5.46997e-07	-6.80511e-10	-0.255837
248741119	chr1:248741119:GCAA:G	5.74721e-33	-6.80511e-10	-1.35892	1.83421e-07	-6.80511e-10	-1.3485
248741351	chr1:248741351:C:T	7.83928e-33	-6.80511e-10	-1.04848	2.46319e-07	-6.80511e-10	-1.05365
248741616	chr1:248741616:G:A	1.03016e-32	-6.80511e-10	-0.775336	3.39835e-07	-6.80511e-10	-0.731821
248743161	chr1:248743161:A:C	2.41501e-33	-1.06408	-1.16185	4.01197e-08	-1.85987	-1.00854
248743190	chr1:248743190:T:C	5.93051e-33	-6.80511e-10	-1.32752	1.8863e-07	-6.80511e-10	-1.32049
248743289	chr1:248743289:A:T	2.58795e-33	-2.15677	-3.54985e-10	7.2083e-08	-2.28246	-3.54985e-10
248743322	chr1:248743322:A:G	8.48633e-33	-6.80511e-10	-0.969174	2.77643e-07	-6.80511e-10	-0.933943
248743340	chr1:248743340:G:C	7.6327e-33	-6.80511e-10	-1.07519	2.47235e-07	-6.80511e-10	-1.04994
248743380	chr1:248743380:A:G	8.37979e-33	-6.80511e-10	-0.981808	2.73958e-07	-6.80511e-10	-0.947306
248743397	chr1:248743397:G:A	9.17414e-33	-0.891243	-3.54985e-10	2.32026e-07	-1.11343	-3.54985e-10
248743522	chr1:248743522:C:T	9.91957e-33	-6.80511e-10	-0.813122	3.22414e-07	-6.80511e-10	-0.784443
248743854	chr1:248743854:G:C	5.76986e-33	-6.80511e-10	-1.35498	1.81396e-07	-6.80511e-10	-1.3596
248743953	chr1:248743953:T:G	8.4374e-33	-6.80511e-10	-0.974958	2.65109e-07	-6.80511e-10	-0.980138
248744050	chr1:248744050:TAAAC:T	5.76244e-33	-6.80511e-10	-1.35627	1.82348e-07	-6.80511e-10	-1.35436
248744095	chr1:248744095:G:C	5.86359e-33	-6.80511e-10	-1.33887	1.86567e-07	-6.80511e-10	-1.33149
248744257	chr1:248744257:A:T	5.84164e-33	-6.80511e-10	-1.34262	1.85577e-07	-6.80511e-10	-1.33681
248744286	chr1:248744286:T:C	8.92401e-33	-6.80511e-10	-0.918886	2.78697e-07	-6.80511e-10	-0.930153
248744351	chr1:248744351:A:G	6.92658e-33	-1.12261	-0.0496573	2.05849e-07	-1.17412	-0.0590106
248744377	chr1:248744377:C:T	5.31726e-34	-2.38056	-1.3587	1.70321e-08	-2.37633	-1.34885
248744808	chr1:248744808:A:AC	5.7493e-33	-6.80511e-10	-1.35855	1.81879e-07	-6.80511e-10	-1.35694
248744871	chr1:248744871:C:T	8.99581e-34	-1.8567	-1.35676	2.55926e-08	-1.95984	-1.35814
248745041	chr1:248745041:C:T	5.87489e-33	-6.80511e-10	-1.33694	1.87035e-07	-6.80511e-10	-1.32898
248745105	chr1:248745105:C:T	2.51304e-33	-0.828508	-1.35763	7.51184e-08	-0.882808	-1.35841
248745207	chr1:248745207:T:C	1.19115e-33	-1.70306	-1.22965	4.74791e-08	-1.53167	-1.16832
248745765	chr1:248745765:T:C	5.81075e-33	-6.80511e-10	-1.34792	1.84121e-07	-6.80511e-10	-1.34469
248745792	chr1:248745792:G:A	6.81585e-33	-6.80511e-10	-1.18838	2.15455e-07	-6.80511e-10	-1.18753
248745850	chr1:248745850:T:C	2.71472e-33	-1.28703	-0.821917	3.8209e-08	-1.9894	-0.927806
248746498	chr1:248746498:T:C	9.94556e-34	-1.82492	-1.28817	3.0244e-08	-1.92235	-1.22863
248748931	chr1:248748931:C:A	5.87578e-33	-6.80511e-10	-1.33679	1.87012e-07	-6.80511e-10	-1.32911
248749970	chr1:248749970:GAC:G	5.82319e-33	-6.80511e-10	-1.34578	1.84151e-07	-6.80511e-10	-1.34452
248750275	chr1:248750275:GAAGCTTTGA:G	8.75635e-33	-6.80511e-10	-0.937853	2.77291e-07	-6.80511e-10	-0.935212
248750448	chr1:248750448:C:A	5.2318e-34	-2.44894	-1.30652	1.78652e-08	-2.41824	-1.25919
248750625	chr1:248750625:T:G	1.87353e-33	-2.28979	-0.190019	5.07519e-08	-2.28756	-0.345769
248750933	chr1:248750933:G:A	2.32159e-33	-1.22948	-1.0359	6.52362e-08	-1.43284	-0.949428
248751430	chr1:248751430:T:G	6.93787e-33	-6.80511e-10	-1.17064	2.13994e-07	-6.80511e-10	-1.19433
248751703	chr1:248751703:G:A	1.2831e-33	-1.53861	-1.31974	3.62846e-08	-1.62907	-1.33981
248751770	chr1:248751770:C:T	3.22088e-33	-0.614439	-1.32354	3.62974e-08	-1.63054	-1.33799
248751846	chr1:248751846:A:G	5.74485e-33	-6.80511e-10	-1.35933	1.81784e-07	-6.80511e-10	-1.35746
248751944	chr1:248751944:A:C	1.11609e-33	-1.65109	-1.34671	3.16864e-08	-1.74982	-1.35457
248752125	chr1:248752125:T:C	7.57152e-33	-6.80511e-10	-1.08324	2.38088e-07	-6.80511e-10	-1.08764
248752339	chr1:248752339:C:G	6.1547e-33	-6.80511e-10	-1.29041	1.95735e-07	-6.80511e-10	-1.28352
248752378	chr1:248752378:T:G	2.05918e-33	-1.477	-0.908327	5.86599e-08	-1.55996	-0.928561
248752497	chr1:248752497:C:T	3.51058e-32	-6.80511e-10	0.450735	1.38462e-06	-6.80511e-10	0.672901
248753780	chr1:248753780:ACACAT:CCACAT	1.1181e-33	-1.64029	-1.35571	3.31805e-08	-1.69999	-1.35833
248753865	chr1:248753865:A:C	1.39399e-33	-1.41836	-1.3571	4.12674e-08	-1.48559	-1.35462
248754237	chr1:248754237:A:C	1.38363e-33	-1.463	-1.31992	4.08289e-08	-1.52396	-1.32693
248754262	chr1:248754262:A:C	1.34064e-33	-1.50563	-1.30886	3.97192e-08	-1.56093	-1.31752
248754405	chr1:248754405:A:G	1.2125e-33	-1.6077	-1.30725	3.60567e-08	-1.65945	-1.31574
248754677	chr1:248754677:G:T	5.94668e-33	-6.80511e-10	-1.3248	1.90717e-07	-6.80511e-10	-1.30949
248754790	chr1:248754790:A:T	6.06999e-33	-6.80511e-10	-1.30427	1.91009e-07	-6.80511e-10	-1.30796
248755126	chr1:248755126:C:A	1.3586e-31	-6.80511e-10	1.804	5.18165e-06	-6.80511e-10	1.9926
248755719	chr1:248755719:C:T	1.87153e-33	-1.33818	-1.1427	5.4829e-08	-1.40337	-1.15269
248755930	chr1:248755930:G:A	1.43542e-33	-1.42667	-1.3195	4.22173e-08	-1.49145	-1.326
248755933	chr1:248755933:C:T	5.85698e-33	-6.80511e-10	-1.34	1.86645e-07	-6.80511e-10	-1.33107
248756183	chr1:248756183:A:G	1.41898e-33	-1.47554	-1.28215	4.1636e-08	-1.54127	-1.29005
248756252	chr1:248756252:G:A	1.41162e-33	-1.42236	-1.34053	4.1585e-08	-1.48734	-1.3452
248756601	chr1:248756601:C:G	1.33866e-33	-1.64994	-1.16602	4.05337e-08	-1.76878	-1.08936
248756680	chr1:248756680:C:A	2.52584e-33	-0.969837	-1.21122	4.93508e-08	-1.40589	-1.25544
248757084	chr1:248757084:C:T	6.24127e-34	-2.41598	-1.16305	1.89844e-08	-2.41888	-1.19778
248757221	chr1:248757221:G:A	1.9287e-33	-2.45078	-3.54985e-10	6.57902e-08	-2.37381	-3.54985e-10
248757236	chr1:248757236:G:A	5.81862e-33	-6.80511e-10	-1.34657	1.84016e-07	-6.80511e-10	-1.34526
248757446	chr1:248757446:T:C	6.48144e-34	-2.18673	-1.35454	2.0673e-08	-2.17875	-1.3527
248757517	chr1:248757517:A:G	1.17244e-32	-6.80511e-10	-0.645958	3.83991e-07	-6.80511e-10	-0.60966
248757713	chr1:248757713:T:C	1.03632e-32	-6.80511e-10	-0.76937	3.40018e-07	-6.80511e-10	-0.731282
248757840	chr1:248757840:C:A	7.04322e-33	-6.80511e-10	-1.15557	2.21979e-07	-6.80511e-10	-1.1577
248757917	chr1:248757917:C:T	5.62718e-34	-2.37563	-1.30698	1.79734e-08	-2.36896	-1.30243
248758283	chr1:248758283:C:T	6.41417e-34	-2.32866	-1.22304	1.96875e-08	-2.32865	-1.25164
248758361	chr1:248758361:A:G	6.28766e-34	-2.32671	-1.24492	1.92804e-08	-2.3289	-1.27229
248758424	chr1:248758424:T:C	9.05161e-34	-1.94169	-1.26558	2.45842e-08	-2.05293	-1.30524
248758486	chr1:248758486:C:T	6.36401e-34	-2.32368	-1.23587	1.94615e-08	-2.32723	-1.26461
248758625	chr1:248758625:G:A	8.26953e-33	-6.80511e-10	-0.995053	2.60245e-07	-6.80511e-10	-0.998657
248758672	chr1:248758672:T:C	6.08623e-34	-2.29943	-1.30476	1.88281e-08	-2.30198	-1.32294
248758871	chr1:248758871:G:A	6.35584e-33	-6.80511e-10	-1.25826	2.04384e-07	-6.80511e-10	-1.24028
248758901	chr1:248758901:A:C	5.4067e-34	-2.38922	-1.33336	1.70988e-08	-2.38221	-1.33907
248759013	chr1:248759013:A:G	6.21654e-34	-2.31611	-1.26689	1.90931e-08	-2.31928	-1.29167
248759178	chr1:248759178:T:A	5.80834e-33	-6.80511e-10	-1.34834	1.84134e-07	-6.80511e-10	-1.34462
248759364	chr1:248759364:C:T	6.28127e-34	-2.3185	-1.25414	1.92206e-08	-2.32298	-1.28132
248759433	chr1:248759433:C:T	6.28846e-34	-2.33108	-1.24042	1.92461e-08	-2.33441	-1.26856
248759443	chr1:248759443:C:T	5.98341e-33	-6.80511e-10	-1.31864	1.91035e-07	-6.80511e-10	-1.30782
248759445	chr1:248759445:C:T	6.33343e-34	-2.30617	-1.2582	1.94257e-08	-2.30966	-1.28402
248759524	chr1:248759524:C:A	6.3655e-34	-2.32918	-1.23014	1.94549e-08	-2.33242	-1.25976
248759539	chr1:248759539:C:T	6.24267e-34	-2.32359	-1.25522	1.91414e-08	-2.32693	-1.2815
248759540	chr1:248759540:A:G	1.1618e-33	-1.77317	-1.18449	3.4372e-08	-1.93827	-1.08477
248759663	chr1:248759663:C:A	5.76293e-33	-6.80511e-10	-1.35619	1.82629e-07	-6.80511e-10	-1.35283
248759759	chr1:248759759:T:C	7.21599e-34	-2.24439	-1.18953	2.20433e-08	-2.24857	-1.2187
248759760	chr1:248759760:T:C	1.55502e-33	-1.34902	-1.31713	3.92632e-08	-1.5888	-1.30119
248759923	chr1:248759923:A:G	6.43832e-34	-2.3211	-1.22685	1.96501e-08	-2.32548	-1.25672
248760459	chr1:248760459:T:A	6.01938e-33	-6.80511e-10	-1.31265	1.85854e-07	-6.80511e-10	-1.33532
248760481	chr1:248760481:T:C	1.96548e-32	-6.80511e-10	-0.129309	6.2568e-07	-6.80511e-10	-0.12144
248760600	chr1:248760600:A:G	6.13587e-33	-6.80511e-10	-1.29348	1.9665e-07	-6.80511e-10	-1.27885
248760617	chr1:248760617:A:G	6.37047e-34	-2.30657	-1.25198	1.95265e-08	-2.31008	-1.27843
248760667	chr1:248760667:C:G	5.96074e-33	-6.80511e-10	-1.32244	1.88814e-07	-6.80511e-10	-1.31952
248760766	chr1:248760766:C:A	6.01136e-34	-2.34822	-1.26835	1.84505e-08	-2.35244	-1.29274
248761210	chr1:248761210:C:T	5.78066e-33	-6.80511e-10	-1.35311	1.81409e-07	-6.80511e-10	-1.35953
248761306	chr1:248761306:C:A	1.65523e-33	-1.25924	-1.34445	3.9283e-08	-1.55497	-1.33452
248761318	chr1:248761318:G:T	1.10195e-32	-6.80511e-10	-0.707966	3.54839e-07	-6.80511e-10	-0.688617
248761474	chr1:248761474:G:A	6.42286e-34	-2.28852	-1.26183	1.97857e-08	-2.28962	-1.2857
248761627	chr1:248761627:T:C	1.08144e-32	-6.80511e-10	-0.726748	3.48139e-07	-6.80511e-10	-0.707679
248761694	chr1:248761694:C:T	8.2898e-33	-6.80511e-10	-0.992605	2.64715e-07	-6.80511e-10	-0.981627
248761741	chr1:248761741:T:A	6.15037e-34	-2.34262	-1.25109	1.88528e-08	-2.34572	-1.2779
248761819	chr1:248761819:A:T	2.46673e-33	-2.20474	-3.54985e-10	8.13983e-08	-2.16093	-3.54985e-10
248761883	chr1:248761883:A:G	6.27407e-34	-2.32463	-1.24916	1.92192e-08	-2.32814	-1.27623
248761931	chr1:248761931:G:A	6.4572e-34	-2.30258	-1.24244	1.97566e-08	-2.30656	-1.27023
248761942	chr1:248761942:A:G	7.19208e-34	-2.28091	-1.15633	2.17808e-08	-2.28513	-1.19412
248761978	chr1:248761978:G:A	1.92243e-33	-2.45404	-3.54985e-10	7.00746e-08	-2.31072	-3.54985e-10
248761989	chr1:248761989:A:G	6.5655e-34	-2.31005	-1.21834	2.00457e-08	-2.3129	-1.24937
248762079	chr1:248762079:G:A	8.57356e-34	-2.38884	-0.872688	2.56437e-08	-2.38868	-0.927305
248762124	chr1:248762124:G:T	3.07719e-33	-2.07068	0.0870648	8.2059e-08	-2.03583	-0.117014
248762134	chr1:248762134:T:G	6.92216e-34	-2.41008	-1.06541	2.09918e-08	-2.41062	-1.10553
248762455	chr1:248762455:C:T	7.30146e-34	-2.40361	-1.01854	2.20273e-08	-2.40343	-1.06457
248762461	chr1:248762461:C:T	1.88877e-33	-1.26435	-1.20735	4.58335e-08	-1.55768	-1.17759
248762462	chr1:248762462:G:A	8.76197e-34	-2.34788	-0.891921	2.64166e-08	-2.34743	-0.938859
248762740	chr1:248762740:G:A	5.9376e-33	-6.80511e-10	-1.32633	1.89381e-07	-6.80511e-10	-1.31652
248762774	chr1:248762774:G:A	6.74658e-33	-6.80511e-10	-1.1986	2.21962e-07	-6.80511e-10	-1.15777
248762926	chr1:248762926:C:G	6.43464e-34	-2.31125	-1.23727	1.96755e-08	-2.31518	-1.26573
248763057	chr1:248763057:T:C	6.3219e-34	-2.31846	-1.24774	1.93527e-08	-2.32238	-1.27507
248763058	chr1:248763058:G:A	6.24492e-34	-2.3219	-1.25655	1.91433e-08	-2.32562	-1.28271
248763086	chr1:248763086:A:C	6.4144e-33	-6.80511e-10	-1.24909	1.98651e-07	-6.80511e-10	-1.26873
248763094	chr1:248763094:A:G	6.38877e-33	-1.25309	-3.54985e-10	1.9825e-07	-1.27075	-3.54985e-10
248763095	chr1:248763095:T:C	7.89927e-34	-2.35644	-0.987012	2.36604e-08	-2.35883	-1.03765
248763170	chr1:248763170:C:T	6.19433e-34	-2.33251	-1.25407	1.89832e-08	-2.33623	-1.2805
248763430	chr1:248763430:C:T	5.81372e-33	-6.80511e-10	-1.34741	1.84684e-07	-6.80511e-10	-1.34163
248763440	chr1:248763440:T:C	1.15106e-32	-6.80511e-10	-0.664364	3.70894e-07	-6.80511e-10	-0.644363
248763608	chr1:248763608:A:C	9.98132e-33	-6.80511e-10	-0.806916	3.04104e-07	-6.80511e-10	-0.842911
248763676	chr1:248763676:G:A	6.0391e-33	-6.80511e-10	-1.30938	1.89983e-07	-6.80511e-10	-1.31334
248763734	chr1:248763734:T:C	5.26726e-34	-2.4033	-1.3454	1.66673e-08	-2.39735	-1.34948
248764144	chr1:248764144:A:G	2.49439e-33	-2.19359	-3.54985e-10	8.41962e-08	-2.12713	-3.54985e-10
248764259	chr1:248764259:G:T	6.30177e-33	-6.80511e-10	-1.2668	1.97877e-07	-6.80511e-10	-1.27264
248764298	chr1:248764298:C:T	1.10532e-32	-6.80511e-10	-0.704914	3.43243e-07	-6.80511e-10	-0.721841
248764317	chr1:248764317:A:G	2.4822e-33	-2.19849	-3.54985e-10	7.13159e-08	-2.29316	-3.54985e-10
248765445	chr1:248765445:T:C	7.41089e-34	-2.16435	-1.24292	2.26089e-08	-2.17194	-1.27
248765854	chr1:248765854:C:T	1.79471e-32	-6.80511e-10	-0.220206	6.21566e-07	-6.80511e-10	-0.128037
248765878	chr1:248765878:C:T	8.27817e-33	-6.80511e-10	-0.99401	2.47974e-07	-6.80511e-10	-1.04695
248766000	chr1:248766000:G:A	5.80457e-34	-2.36975	-1.28182	1.78968e-08	-2.37191	-1.30375
248766065	chr1:248766065:C:T	6.69125e-34	-2.32961	-1.17981	2.03675e-08	-2.3328	-1.21354
248766851	chr1:248766851:A:G	6.36012e-34	-2.30152	-1.25865	1.95003e-08	-2.30549	-1.28436
248766967	chr1:248766967:A:C	5.6928e-34	-2.37922	-1.29179	1.75303e-08	-2.38303	-1.31332
248767363	chr1:248767363:C:CAA	7.39591e-34	-2.19221	-1.21708	2.25975e-08	-2.19576	-1.24668
248767789	chr1:248767789:A:T	7.23407e-34	-2.26499	-1.16642	2.20075e-08	-2.26696	-1.20194
248768012	chr1:248768012:C:T	1.08453e-32	-6.80511e-10	-0.723897	3.31886e-07	-6.80511e-10	-0.755489
248768121	chr1:248768121:T:A	1.20113e-33	-1.71319	-1.21118	3.51162e-08	-1.88263	-1.11899
248768196	chr1:248768196:G:A	7.51323e-33	-6.80511e-10	-1.09097	2.36601e-07	-6.80511e-10	-1.09391
248768321	chr1:248768321:G:T	7.58056e-33	-6.80511e-10	-1.08204	2.38682e-07	-6.80511e-10	-1.08515
248768394	chr1:248768394:T:A	6.07991e-34	-2.36735	-1.23787	1.85683e-08	-2.37243	-1.2664
248768700	chr1:248768700:A:G	5.96457e-34	-2.36495	-1.25943	1.82716e-08	-2.36998	-1.28496
248768834	chr1:248768834:C:T	6.37178e-34	-2.35517	-1.20316	1.93764e-08	-2.36047	-1.23575
248769145	chr1:248769145:T:G	7.69316e-33	-6.80511e-10	-1.0673	2.40827e-07	-6.80511e-10	-1.0762
248769211	chr1:248769211:A:C	9.85783e-33	-6.80511e-10	-0.819366	3.16491e-07	-6.80511e-10	-0.802985
248769291	chr1:248769291:C:T	5.8289e-33	-6.80511e-10	-1.3448	1.81805e-07	-6.80511e-10	-1.35734
248769363	chr1:248769363:AC:A	6.21141e-33	-6.80511e-10	-1.28124	1.92996e-07	-6.80511e-10	-1.29761
248769385	chr1:248769385:A:G	5.98916e-34	-2.36001	-1.26026	1.83501e-08	-2.36489	-1.28575
248769488	chr1:248769488:T:G	6.34286e-34	-2.34115	-1.22173	1.93336e-08	-2.34622	-1.25221
248769641	chr1:248769641:G:A	6.37738e-34	-2.3494	-1.20805	1.9396e-08	-2.35503	-1.24018
248769949	chr1:248769949:T:TG	5.78698e-33	-6.80511e-10	-1.35202	1.84171e-07	-6.80511e-10	-1.34441
248770041	chr1:248770041:G:C	9.83135e-33	-6.80511e-10	-0.822055	3.15636e-07	-6.80511e-10	-0.805691
248770051	chr1:248770051:T:C	6.44544e-33	-6.80511e-10	-1.24426	2.05959e-07	-6.80511e-10	-1.2326
248770063	chr1:248770063:G:A	8.03873e-33	-6.80511e-10	-1.02336	2.61085e-07	-6.80511e-10	-0.995435
248770064	chr1:248770064:C:T	7.94711e-33	-6.80511e-10	-1.03482	2.57988e-07	-6.80511e-10	-1.00737
248770100	chr1:248770100:A:T	9.61103e-33	-6.80511e-10	-0.84472	3.11419e-07	-6.80511e-10	-0.81914
248770647	chr1:248770647:A:G	7.85716e-33	-6.80511e-10	-1.04621	2.56407e-07	-6.80511e-10	-1.01351
248770686	chr1:248770686:A:G	5.88647e-33	-6.80511e-10	-1.33497	1.87654e-07	-6.80511e-10	-1.32568
248770760	chr1:248770760:G:A	6.02168e-33	-6.80511e-10	-1.31227	1.92678e-07	-6.80511e-10	-1.29926
248770921	chr1:248770921:C:A	8.49023e-33	-6.80511e-10	-0.968716	2.61988e-07	-6.80511e-10	-0.991981
248770982	chr1:248770982:T:A	1.04331e-32	-6.80511e-10	-0.762645	3.18362e-07	-6.80511e-10	-0.797092
248771018	chr1:248771018:C:T	8.11009e-33	-6.80511e-10	-1.01452	2.65917e-07	-6.80511e-10	-0.977097
248771100	chr1:248771100:C:T	9.72033e-33	-6.80511e-10	-0.833412	3.12237e-07	-6.80511e-10	-0.816519
248771101	chr1:248771101:G:A	4.60283e-32	0.721626	-3.54985e-10	3.91212e-06	1.71156	-3.54985e-10
248771142	chr1:248771142:A:G	8.05935e-33	-6.80511e-10	-1.0208	2.64142e-07	-6.80511e-10	-0.983793
248771499	chr1:248771499:C:A	9.91611e-33	-6.80511e-10	-0.813471	3.18608e-07	-6.80511e-10	-0.79632
248771686	chr1:248771686:G:A	6.78455e-33	-6.80511e-10	-1.19298	2.14504e-07	-6.80511e-10	-1.19195
248771972	chr1:248771972:G:A	1.47091e-32	-6.80511e-10	-0.419164	4.30259e-07	-6.80511e-10	-0.495893
248772031	chr1:248772031:C:T	2.18727e-33	-2.32498	-3.54985e-10	9.66796e-08	-1.98888	-3.54985e-10
248772173	chr1:248772173:T:C	1.00933e-33	-1.79819	-1.30015	2.574e-08	-1.98131	-1.33093
248772220	chr1:248772220:A:C	7.88779e-33	-6.80511e-10	-1.04232	2.58741e-07	-6.80511e-10	-1.00445
248772224	chr1:248772224:C:G	1.06503e-32	-6.80511e-10	-0.742047	3.42579e-07	-6.80511e-10	-0.723776
248772521	chr1:248772521:T:C	7.97033e-33	-6.80511e-10	-1.03191	2.61779e-07	-6.80511e-10	-0.992778
248772585	chr1:248772585:T:C	8.29354e-33	-6.80511e-10	-0.992154	2.73167e-07	-6.80511e-10	-0.950198
248772669	chr1:248772669:G:A	5.86417e-33	-6.80511e-10	-1.33877	1.86905e-07	-6.80511e-10	-1.32968
248772797	chr1:248772797:G:GC	7.6341e-33	-6.80511e-10	-1.07501	2.50263e-07	-6.80511e-10	-1.03777
248772973	chr1:248772973:T:A	8.20805e-33	-6.80511e-10	-1.00252	2.70757e-07	-6.80511e-10	-0.959059
248773009	chr1:248773009:C:T	6.33887e-33	-6.80511e-10	-1.26093	2.02246e-07	-6.80511e-10	-1.25079
248773173	chr1:248773173:T:A	5.87682e-33	-6.80511e-10	-1.33662	1.86844e-07	-6.80511e-10	-1.33001
248773174	chr1:248773174:A:T	5.85989e-33	-6.80511e-10	-1.3395	1.86236e-07	-6.80511e-10	-1.33327
248773238	chr1:248773238:T:C	6.52307e-33	-6.80511e-10	-1.23229	2.04687e-07	-6.80511e-10	-1.2388
248773447	chr1:248773447:T:C	1.24311e-32	-6.80511e-10	-0.587427	3.89846e-07	-6.80511e-10	-0.594529
248773519	chr1:248773519:T:G	6.07962e-33	-1.30269	-3.54985e-10	3.32814e-07	-0.752695	-3.54985e-10
248773570	chr1:248773570:G:A	5.95298e-33	-6.80511e-10	-1.32374	1.89754e-07	-6.80511e-10	-1.31455
248773831	chr1:248773831:C:T	7.99361e-33	-6.80511e-10	-1.02899	2.48749e-07	-6.80511e-10	-1.04384
248774242	chr1:248774242:G:A	1.03388e-32	-6.80511e-10	-0.771723	3.33551e-07	-6.80511e-10	-0.750485
248774370	chr1:248774370:A:G	7.21074e-34	-2.23476	-1.19989	2.15629e-08	-2.25159	-1.23771
248774730	chr1:248774730:T:C	6.07348e-34	-2.39209	-1.21419	1.84613e-08	-2.39542	-1.24918
248774901	chr1:248774901:T:A	6.88026e-34	-2.43899	-1.04257	2.06434e-08	-2.43943	-1.09345
248774903	chr1:248774903:C:G	6.95645e-34	-2.43863	-1.03191	2.08533e-08	-2.43908	-1.08369
248774904	chr1:248774904:T:C	7.00552e-34	-2.43944	-1.02408	2.09873e-08	-2.43986	-1.0765
248774991	chr1:248774991:G:A	7.03604e-34	-2.44062	-1.01856	2.10711e-08	-2.44096	-1.07142
248775007	chr1:248775007:C:T	6.32387e-34	-2.37436	-1.19152	1.91553e-08	-2.37753	-1.23017
248775094	chr1:248775094:G:A	5.88259e-33	-6.80511e-10	-1.33563	1.86876e-07	-6.80511e-10	-1.32983
248775221	chr1:248775221:G:T	6.51225e-34	-2.37852	-1.15802	1.97598e-08	-2.38042	-1.19621
248775350	chr1:248775350:C:T	6.69682e-34	-2.43781	-1.07077	2.0137e-08	-2.43872	-1.119
248776152	chr1:248776152:A:G	6.43077e-34	-2.43305	-1.11607	1.94089e-08	-2.43366	-1.16089
248776186	chr1:248776186:T:A	5.81405e-33	-6.80511e-10	-1.34735	1.84187e-07	-6.80511e-10	-1.34433
248776321	chr1:248776321:T:C	6.10383e-33	-6.80511e-10	-1.29872	1.86421e-07	-6.80511e-10	-1.33227
248776521	chr1:248776521:A:G	1.7929e-33	-1.21718	-1.30661	4.28051e-08	-1.55159	-1.25204
248776674	chr1:248776674:C:G	6.6087e-33	-6.80511e-10	-1.21924	2.06596e-07	-6.80511e-10	-1.22951
248776729	chr1:248776729:C:T	6.11107e-33	-6.80511e-10	-1.29753	1.8919e-07	-6.80511e-10	-1.31753
248777140	chr1:248777140:G:A	5.81331e-33	-6.80511e-10	-1.34748	1.84195e-07	-6.80511e-10	-1.34428
248777150	chr1:248777150:C:T	7.72972e-33	-6.80511e-10	-1.06256	2.43247e-07	-6.80511e-10	-1.0662
248777284	chr1:248777284:TA:T	5.97534e-33	-6.80511e-10	-1.31999	1.89625e-07	-6.80511e-10	-1.31523
248777308	chr1:248777308:C:T	9.51437e-33	-6.80511e-10	-0.854829	3.15399e-07	-6.80511e-10	-0.806442
248777522	chr1:248777522:C:A	5.96298e-33	-6.80511e-10	-1.32206	1.86454e-07	-6.80511e-10	-1.3321
248778062	chr1:248778062:C:T	1.43662e-32	-6.80511e-10	-0.442754	4.2143e-07	-6.80511e-10	-0.516627
248778373	chr1:248778373:C:T	6.93638e-33	-6.80511e-10	-1.17085	2.17247e-07	-6.80511e-10	-1.17924
248778562	chr1:248778562:G:A	8.7876e-33	-6.80511e-10	-0.93429	2.75074e-07	-6.80511e-10	-0.943241
248778684	chr1:248778684:G:A	5.74568e-33	-6.80511e-10	-1.35918	1.82526e-07	-6.80511e-10	-1.35339
248778948	chr1:248778948:AT:A	6.14307e-34	-2.36851	-1.22638	1.7671e-08	-2.43405	-1.25431
248779233	chr1:248779233:T:C	7.52529e-34	-2.44687	-0.945077	2.26941e-08	-2.40993	-1.02825
248779281	chr1:248779281:C:G	8.33901e-34	-2.01239	-1.27689	2.27693e-08	-2.19134	-1.24353
248779463	chr1:248779463:A:G	1.51378e-33	-1.94242	-0.750607	4.62084e-08	-1.92729	-0.799827
248779571	chr1:248779571:G:A	5.90141e-33	-6.80511e-10	-1.33244	1.8698e-07	-6.80511e-10	-1.32928
248780117	chr1:248780117:T:C	1.33364e-32	-6.80511e-10	-0.517137	4.20776e-07	-6.80511e-10	-0.518179
248780122	chr1:248780122:G:C	6.03682e-33	-6.80511e-10	-1.30975	1.91469e-07	-6.80511e-10	-1.30555
248780136	chr1:248780136:T:A	5.76753e-33	-6.80511e-10	-1.35539	1.81822e-07	-6.80511e-10	-1.35725
248780321	chr1:248780321:C:A	6.58622e-33	-6.80511e-10	-1.22265	2.0568e-07	-6.80511e-10	-1.23396
248780329	chr1:248780329:A:G	1.44797e-33	-1.79556	-0.941913	3.59085e-08	-1.95117	-1.02814
248780388	chr1:248780388:G:A	2.08618e-32	-0.0697141	-3.54985e-10	8.16856e-07	0.145183	-3.54985e-10
248780626	chr1:248780626:C:G	1.35571e-33	-2.01359	-0.789714	4.0744e-08	-1.99813	-0.854842
248780986	chr1:248780986:C:T	5.77806e-33	-6.80511e-10	-1.35356	1.82131e-07	-6.80511e-10	-1.35555
248781167	chr1:248781167:A:G	6.83756e-33	-6.80511e-10	-1.1852	2.1671e-07	-6.80511e-10	-1.18172
248781336	chr1:248781336:C:T	1.17571e-33	-2.14323	-0.802528	3.56495e-08	-2.12059	-0.865957
248781542	chr1:248781542:TCTTA:T	5.89544e-33	-6.80511e-10	-1.33345	1.86765e-07	-6.80511e-10	-1.33043
248781824	chr1:248781824:G:A	8.73427e-34	-1.99117	-1.25179	2.95643e-08	-1.95366	-1.22005
248781834	chr1:248781834:A:C	1.18929e-33	-1.74539	-1.18888	3.54598e-08	-1.76472	-1.22716
248781944	chr1:248781944:C:T	5.21319e-33	-1.45644	-3.54985e-10	1.37123e-07	-1.63941	-3.54985e-10
248782174	chr1:248782174:C:T	1.95036e-33	-2.43962	-3.54985e-10	6.14847e-08	-2.44149	-3.54985e-10
248782197	chr1:248782197:C:T	1.34038e-33	-1.62407	-1.19061	4.30685e-08	-1.58424	-1.21325
248782204	chr1:248782204:T:C	1.29832e-33	-1.63185	-1.21471	4.17798e-08	-1.59272	-1.23515
248782364	chr1:248782364:AGG:A	1.34005e-33	-1.61718	-1.19774	4.28413e-08	-1.58322	-1.21956
248782374	chr1:248782374:T:C	1.39052e-33	-1.58031	-1.19764	4.44918e-08	-1.54544	-1.21954
248782422	chr1:248782422:C:T	1.31762e-33	-1.74195	-1.08985	4.09778e-08	-1.71744	-1.12981
248782449	chr1:248782449:G:A	8.51256e-33	-6.80511e-10	-0.966088	2.61639e-07	-6.80511e-10	-0.993316
248782475	chr1:248782475:C:G	1.46206e-33	-1.70393	-1.02386	4.67379e-08	-1.66982	-1.0459
248782548	chr1:248782548:T:C	1.33905e-32	-6.80511e-10	-0.513088	4.22482e-07	-6.80511e-10	-0.514132
248782581	chr1:248782581:C:A	6.22857e-33	-6.80511e-10	-1.27849	1.9783e-07	-6.80511e-10	-1.27287
248782663	chr1:248782663:A:T	6.48577e-33	-6.80511e-10	-1.23802	2.09161e-07	-6.80511e-10	-1.21718
248782676	chr1:248782676:G:T	6.50351e-33	-6.80511e-10	-1.23529	2.09802e-07	-6.80511e-10	-1.21411
248782873	chr1:248782873:T:C	1.59412e-33	-1.67026	-0.971048	5.12726e-08	-1.62111	-1.00201
248782925	chr1:248782925:A:T	1.14462e-33	-1.72319	-1.24936	3.67889e-08	-1.68253	-1.27256
248782940	chr1:248782940:C:T	1.18133e-33	-1.72619	-1.2148	3.74322e-08	-1.68697	-1.25077
248783122	chr1:248783122:T:C	1.27389e-33	-1.82465	-1.04091	4.00272e-08	-1.7829	-1.08782
248783275	chr1:248783275:C:T	1.48581e-33	-1.70946	-1.00221	4.67045e-08	-1.67361	-1.04283
248783429	chr1:248783429:A:G	3.71174e-32	-6.80511e-10	0.506454	1.34314e-06	-6.80511e-10	0.642487
248783460	chr1:248783460:G:A	1.92943e-33	-1.57405	-0.876356	6.05488e-08	-1.5383	-0.918533
248783502	chr1:248783502:A:G	1.77655e-33	-1.61453	-0.918424	5.58298e-08	-1.57878	-0.959189
248783608	chr1:248783608:A:G	7.57629e-34	-2.41337	-0.971818	2.40205e-08	-2.34267	-1.0387
248783616	chr1:248783616:T:C	6.39067e-33	-6.80511e-10	-1.25279	2.07173e-07	-6.80511e-10	-1.22673
248783772	chr1:248783772:C:G	6.05917e-33	-6.80511e-10	-1.30606	1.92174e-07	-6.80511e-10	-1.30188
248783926	chr1:248783926:C:T	3.06693e-32	-6.80511e-10	0.315629	8.97426e-07	-6.80511e-10	0.23925
248784032	chr1:248784032:T:C	3.84079e-33	-1.76195	-3.54985e-10	1.31206e-07	-1.68351	-3.54985e-10
248784201	chr1:248784201:T:G	1.14618e-32	-6.80511e-10	-0.668612	3.78897e-07	-6.80511e-10	-0.623015
248784243	chr1:248784243:C:T	1.92126e-33	-2.45465	-3.54985e-10	6.38981e-08	-2.40299	-3.54985e-10
248784782	chr1:248784782:T:A	1.27808e-32	-6.80511e-10	-0.559688	4.038e-07	-6.80511e-10	-0.559361
248784935	chr1:248784935:G:A	1.2643e-32	-6.80511e-10	-0.570527	3.99454e-07	-6.80511e-10	-0.570182
248785103	chr1:248785103:G:A	6.17764e-34	-2.31368	-1.2756	1.89557e-08	-2.30874	-1.30943
248785537	chr1:248785537:G:T	1.51619e-32	-6.80511e-10	-0.388847	5.25266e-07	-6.80511e-10	-0.296376
248785670	chr1:248785670:C:T	9.33821e-33	-6.80511e-10	-0.873517	2.82436e-07	-6.80511e-10	-0.916826
248785732	chr1:248785732:T:C	7.29981e-33	-6.80511e-10	-1.11978	2.26527e-07	-6.80511e-10	-1.13742
248785957	chr1:248785957:A:G	5.79408e-33	-6.80511e-10	-1.35079	1.83292e-07	-6.80511e-10	-1.3492
248786294	chr1:248786294:T:C	3.94899e-33	-1.73417	-3.54985e-10	1.06834e-07	-1.889	-3.54985e-10
248786317	chr1:248786317:T:C	1.20041e-32	-6.80511e-10	-0.62238	3.64307e-07	-6.80511e-10	-0.662283
248786844	chr1:248786844:G:A	1.34022e-33	-2.4392	-0.3756	4.78155e-08	-2.4523	-0.240634
248786896	chr1:248786896:C:T	4.08766e-33	-1.69966	-3.54985e-10	1.438e-07	-1.59186	-3.54985e-10
248787056	chr1:248787056:A:G	1.40994e-32	-6.80511e-10	-0.461499	4.37657e-07	-6.80511e-10	-0.478845
248787116	chr1:248787116:T:C	2.87434e-33	-1.66793	-0.383879	9.84654e-08	-1.56362	-0.406953
248787131	chr1:248787131:G:A	1.27083e-33	-2.42304	-0.444927	4.50903e-08	-2.45229	-0.299324
248787298	chr1:248787298:C:G	1.37656e-33	-2.33458	-0.453468	4.52354e-08	-2.42712	-0.321276
248787582	chr1:248787582:C:T	1.52981e-32	-6.80511e-10	-0.379904	4.85453e-07	-6.80511e-10	-0.375197
248788256	chr1:248788256:T:C	1.36165e-33	-1.63348	-1.16546	4.83507e-08	-1.48816	-1.19363
248788453	chr1:248788453:G:A	1.48455e-32	-6.80511e-10	-0.409936	4.92978e-07	-6.80511e-10	-0.359815
248788684	chr1:248788684:C:A	5.8994e-33	-6.80511e-10	-1.33278	1.85532e-07	-6.80511e-10	-1.33705
248788751	chr1:248788751:T:C	5.89569e-33	-6.80511e-10	-1.33341	1.85425e-07	-6.80511e-10	-1.33763
248788870	chr1:248788870:A:G	1.4825e-32	-6.80511e-10	-0.411315	4.67003e-07	-6.80511e-10	-0.413944
248789024	chr1:248789024:T:C	1.02814e-33	-1.72022	-1.35966	3.69783e-08	-1.59047	-1.35948
248789037	chr1:248789037:G:A	1.15595e-33	-2.40296	-0.559742	4.03735e-08	-2.4544	-0.407711
248789091	chr1:248789091:T:C	9.44004e-33	-6.80511e-10	-0.862671	2.98893e-07	-6.80511e-10	-0.860195
248789189	chr1:248789189:A:T	1.2446e-32	-6.80511e-10	-0.586231	3.77372e-07	-6.80511e-10	-0.62705
248789321	chr1:248789321:T:G	1.11887e-32	-6.80511e-10	-0.692727	3.40972e-07	-6.80511e-10	-0.728478
248789451	chr1:248789451:C:T	6.05627e-33	-6.80511e-10	-1.30654	1.90468e-07	-6.80511e-10	-1.3108
248789497	chr1:248789497:G:A	5.89317e-33	-6.80511e-10	-1.33384	1.86004e-07	-6.80511e-10	-1.33451
248789761	chr1:248789761:G:A	1.32455e-32	-6.80511e-10	-0.523972	4.19996e-07	-6.80511e-10	-0.520035
248789815	chr1:248789815:G:C	5.2976e-33	-1.24629	-0.194084	1.02508e-07	-1.64356	-0.286775
248789844	chr1:248789844:C:T	1.52668e-32	-6.80511e-10	-0.381948	4.67198e-07	-6.80511e-10	-0.413526
248790126	chr1:248790126:T:C	1.12888e-32	-6.80511e-10	-0.683822	3.65546e-07	-6.80511e-10	-0.658888
248790174	chr1:248790174:A:T	5.92343e-34	-2.27192	-1.35938	1.64357e-08	-2.40674	-1.35409
248790248	chr1:248790248:G:A	6.84082e-33	-6.80511e-10	-1.18472	2.13659e-07	-6.80511e-10	-1.1959
248790271	chr1:248790271:C:T	2.36875e-33	-2.24527	-3.54985e-10	6.87436e-08	-2.3299	-3.54985e-10
248790579	chr1:248790579:T:G	9.16114e-33	-6.80511e-10	-0.892661	2.88354e-07	-6.80511e-10	-0.896093
248790682	chr1:248790682:A:T	9.07048e-33	-6.80511e-10	-0.902606	2.85019e-07	-6.80511e-10	-0.907726
248790721	chr1:248790721:G:A	1.93794e-32	-6.80511e-10	-0.143421	5.76226e-07	-6.80511e-10	-0.20378
248791226	chr1:248791226:A:G	9.88106e-33	-6.80511e-10	-0.817011	3.01931e-07	-6.80511e-10	-0.850083
248791490	chr1:248791490:C:A	5.7976e-33	-6.80511e-10	-1.35019	1.82057e-07	-6.80511e-10	-1.35596
248791514	chr1:248791514:T:C	5.78837e-33	-6.80511e-10	-1.35178	1.81878e-07	-6.80511e-10	-1.35695
248791793	chr1:248791793:A:G	1.21791e-32	-6.80511e-10	-0.607906	3.67932e-07	-6.80511e-10	-0.652383
248792162	chr1:248792162:C:G	1.11833e-32	-6.80511e-10	-0.693214	3.39373e-07	-6.80511e-10	-0.733179
248792183	chr1:248792183:A:G	9.51582e-33	-6.80511e-10	-0.854676	2.90111e-07	-6.80511e-10	-0.890016
248792220	chr1:248792220:C:T	1.04588e-32	-6.80511e-10	-0.760189	3.19044e-07	-6.80511e-10	-0.79495
248792371	chr1:248792371:A:G	9.85007e-33	-6.80511e-10	-0.820153	3.01022e-07	-6.80511e-10	-0.853095
248792509	chr1:248792509:G:T	1.35183e-32	-6.80511e-10	-0.503586	4.15511e-07	-6.80511e-10	-0.53077
248793109	chr1:248793109:A:G	1.02218e-32	-6.80511e-10	-0.783106	3.1159e-07	-6.80511e-10	-0.818592
248793151	chr1:248793151:G:A	6.32534e-34	-2.35314	-1.21251	2.21666e-08	-2.27093	-1.19076
248793161	chr1:248793161:G:A	9.73466e-33	-6.80511e-10	-0.831939	2.97616e-07	-6.80511e-10	-0.864476
248793248	chr1:248793248:C:T	1.00833e-32	-6.80511e-10	-0.796753	3.0753e-07	-6.80511e-10	-0.831708
248793282	chr1:248793282:G:A	5.93713e-34	-2.27569	-1.3533	1.92512e-08	-2.25438	-1.34833
248793402	chr1:248793402:C:T	7.424e-33	-6.80511e-10	-1.10291	2.3742e-07	-6.80511e-10	-1.09045
248793448	chr1:248793448:G:T	1.43943e-32	-6.80511e-10	-0.440799	4.41226e-07	-6.80511e-10	-0.470723
248793481	chr1:248793481:C:T	3.0198e-32	-6.80511e-10	0.300146	9.71638e-07	-6.80511e-10	0.318703
248793652	chr1:248793652:TTCAGTGACTTTGGTAA:T	2.48338e-33	-2.19801	-3.54985e-10	7.13956e-08	-2.29204	-3.54985e-10
248793656	chr1:248793656:G:A	1.01418e-32	-6.80511e-10	-0.790965	3.09483e-07	-6.80511e-10	-0.825376
248793679	chr1:248793679:A:G	1.01499e-32	-6.80511e-10	-0.790167	3.0951e-07	-6.80511e-10	-0.825288
248793713	chr1:248793713:G:A	1.01472e-32	-6.80511e-10	-0.79043	3.09432e-07	-6.80511e-10	-0.825541
248793761	chr1:248793761:G:C	1.0159e-32	-6.80511e-10	-0.789269	3.09775e-07	-6.80511e-10	-0.824435
248793914	chr1:248793914:G:C	2.83568e-33	-2.06535	-3.54985e-10	8.22686e-08	-2.15029	-3.54985e-10
248794032	chr1:248794032:C:T	8.69733e-33	-6.80511e-10	-0.944616	2.66564e-07	-6.80511e-10	-0.974664
248794260	chr1:248794260:G:A	5.00789e-34	-2.45099	-1.34821	1.60436e-08	-2.44809	-1.33688
248794402	chr1:248794402:C:T	8.47438e-32	-6.80511e-10	1.332	3.22371e-06	-6.80511e-10	1.51801
248794443	chr1:248794443:C:A	7.76569e-33	-6.80511e-10	-1.05792	2.42497e-07	-6.80511e-10	-1.06929
248794455	chr1:248794455:G:A	8.14722e-32	-6.80511e-10	1.29263	3.11389e-06	-6.80511e-10	1.48335
248794659	chr1:248794659:G:A	9.64815e-33	-6.80511e-10	-0.840865	2.95089e-07	-6.80511e-10	-0.873003
248794764	chr1:248794764:G:A	6.99541e-33	-6.80511e-10	-1.16238	2.21763e-07	-6.80511e-10	-1.15867
248794796	chr1:248794796:A:G	1.00514e-32	-6.80511e-10	-0.799916	3.06655e-07	-6.80511e-10	-0.834557
248794859	chr1:248794859:T:C	9.68337e-33	-6.80511e-10	-0.837222	2.95705e-07	-6.80511e-10	-0.870919
248795304	chr1:248795304:A:C	9.98769e-33	-6.80511e-10	-0.806278	3.04714e-07	-6.80511e-10	-0.840906
248795498	chr1:248795498:T:C	1.33544e-32	-6.80511e-10	-0.515786	4.20213e-07	-6.80511e-10	-0.519517
248795772	chr1:248795772:G:T	1.21764e-33	-1.81455	-1.09616	4.60841e-08	-1.68512	-1.04469
248796248	chr1:248796248:T:C	6.6871e-33	-6.80511e-10	-1.20745	2.07045e-07	-6.80511e-10	-1.22735
248796622	chr1:248796622:C:T	1.58468e-32	-6.80511e-10	-0.344663	5.04265e-07	-6.80511e-10	-0.337179
248796718	chr1:248796718:T:C	1.1899e-32	-6.80511e-10	-0.63118	3.67249e-07	-6.80511e-10	-0.654239
248796723	chr1:248796723:A:G	2.38559e-33	-2.23818	-3.54985e-10	7.10299e-08	-2.29718	-3.54985e-10
248796733	chr1:248796733:A:T	8.79793e-33	-6.80511e-10	-0.933115	2.69412e-07	-6.80511e-10	-0.964039
248796764	chr1:248796764:C:T	8.9683e-33	-6.80511e-10	-0.913936	2.74591e-07	-6.80511e-10	-0.944997
248796911	chr1:248796911:C:A	9.09873e-33	-6.80511e-10	-0.899496	2.78444e-07	-6.80511e-10	-0.931061
248796947	chr1:248796947:CT:C	1.18222e-32	-6.80511e-10	-0.637653	3.636e-07	-6.80511e-10	-0.664225
248796950	chr1:248796950:A:C	1.16357e-32	-6.80511e-10	-0.653553	3.57325e-07	-6.80511e-10	-0.681635
248797070	chr1:248797070:T:C	8.56179e-33	-6.80511e-10	-0.960322	2.62435e-07	-6.80511e-10	-0.990277
248797099	chr1:248797099:A:G	5.86926e-33	-6.80511e-10	-1.3379	1.86207e-07	-6.80511e-10	-1.33342
248797182	chr1:248797182:T:C	8.38827e-33	-6.80511e-10	-0.980798	2.57606e-07	-6.80511e-10	-1.00885
248797345	chr1:248797345:T:C	3.75796e-32	0.518829	-3.54985e-10	3.98429e-07	-0.572752	-3.54985e-10
248797599	chr1:248797599:A:T	7.47806e-33	-6.80511e-10	-1.09566	2.30901e-07	-6.80511e-10	-1.11829
248797854	chr1:248797854:G:A	1.05796e-32	-6.80511e-10	-0.748705	3.30686e-07	-6.80511e-10	-0.75911
248797956	chr1:248797956:A:G	1.67901e-33	-2.03496	-0.554466	7.47446e-08	-1.97053	-0.275675
248798007	chr1:248798007:A:T	8.90165e-33	-6.80511e-10	-0.921395	2.72615e-07	-6.80511e-10	-0.952218
248798305	chr1:248798305:T:G	1.0803e-32	-6.80511e-10	-0.727811	3.43842e-07	-6.80511e-10	-0.720099
248798371	chr1:248798371:A:G	8.527e-33	-6.80511e-10	-0.964393	2.61535e-07	-6.80511e-10	-0.993712
248798449	chr1:248798449:T:C	2.07127e-33	-2.37947	-3.54985e-10	6.56703e-08	-2.37563	-3.54985e-10
248798786	chr1:248798786:A:G	6.1153e-33	-6.80511e-10	-1.29684	1.95875e-07	-6.80511e-10	-1.28281
248798810	chr1:248798810:C:T	7.08986e-33	-6.80511e-10	-1.14897	2.18464e-07	-6.80511e-10	-1.17366
248798874	chr1:248798874:A:G	6.09247e-33	-6.80511e-10	-1.30058	1.94743e-07	-6.80511e-10	-1.2886
248799530	chr1:248799530:T:C	9.81714e-33	-6.80511e-10	-0.823502	3.00067e-07	-6.80511e-10	-0.856276
248799625	chr1:248799625:G:A	5.97751e-34	-2.27162	-1.35059	1.92248e-08	-2.24876	-1.35532
248799762	chr1:248799762:A:G	7.47939e-32	-6.80511e-10	1.2071	2.84492e-06	-6.80511e-10	1.39301
248799775	chr1:248799775:A:C	1.95623e-33	-2.43661	-3.54985e-10	6.71721e-08	-2.35302	-3.54985e-10
248799929	chr1:248799929:T:C	6.26279e-34	-2.24084	-1.33475	2.0428e-08	-2.22435	-1.31902
248800084	chr1:248800084:G:C	5.82002e-33	-6.80511e-10	-1.34633	1.84823e-07	-6.80511e-10	-1.34088
248800358	chr1:248800358:C:T	5.91113e-33	-6.80511e-10	-1.33079	1.85734e-07	-6.80511e-10	-1.33596
248800394	chr1:248800394:C:T	1.46334e-32	-6.80511e-10	-0.424324	4.88489e-07	-6.80511e-10	-0.368963
248800479	chr1:248800479:T:C	2.57687e-33	-2.16106	-3.54985e-10	7.3987e-08	-2.25639	-3.54985e-10
248800631	chr1:248800631:C:T	9.41778e-33	-6.80511e-10	-0.865033	2.90124e-07	-6.80511e-10	-0.889972
248800792	chr1:248800792:T:C	9.37458e-33	-6.80511e-10	-0.86963	2.88783e-07	-6.80511e-10	-0.894604
248800959	chr1:248800959:T:C	1.01461e-32	-6.80511e-10	-0.790541	3.123e-07	-6.80511e-10	-0.816316
248801153	chr1:248801153:G:A	1.86088e-32	-6.80511e-10	-0.183996	5.92458e-07	-6.80511e-10	-0.176
248801284	chr1:248801284:G:A	5.8462e-33	-6.80511e-10	-1.34184	1.87535e-07	-6.80511e-10	-1.32631
248801432	chr1:248801432:C:T	9.09433e-33	-6.80511e-10	-0.899981	2.80524e-07	-6.80511e-10	-0.92362
248801433	chr1:248801433:G:A	8.28081e-34	-2.29445	-1.00183	2.78172e-08	-2.19436	-1.04027
248801735	chr1:248801735:T:C	1.57475e-32	-6.80511e-10	-0.350951	4.8591e-07	-6.80511e-10	-0.374255
248802377	chr1:248802377:G:C	5.77354e-33	-6.80511e-10	-1.35435	1.81849e-07	-6.80511e-10	-1.35711
248802433	chr1:248802433:T:C	1.00193e-32	-6.80511e-10	-0.803118	3.05127e-07	-6.80511e-10	-0.839553
248802797	chr1:248802797:T:C	6.12463e-33	-1.29531	-3.54985e-10	2.95229e-07	-0.872529	-3.54985e-10
248803752	chr1:248803752:TC:T	6.42524e-33	-6.80511e-10	-1.2474	2.07613e-07	-6.80511e-10	-1.2246
248803911	chr1:248803911:G:A	6.35301e-33	-6.80511e-10	-1.2587	2.11605e-07	-6.80511e-10	-1.20556
248804033	chr1:248804033:T:C	1.23531e-32	-6.80511e-10	-0.593728	3.58714e-07	-6.80511e-10	-0.677755
248804338	chr1:248804338:G:A	9.4411e-34	-1.8069	-1.35825	3.44901e-08	-1.66156	-1.35805
248804370	chr1:248804370:C:T	9.04628e-33	-6.80511e-10	-0.905278	3.01813e-07	-6.80511e-10	-0.850472
248804477	chr1:248804477:A:G	1.23137e-32	-6.80511e-10	-0.596917	3.68593e-07	-6.80511e-10	-0.650587
248804511	chr1:248804511:G:A	9.77524e-33	-6.80511e-10	-0.827779	2.99191e-07	-6.80511e-10	-0.859199
248805113	chr1:248805113:G:A	2.54279e-31	2.4308	-3.54985e-10	2.89093e-06	1.40906	-3.54985e-10
248805281	chr1:248805281:A:G	1.16977e-32	-6.80511e-10	-0.648242	3.76374e-07	-6.80511e-10	-0.629698
248805440	chr1:248805440:G:C	6.16517e-33	-6.80511e-10	-1.28872	1.93163e-07	-6.80511e-10	-1.29674
248805477	chr1:248805477:G:A	6.16517e-33	-6.80511e-10	-1.28872	1.93163e-07	-6.80511e-10	-1.29674
248805614	chr1:248805614:T:C	5.7742e-33	-6.80511e-10	-1.35423	1.84148e-07	-6.80511e-10	-1.34454
248805655	chr1:248805655:G:A	6.06766e-33	-6.80511e-10	-1.30466	1.90299e-07	-6.80511e-10	-1.31168
248805799	chr1:248805799:C:T	5.8417e-33	-6.80511e-10	-1.34261	1.85851e-07	-6.80511e-10	-1.33533
248805944	chr1:248805944:A:T	1.30482e-33	-2.02503	-0.816536	5.61932e-08	-1.97006	-0.561429
248806445	chr1:248806445:T:C	6.96748e-32	-6.80511e-10	1.13621	2.31187e-06	-6.80511e-10	1.18553
248806564	chr1:248806564:G:A	5.7554e-33	-6.80511e-10	-1.35749	1.81485e-07	-6.80511e-10	-1.35911
248807253	chr1:248807253:A:C	5.28325e-34	-2.42823	-1.31744	1.75042e-08	-2.35397	-1.34387
248807313	chr1:248807313:T:C	1.19015e-32	-6.80511e-10	-0.630969	3.77775e-07	-6.80511e-10	-0.625981
248807388	chr1:248807388:G:A	6.60287e-33	-6.80511e-10	-1.22013	2.06412e-07	-6.80511e-10	-1.2304
248807427	chr1:248807427:T:C	3.0986e-33	-1.97668	-3.54985e-10	8.76536e-08	-2.08689	-3.54985e-10
248807514	chr1:248807514:T:C	5.97062e-34	-2.38702	-1.23634	1.96338e-08	-2.34283	-1.24019
248808324	chr1:248808324:C:T	8.44569e-33	-6.80511e-10	-0.973976	2.60846e-07	-6.80511e-10	-0.996348
248808581	chr1:248808581:T:C	1.11085e-32	-6.80511e-10	-0.699923	3.27965e-07	-6.80511e-10	-0.767372
248808585	chr1:248808585:A:C	1.58538e-32	-6.80511e-10	-0.344223	5.06003e-07	-6.80511e-10	-0.333737
248809038	chr1:248809038:T:G	9.01817e-33	-6.80511e-10	-0.90839	2.74729e-07	-6.80511e-10	-0.944493
248809352	chr1:248809352:A:G	6.12738e-34	-2.29435	-1.3031	2.06311e-08	-2.22631	-1.30717
248810959	chr1:248810959:C:T	1.18445e-32	-0.635771	-3.54985e-10	4.83098e-07	-0.380061	-3.54985e-10
248810964	chr1:248810964:T:C	1.01727e-33	-2.21961	-0.870902	4.3098e-08	-2.16969	-0.627112
248811664	chr1:248811664:G:A	5.93648e-33	-6.80511e-10	-1.32651	1.85308e-07	-6.80511e-10	-1.33826
248812215	chr1:248812215:G:A	6.51323e-33	-6.80511e-10	-1.2338	2.04344e-07	-6.80511e-10	-1.24047
248812866	chr1:248812866:C:T	9.42506e-34	-2.45139	-0.715454	2.82782e-08	-2.44538	-0.772802
248812870	chr1:248812870:G:A	8.21768e-33	-6.80511e-10	-1.00134	2.54161e-07	-6.80511e-10	-1.02231
248812877	chr1:248812877:G:A	6.50803e-33	-6.80511e-10	-1.2346	2.01504e-07	-6.80511e-10	-1.25447
248813215	chr1:248813215:T:C	6.2042e-34	-2.24079	-1.3442	2.05392e-08	-2.1864	-1.35155
248813315	chr1:248813315:G:T	7.76925e-33	-6.80511e-10	-1.05746	2.41614e-07	-6.80511e-10	-1.07294
248813383	chr1:248813383:G:A	7.76113e-33	-6.80511e-10	-1.0585	2.40223e-07	-6.80511e-10	-1.07871
248813585	chr1:248813585:G:A	8.73424e-33	-6.80511e-10	-0.940381	2.67524e-07	-6.80511e-10	-0.971069
248813854	chr1:248813854:G:A	9.58763e-33	-6.80511e-10	-0.847158	2.92234e-07	-6.80511e-10	-0.882724
248814289	chr1:248814289:C:T	1.98757e-32	-6.80511e-10	-0.118132	5.86792e-07	-6.80511e-10	-0.18561
248814441	chr1:248814441:C:T	4.57419e-33	-1.90553	0.318323	1.96205e-07	-1.85145	0.570331
248815138	chr1:248815138:G:A	1.09292e-32	-6.80511e-10	-0.716198	3.25951e-07	-6.80511e-10	-0.773533
248815525	chr1:248815525:A:T	8.75293e-33	-6.80511e-10	-0.938243	2.90272e-07	-6.80511e-10	-0.889463
248815720	chr1:248815720:C:T	1.00331e-32	-6.80511e-10	-0.801743	3.10768e-07	-6.80511e-10	-0.821234
248815859	chr1:248815859:T:C	6.92336e-33	-6.80511e-10	-1.17273	2.29097e-07	-6.80511e-10	-1.12614
248816191	chr1:248816191:G:A	1.73898e-32	-6.80511e-10	-0.251748	5.01172e-07	-6.80511e-10	-0.34333
248816240	chr1:248816240:A:G	5.92653e-33	-6.80511e-10	-1.32819	1.85722e-07	-6.80511e-10	-1.33603
248816264	chr1:248816264:A:G	5.8092e-33	-6.80511e-10	-1.34819	1.86834e-07	-6.80511e-10	-1.33006
248816275	chr1:248816275:A:G	2.3126e-33	-2.15037	-0.118888	9.55419e-08	-2.10771	0.106995
248816707	chr1:248816707:G:C	2.55471e-33	-2.33384	0.164146	9.98434e-08	-2.45064	0.493959
248817485	chr1:248817485:T:C	3.7644e-33	-2.38978	0.607733	1.77608e-07	-2.23751	0.856813
248818114	chr1:248818114:G:C	7.44234e-33	-6.80511e-10	-1.10045	2.31182e-07	-6.80511e-10	-1.11707
248818688	chr1:248818688:A:C	2.7836e-33	-2.39828	0.314398	1.27511e-07	-2.2556	0.543521
248818691	chr1:248818691:A:G	4.74769e-33	-1.54997	-3.54985e-10	1.36554e-07	-1.64356	-3.54985e-10
248818758	chr1:248818758:C:T	1.92897e-32	-6.80511e-10	-0.148062	5.45934e-07	-6.80511e-10	-0.257782
248818845	chr1:248818845:G:T	7.31782e-33	-6.80511e-10	-1.11732	2.26706e-07	-6.80511e-10	-1.13663
248819052	chr1:248819052:T:C	5.86545e-34	-2.39861	-1.24252	2.20443e-08	-2.23783	-1.2294
248819732	chr1:248819732:A:C	6.32538e-33	-6.80511e-10	-1.26306	1.96633e-07	-6.80511e-10	-1.27894
248819774	chr1:248819774:C:T	7.02786e-33	-6.80511e-10	-1.15775	2.18785e-07	-6.80511e-10	-1.17219
248819833	chr1:248819833:A:C	7.45527e-33	-6.80511e-10	-1.09871	2.40862e-07	-6.80511e-10	-1.07606
248819855	chr1:248819855:G:A	1.35731e-31	-6.80511e-10	1.80304	4.94717e-06	-6.80511e-10	1.94629
248820444	chr1:248820444:A:G	1.36267e-33	-1.99102	-0.807166	5.42175e-08	-1.94614	-0.621132
248820590	chr1:248820590:G:A	6.1536e-32	-6.80511e-10	1.01199	2.33486e-06	-6.80511e-10	1.19543
248820647	chr1:248820647:C:T	1.02874e-33	-2.09471	-0.984591	5.88593e-08	-1.68016	-0.80497
248820682	chr1:248820682:A:C	8.14199e-33	-6.80511e-10	-1.0106	2.4774e-07	-6.80511e-10	-1.0479
248820810	chr1:248820810:G:T	1.30494e-33	-2.44897	-0.392507	3.61158e-08	-2.45287	-0.520679
248820854	chr1:248820854:A:G	7.33396e-33	-6.80511e-10	-1.11512	2.25651e-07	-6.80511e-10	-1.14129
248820870	chr1:248820870:A:G	6.19024e-33	-6.80511e-10	-1.28466	1.98801e-07	-6.80511e-10	-1.26797
248820972	chr1:248820972:T:C	1.0225e-33	-2.32899	-0.75639	3.54162e-08	-2.3363	-0.656811
248821088	chr1:248821088:C:T	5.79043e-33	-6.80511e-10	-1.35142	1.82378e-07	-6.80511e-10	-1.3542
248821699	chr1:248821699:G:A	7.02647e-33	-6.80511e-10	-1.15795	2.34101e-07	-6.80511e-10	-1.10453
248822108	chr1:248822108:G:A	1.08338e-31	-6.80511e-10	1.57762	4.50407e-06	-6.80511e-10	1.85246
248822433	chr1:248822433:C:T	1.92295e-33	-2.45377	-3.54985e-10	6.06829e-08	-2.45462	-3.54985e-10
248822510	chr1:248822510:T:C	1.01835e-33	-2.24217	-0.847269	5.05458e-08	-2.03346	-0.603936
248823054	chr1:248823054:G:A	7.22172e-33	-6.80511e-10	-1.13054	2.24739e-07	-6.80511e-10	-1.14534
248823142	chr1:248823142:G:A	1.78837e-32	-6.80511e-10	-0.223742	5.09674e-07	-6.80511e-10	-0.326509
248823383	chr1:248823383:A:ATGAAGAAACTGAGGCTCAGAAACG	6.98393e-33	-6.80511e-10	-1.16402	2.17579e-07	-6.80511e-10	-1.17772
248823454	chr1:248823454:G:A	5.75018e-33	-6.80511e-10	-1.3584	1.81375e-07	-6.80511e-10	-1.35972
248823521	chr1:248823521:T:C	1.23137e-31	-6.80511e-10	1.70566	5.12325e-06	-6.80511e-10	1.98126
248823611	chr1:248823611:C:T	2.36988e-33	-2.24479	-3.54985e-10	7.02754e-08	-2.30786	-3.54985e-10
248824308	chr1:248824308:A:G	5.74527e-33	-6.80511e-10	-1.35925	1.81523e-07	-6.80511e-10	-1.3589
248824309	chr1:248824309:A:T	5.74527e-33	-6.80511e-10	-1.35925	1.81523e-07	-6.80511e-10	-1.3589
248824332	chr1:248824332:TCTCA:T	7.15695e-33	-6.80511e-10	-1.13955	2.22907e-07	-6.80511e-10	-1.15352
248824533	chr1:248824533:C:T	7.47718e-33	-6.80511e-10	-1.09578	2.28529e-07	-6.80511e-10	-1.12862
248825816	chr1:248825816:GC:G	9.37099e-34	-2.10809	-1.0645	3.24116e-08	-2.00881	-1.07296
248826385	chr1:248826385:C:T	8.33103e-33	-6.80511e-10	-0.987645	2.59731e-07	-6.80511e-10	-1.00063
248826453	chr1:248826453:C:T	6.36626e-33	-6.80511e-10	-1.25662	1.99861e-07	-6.80511e-10	-1.26266
248826595	chr1:248826595:G:A	6.04299e-33	-6.80511e-10	-1.30873	1.99119e-07	-6.80511e-10	-1.26638
248826839	chr1:248826839:A:C	5.56978e-33	-2.45403	1.06375	2.37201e-07	-2.39775	1.30638
248827033	chr1:248827033:T:C	2.31355e-33	-2.45465	0.185808	9.46181e-08	-2.41181	0.401383
248827186	chr1:248827186:G:T	7.11202e-34	-2.43918	-1.00925	2.42773e-08	-2.4381	-0.932636
248827387	chr1:248827387:C:T	7.38469e-34	-2.26465	-1.14616	2.49369e-08	-2.18699	-1.15694
248827413	chr1:248827413:G:C	4.61908e-33	-2.42922	0.851784	2.12173e-07	-2.31942	1.11654
248827566	chr1:248827566:AAAGAG:A	6.43179e-33	-6.80511e-10	-1.24638	2.0058e-07	-6.80511e-10	-1.25907
248827693	chr1:248827693:T:TCAGG	1.03078e-33	-2.16029	-0.917028	2.68834e-08	-2.37439	-0.894381
248827761	chr1:248827761:T:C	4.26831e-33	-2.44118	0.78477	1.86535e-07	-2.34579	1.01414
248827917	chr1:248827917:GA:G	9.2798e-32	-6.80511e-10	1.42279	3.80774e-06	-6.80511e-10	1.68451
248827933	chr1:248827933:A:G	6.47547e-33	-6.80511e-10	-1.23961	2.01784e-07	-6.80511e-10	-1.25308
248828214	chr1:248828214:A:G	1.275e-32	-6.80511e-10	-0.562097	4.04394e-07	-6.80511e-10	-0.55789
248829103	chr1:248829103:G:T	4.50614e-33	-2.45465	0.852462	1.92136e-07	-2.40968	1.10761
248829524	chr1:248829524:A:G	1.9114e-32	-6.80511e-10	-0.157211	6.06959e-07	-6.80511e-10	-0.151818
248829580	chr1:248829580:C:T	2.07235e-33	-1.25635	-1.1226	4.13815e-08	-1.62733	-1.21012
248830183	chr1:248830183:G:A	6.54229e-33	-6.80511e-10	-1.22934	2.08874e-07	-6.80511e-10	-1.21855
248830278	chr1:248830278:G:A	4.48793e-33	-2.45368	0.847445	1.94008e-07	-2.39588	1.1035
248830379	chr1:248830379:C:T	9.66275e-33	-6.80511e-10	-0.839353	3.01682e-07	-6.80511e-10	-0.850906
248830507	chr1:248830507:A:G	7.62249e-33	-6.80511e-10	-1.07653	2.34241e-07	-6.80511e-10	-1.10393
248830708	chr1:248830708:A:C	4.3038e-33	-2.4269	0.778764	1.70884e-07	-2.45348	1.03418
248830715	chr1:248830715:A:G	6.34984e-33	-6.80511e-10	-1.2592	1.98224e-07	-6.80511e-10	-1.27088
248830772	chr1:248830772:G:T	2.95672e-33	-2.45231	0.428763	1.20351e-07	-2.42843	0.658569
248831003	chr1:248831003:A:T	1.93678e-33	-2.44661	-3.54985e-10	9.67091e-08	-1.98857	-3.54985e-10
248831216	chr1:248831216:C:T	5.75375e-33	-6.80511e-10	-1.35778	1.81454e-07	-6.80511e-10	-1.35928
248831269	chr1:248831269:T:G	6.41282e-32	-6.80511e-10	1.05325	2.59643e-06	-6.80511e-10	1.30161
248831450	chr1:248831450:C:T	5.88447e-33	-1.33531	-3.54985e-10	2.3168e-07	-1.11492	-3.54985e-10
248831800	chr1:248831800:A:G	1.59473e-32	-6.80511e-10	-0.338339	4.66468e-07	-6.80511e-10	-0.415091
248831905	chr1:248831905:C:T	5.46265e-34	-2.40453	-1.30775	1.84567e-08	-2.33468	-1.31018
248832344	chr1:248832344:G:A	5.33832e-34	-2.37752	-1.35779	1.81047e-08	-2.30427	-1.35983
248832617	chr1:248832617:C:T	8.38488e-34	-1.93566	-1.34813	2.33666e-08	-2.05072	-1.35825
248832626	chr1:248832626:T:C	6.67361e-34	-2.15373	-1.35832	1.78336e-08	-2.3551	-1.3241
248833202	chr1:248833202:C:G	5.96821e-34	-2.40145	-1.22232	2.4297e-08	-2.28843	-1.0815
248833251	chr1:248833251:T:C	6.76789e-34	-2.35881	-1.13922	1.95215e-08	-2.36213	-1.22663
248833312	chr1:248833312:G:A	1.53414e-32	-6.80511e-10	-0.377074	5.89001e-07	-6.80511e-10	-0.181852
248833349	chr1:248833349:C:T	2.59985e-33	-1.87041	-0.281773	5.96131e-08	-2.10406	-0.368345
248833443	chr1:248833443:G:A	3.46189e-33	-1.86582	-3.54985e-10	2.18444e-07	-1.17375	-3.54985e-10
248833554	chr1:248833554:G:C	7.27618e-34	-2.41362	-1.012	2.24769e-08	-2.3853	-1.06249
248833951	chr1:248833951:ATG:A	6.53867e-33	-6.80511e-10	-1.2299	2.04559e-07	-6.80511e-10	-1.23942
248834118	chr1:248834118:A:T	7.2998e-33	-0.586048	-0.533737	1.31772e-07	-0.998405	-0.680799
248834421	chr1:248834421:A:G	1.86272e-32	-6.80511e-10	-0.183008	5.92651e-07	-6.80511e-10	-0.175674
248834481	chr1:248834481:T:C	7.33441e-34	-2.41812	-0.999524	2.30417e-08	-2.44933	-0.973642
248834509	chr1:248834509:A:G	5.7725e-34	-2.32688	-1.33023	2.12945e-08	-2.14578	-1.35605
248834740	chr1:248834740:CT:C	9.61643e-32	-6.80511e-10	1.45843	3.4797e-06	-6.80511e-10	1.59442
248834748	chr1:248834748:G:T	7.56232e-33	-6.80511e-10	-1.08445	2.3879e-07	-6.80511e-10	-1.08469
248834831	chr1:248834831:G:A	6.60112e-33	-6.80511e-10	-1.22039	2.10463e-07	-6.80511e-10	-1.21097
248834864	chr1:248834864:A:C	9.43768e-33	-6.80511e-10	-0.862921	2.91088e-07	-6.80511e-10	-0.886655
248835150	chr1:248835150:C:T	6.30924e-33	-6.80511e-10	-1.26562	2.06606e-07	-6.80511e-10	-1.22947
248835157	chr1:248835157:C:T	1.81993e-32	-6.80511e-10	-0.20625	5.77881e-07	-6.80511e-10	-0.200912
248835952	chr1:248835952:A:G	6.36096e-33	-6.80511e-10	-1.25745	2.04718e-07	-6.80511e-10	-1.23865
248836403	chr1:248836403:T:C	6.57644e-33	-6.80511e-10	-1.22414	2.05842e-07	-6.80511e-10	-1.23317
248836499	chr1:248836499:T:C	8.37245e-33	-6.80511e-10	-0.982684	2.85777e-07	-6.80511e-10	-0.905068
248836530	chr1:248836530:ACTTT:A	7.34044e-33	-6.80511e-10	-1.11423	2.28687e-07	-6.80511e-10	-1.12792
248837694	chr1:248837694:T:A	3.14496e-33	-1.96183	-3.54985e-10	1.25611e-07	-1.72709	-3.54985e-10
248837958	chr1:248837958:G:A	8.57229e-33	-6.80511e-10	-0.959097	2.77862e-07	-6.80511e-10	-0.933156
248838356	chr1:248838356:G:A	7.07298e-32	-6.80511e-10	1.15124	2.44547e-06	-6.80511e-10	1.24171
248838394	chr1:248838394:C:T	6.98075e-33	-6.80511e-10	-1.16448	2.18916e-07	-6.80511e-10	-1.17159
248838859	chr1:248838859:C:T	6.77237e-33	-6.80511e-10	-1.19478	2.07367e-07	-6.80511e-10	-1.22579
248838882	chr1:248838882:T:C	1.28403e-33	-1.56814	-1.28949	3.28093e-08	-1.80088	-1.26868
248839510	chr1:248839510:A:G	6.6714e-33	-6.80511e-10	-1.2098	2.0818e-07	-6.80511e-10	-1.22187
248839558	chr1:248839558:T:G	6.4567e-33	-6.80511e-10	-1.24251	2.0269e-07	-6.80511e-10	-1.2486
248839873	chr1:248839873:A:G	1.41575e-31	-6.80511e-10	1.8452	5.06654e-06	-6.80511e-10	1.97013
248839874	chr1:248839874:G:T	7.67336e-33	-6.80511e-10	-1.06988	2.33052e-07	-6.80511e-10	-1.10902
248840247	chr1:248840247:T:C	8.27417e-33	-6.80511e-10	-0.994493	2.59053e-07	-6.80511e-10	-1.00325
248840255	chr1:248840255:T:C	6.80431e-33	-6.80511e-10	-1.19008	2.13339e-07	-6.80511e-10	-1.1974
248840324	chr1:248840324:T:C	2.3002e-33	-2.27463	-3.54985e-10	6.65066e-08	-2.36298	-3.54985e-10
248840349	chr1:248840349:C:T	3.96179e-32	0.571649	-3.54985e-10	2.93935e-06	1.42566	-3.54985e-10
248840789	chr1:248840789:G:A	7.33079e-33	-6.80511e-10	-1.11555	2.27169e-07	-6.80511e-10	-1.13459
248841152	chr1:248841152:A:C	1.46359e-32	-6.80511e-10	-0.424154	4.29558e-07	-6.80511e-10	-0.497523
248841633	chr1:248841633:A:G	6.39868e-33	-6.80511e-10	-1.25154	2.00918e-07	-6.80511e-10	-1.25739
248841662	chr1:248841662:C:T	6.4465e-33	-6.80511e-10	-1.24409	2.02395e-07	-6.80511e-10	-1.25006
248841689	chr1:248841689:A:G	6.36363e-33	-6.80511e-10	-1.25703	1.96225e-07	-6.80511e-10	-1.28102
248842459	chr1:248842459:C:T	6.59862e-33	-6.80511e-10	-1.22077	2.07015e-07	-6.80511e-10	-1.22749
248842570	chr1:248842570:T:A	2.01268e-31	-6.80511e-10	2.197	7.23872e-06	-6.80511e-10	2.32692
248843207	chr1:248843207:T:C	1.22934e-33	-1.8469	-1.05425	3.29937e-08	-2.04622	-1.01774
248843261	chr1:248843261:A:G	6.46424e-33	-6.80511e-10	-1.24135	2.02329e-07	-6.80511e-10	-1.25039
248844034	chr1:248844034:G:A	6.83695e-34	-2.43114	-1.05674	2.60508e-08	-2.45226	-0.847976
248844174	chr1:248844174:T:C	1.18434e-32	-6.80511e-10	-0.635857	3.78516e-07	-6.80511e-10	-0.624022
248844683	chr1:248844683:C:T	3.88055e-32	-6.80511e-10	0.55093	1.33213e-06	-6.80511e-10	0.634252
248845034	chr1:248845034:G:A	8.07405e-33	-0.818627	-0.20035	2.17794e-07	-1.32347	0.146736
248845114	chr1:248845114:T:C	5.94908e-33	-6.80511e-10	-1.3244	1.87499e-07	-6.80511e-10	-1.32651
248845229	chr1:248845229:T:C	1.277e-33	-1.82224	-1.04087	3.44669e-08	-2.01753	-1.00275
248845243	chr1:248845243:C:T	7.12726e-33	-6.80511e-10	-1.1437	2.38321e-07	-6.80511e-10	-1.08666
248845659	chr1:248845659:G:T	4.45427e-33	-1.61377	-3.54985e-10	1.14687e-07	-1.81808	-3.54985e-10
248845843	chr1:248845843:A:G	1.72185e-32	-6.80511e-10	-0.261646	5.26149e-07	-6.80511e-10	-0.294696
248846882	chr1:248846882:C:T	1.96971e-31	-6.80511e-10	2.17543	7.09157e-06	-6.80511e-10	2.30638
248847208	chr1:248847208:AG:A	1.96354e-31	-6.80511e-10	2.17229	7.06893e-06	-6.80511e-10	2.30318
248847406	chr1:248847406:C:T	1.37336e-32	-6.80511e-10	-0.487785	4.40437e-07	-6.80511e-10	-0.472511
248847655	chr1:248847655:C:A	1.66403e-31	-6.80511e-10	2.00678	5.95134e-06	-6.80511e-10	2.13109
248847970	chr1:248847970:C:T	1.628e-33	-1.89086	-0.729424	4.13183e-08	-2.12178	-0.717191
248848162	chr1:248848162:C:T	6.81366e-33	-6.80511e-10	-1.1887	2.08903e-07	-6.80511e-10	-1.21841
248849447	chr1:248849447:G:T	6.67579e-34	-2.3019	-1.20983	2.18719e-08	-2.27495	-1.20013
248850187	chr1:248850187:C:CA	1.2246e-33	-2.09493	-0.810083	3.22784e-08	-2.27206	-0.813825
248851223	chr1:248851223:G:A	8.19545e-33	-6.80511e-10	-1.00405	2.63869e-07	-6.80511e-10	-0.984828
248851300	chr1:248851300:T:G	1.69569e-31	-6.80511e-10	2.02563	6.0492e-06	-6.80511e-10	2.1474
248851429	chr1:248851429:G:A	1.2027e-32	-6.80511e-10	-0.620478	3.71025e-07	-6.80511e-10	-0.644011
248851522	chr1:248851522:CCT:C	6.98765e-33	-6.80511e-10	-1.16349	2.17025e-07	-6.80511e-10	-1.18027
248851876	chr1:248851876:A:G	1.19989e-32	-6.80511e-10	-0.622816	3.67832e-07	-6.80511e-10	-0.652655
248851949	chr1:248851949:G:T	1.69256e-32	-6.80511e-10	-0.278805	5.23969e-07	-6.80511e-10	-0.298848
248852087	chr1:248852087:A:G	1.96064e-32	-6.80511e-10	-0.131775	8.71583e-07	-6.80511e-10	0.210031
248852093	chr1:248852093:A:C	7.98841e-33	-6.80511e-10	-1.02964	2.43326e-07	-6.80511e-10	-1.06588
248852129	chr1:248852129:A:C	1.17335e-32	-6.80511e-10	-0.645184	3.75934e-07	-6.80511e-10	-0.630867
248852937	chr1:248852937:T:C	1.51739e-31	-6.80511e-10	1.91453	5.40289e-06	-6.80511e-10	2.03441
248852965	chr1:248852965:T:G	6.66831e-33	-6.80511e-10	-1.21027	2.20779e-07	-6.80511e-10	-1.16312
248852997	chr1:248852997:C:G	1.69449e-32	-6.80511e-10	-0.277666	5.15886e-07	-6.80511e-10	-0.314393
248853691	chr1:248853691:C:T	9.63848e-33	-6.80511e-10	-0.841869	2.96454e-07	-6.80511e-10	-0.868387
248853964	chr1:248853964:G:A	1.13527e-32	-6.80511e-10	-0.678176	3.62764e-07	-6.80511e-10	-0.666529
248854163	chr1:248854163:C:T	1.16013e-32	-6.80511e-10	-0.656517	3.71731e-07	-6.80511e-10	-0.64211
248854927	chr1:248854927:C:T	4.02795e-33	-1.71437	-3.54985e-10	1.71991e-07	-1.41284	-3.54985e-10
248855261	chr1:248855261:G:A	7.32055e-33	-6.80511e-10	-1.11695	2.23135e-07	-6.80511e-10	-1.1525
248855287	chr1:248855287:T:C	1.80791e-33	-2.23218	-0.283277	7.25405e-08	-2.32048	0.0443463
248855548	chr1:248855548:T:C	1.51499e-33	-1.82314	-0.869084	4.09299e-08	-2.02556	-0.82286
248856006	chr1:248856006:C:T	1.38454e-33	-1.90207	-0.88019	3.77734e-08	-2.09545	-0.83322
248856131	chr1:248856131:C:T	1.401e-33	-1.88067	-0.889776	3.80355e-08	-2.07849	-0.843268
248857412	chr1:248857412:C:T	6.21205e-33	-6.80511e-10	-1.28114	1.93837e-07	-6.80511e-10	-1.29326
248857802	chr1:248857802:C:G	9.21338e-33	-0.886975	-3.54985e-10	4.76256e-07	-0.394324	-3.54985e-10
248857815	chr1:248857815:A:G	1.73146e-32	-6.80511e-10	-0.256081	5.49688e-07	-6.80511e-10	-0.25093
248858642	chr1:248858642:G:A	1.14446e-32	-6.80511e-10	-0.670116	3.67049e-07	-6.80511e-10	-0.654784
248858844	chr1:248858844:A:C	1.08597e-32	-6.80511e-10	-0.722569	3.47674e-07	-6.80511e-10	-0.709013
248859244	chr1:248859244:G:T	7.4378e-34	-2.22479	-1.17886	2.01301e-08	-2.3758	-1.18226
248859752	chr1:248859752:C:G	4.86862e-33	-1.52482	-3.54985e-10	1.46442e-07	-1.57365	-3.54985e-10
248860368	chr1:248860368:T:C	1.29189e-33	-1.90092	-0.950606	3.50102e-08	-2.09535	-0.909287
248860580	chr1:248860580:C:G	6.11852e-34	-2.44665	-1.15224	1.8961e-08	-2.42423	-1.19367
248860762	chr1:248860762:C:T	2.49045e-33	-2.19517	-3.54985e-10	8.19239e-08	-2.15449	-3.54985e-10
248861389	chr1:248861389:T:C	6.65313e-34	-2.30868	-1.20645	1.95571e-08	-2.36354	-1.2234
248861710	chr1:248861710:G:C	1.06189e-32	0.613984	-1.35898	1.95902e-07	0.0728072	-1.35547
248862205	chr1:248862205:C:G	6.59535e-33	-6.80511e-10	-1.22127	2.05071e-07	-6.80511e-10	-1.23692
248862264	chr1:248862264:T:G	2.78164e-33	-2.08459	-3.54985e-10	1.08721e-07	-1.8715	-3.54985e-10
248862282	chr1:248862282:T:C	6.33835e-33	-6.80511e-10	-1.26101	1.96708e-07	-6.80511e-10	-1.27856
248862326	chr1:248862326:A:T	7.37366e-33	-6.80511e-10	-1.10972	2.37099e-07	-6.80511e-10	-1.0918
248862871	chr1:248862871:G:A	7.10039e-33	-6.80511e-10	-1.14748	2.20406e-07	-6.80511e-10	-1.16481
248862884	chr1:248862884:G:A	1.10147e-32	-6.80511e-10	-0.708401	3.40541e-07	-6.80511e-10	-0.729745
248863444	chr1:248863444:G:A	1.85602e-32	-6.80511e-10	-0.186611	5.34698e-07	-6.80511e-10	-0.278578
248863561	chr1:248863561:G:C	5.34382e-33	-2.04646	0.614773	1.86254e-07	-2.17121	0.838042
248863724	chr1:248863724:C:A	2.57495e-31	-6.80511e-10	2.44337	9.54329e-06	-6.80511e-10	2.60331
248863779	chr1:248863779:G:T	5.80146e-33	-6.80511e-10	-1.34952	1.83279e-07	-6.80511e-10	-1.34927
248864040	chr1:248864040:A:C	1.74127e-32	-1.92459	1.67416	5.50935e-07	-2.11072	1.86206
248864125	chr1:248864125:T:G	1.50984e-32	-6.80511e-10	-0.393045	4.58757e-07	-6.80511e-10	-0.431759
248864425	chr1:248864425:T:C	6.90581e-33	-6.80511e-10	-1.17527	2.29889e-07	-6.80511e-10	-1.12268
248865397	chr1:248865397:A:G	1.3831e-32	-0.480721	-3.54985e-10	3.16383e-07	-0.803325	-3.54985e-10
248865787	chr1:248865787:CT:C	8.09503e-33	-6.80511e-10	-1.01638	2.52652e-07	-6.80511e-10	-1.02827
248865811	chr1:248865811:CAA:C	1.66949e-32	-6.80511e-10	-0.292527	5.07835e-07	-6.80511e-10	-0.330123
248865862	chr1:248865862:A:G	1.26901e-31	-6.80511e-10	1.73577	4.54237e-06	-6.80511e-10	1.86093
248866473	chr1:248866473:C:T	7.56607e-33	-6.80511e-10	-1.08396	2.53139e-07	-6.80511e-10	-1.02634
248866702	chr1:248866702:T:C	7.96403e-33	-6.80511e-10	-1.0327	2.67719e-07	-6.80511e-10	-0.970342
248866854	chr1:248866854:G:A	7.22921e-33	-2.21412	1.08462	2.11527e-07	-2.35265	1.14673
248867286	chr1:248867286:T:C	6.67334e-33	-6.80511e-10	-1.20951	2.05186e-07	-6.80511e-10	-1.23636
248867339	chr1:248867339:A:C	8.35887e-33	-6.80511e-10	-0.984309	2.82201e-07	-6.80511e-10	-0.91766
248867618	chr1:248867618:C:T	8.23909e-33	-6.80511e-10	-0.998741	2.77816e-07	-6.80511e-10	-0.933322
248867775	chr1:248867775:C:T	6.47915e-33	-6.80511e-10	-1.23904	2.13574e-07	-6.80511e-10	-1.1963
248867856	chr1:248867856:T:C	8.1085e-33	-6.80511e-10	-1.01472	2.7303e-07	-6.80511e-10	-0.950698
248868198	chr1:248868198:G:A	8.3184e-33	-6.80511e-10	-0.989161	2.80724e-07	-6.80511e-10	-0.922906
248868390	chr1:248868390:C:T	4.78743e-33	-1.54164	-3.54985e-10	1.43944e-07	-1.59086	-3.54985e-10
248868510	chr1:248868510:T:C	5.8169e-33	-6.80511e-10	-1.34686	1.81685e-07	-6.80511e-10	-1.358
248868672	chr1:248868672:G:A	9.35398e-33	-6.80511e-10	-0.87183	3.18148e-07	-6.80511e-10	-0.797764
248868696	chr1:248868696:C:T	6.39509e-33	-6.80511e-10	-1.2521	2.10285e-07	-6.80511e-10	-1.21181
248868957	chr1:248868957:A:G	8.43431e-33	-6.80511e-10	-0.975323	2.8503e-07	-6.80511e-10	-0.907686
248869022	chr1:248869022:T:C	8.30435e-33	-6.80511e-10	-0.990852	2.80209e-07	-6.80511e-10	-0.924742
248869256	chr1:248869256:A:T	7.28084e-33	-6.80511e-10	-1.12239	2.26103e-07	-6.80511e-10	-1.13929
248869281	chr1:248869281:G:A	8.39601e-33	-6.80511e-10	-0.979875	2.83327e-07	-6.80511e-10	-0.913679
248869317	chr1:248869317:G:A	8.43222e-33	-6.80511e-10	-0.975571	2.84878e-07	-6.80511e-10	-0.908219
248869327	chr1:248869327:A:G	7.18543e-33	-6.80511e-10	-1.13558	2.30178e-07	-6.80511e-10	-1.12143
248869331	chr1:248869331:G:A	2.0669e-32	-6.80511e-10	-0.0789944	9.10407e-07	-6.80511e-10	0.253611
248869471	chr1:248869471:A:C	5.74285e-33	-6.80511e-10	-1.35968	1.81396e-07	-6.80511e-10	-1.35959
248869484	chr1:248869484:G:A	1.86918e-33	-2.28773	-0.1944	7.76849e-08	-2.36313	0.155512
248869563	chr1:248869563:A:G	8.47598e-33	-6.80511e-10	-0.970395	2.86504e-07	-6.80511e-10	-0.902526
248869581	chr1:248869581:C:G	8.21832e-33	-6.80511e-10	-1.00127	2.77069e-07	-6.80511e-10	-0.936015
248869663	chr1:248869663:G:A	1.19535e-33	-2.38288	-0.546312	4.63244e-08	-2.35819	-0.366424
248869690	chr1:248869690:C:T	8.45433e-33	-6.80511e-10	-0.972953	2.85712e-07	-6.80511e-10	-0.905297
248869788	chr1:248869788:C:G	1.48066e-32	-6.80511e-10	-0.412558	4.75391e-07	-6.80511e-10	-0.396143
248869904	chr1:248869904:G:A	1.50605e-32	-6.80511e-10	-0.395558	4.77975e-07	-6.80511e-10	-0.390721
248870141	chr1:248870141:A:G	7.76388e-34	-2.19993	-1.1608	2.13626e-08	-2.347	-1.15164
248870363	chr1:248870363:A:G	1.96351e-32	-6.80511e-10	-0.130312	5.9654e-07	-6.80511e-10	-0.169134
248870676	chr1:248870676:T:C	7.95808e-34	-2.32181	-1.01422	2.36899e-08	-2.3225	-1.07273
248870776	chr1:248870776:T:C	1.65902e-31	-6.80511e-10	2.00377	5.01447e-06	-6.80511e-10	1.9598
248870861	chr1:248870861:A:G	5.12486e-34	-2.41866	-1.35745	1.6076e-08	-2.42312	-1.35983
248871457	chr1:248871457:G:C	2.09584e-33	-2.36768	-3.54985e-10	6.29469e-08	-2.41799	-3.54985e-10
248871923	chr1:248871923:C:T	6.44272e-33	-6.80511e-10	-1.24468	2.08221e-07	-6.80511e-10	-1.22168
248872042	chr1:248872042:C:T	9.47401e-34	-2.16363	-0.998033	2.44359e-08	-2.34231	-1.02192
248872330	chr1:248872330:G:A	7.9718e-34	-2.34779	-0.986513	2.85804e-08	-2.33127	-0.876291
248872394	chr1:248872394:T:C	7.77805e-33	-6.80511e-10	-1.05633	2.25516e-07	-6.80511e-10	-1.14189
248872433	chr1:248872433:C:A	6.81269e-33	-6.80511e-10	-1.18884	2.24718e-07	-6.80511e-10	-1.14544
248873508	chr1:248873508:G:A	7.84811e-33	-6.80511e-10	-1.04736	2.58116e-07	-6.80511e-10	-1.00687
248874245	chr1:248874245:T:C	1.51799e-31	-6.80511e-10	1.91493	4.62409e-06	-6.80511e-10	1.87875
248874331	chr1:248874331:T:C	1.94256e-33	-2.44362	-3.54985e-10	6.06815e-08	-2.45464	-3.54985e-10
248874367	chr1:248874367:T:C	1.17816e-32	-6.80511e-10	-0.641088	4.05289e-07	-6.80511e-10	-0.555679
248874568	chr1:248874568:T:A	1.13151e-32	-6.80511e-10	-0.68149	3.90416e-07	-6.80511e-10	-0.593066
248874697	chr1:248874697:A:G	1.14029e-32	-6.80511e-10	-0.673762	3.93636e-07	-6.80511e-10	-0.584853
248874846	chr1:248874846:T:C	1.14015e-32	-6.80511e-10	-0.673891	3.93577e-07	-6.80511e-10	-0.585002
248875063	chr1:248875063:T:C	1.11704e-32	-6.80511e-10	-0.694363	3.84916e-07	-6.80511e-10	-0.607255
248875152	chr1:248875152:T:C	5.18017e-34	-2.41338	-1.352	1.65487e-08	-2.41403	-1.33995
248875255	chr1:248875255:C:G	9.68826e-33	-6.80511e-10	-0.836716	3.07476e-07	-6.80511e-10	-0.831882
248875282	chr1:248875282:C:T	8.14721e-33	-6.80511e-10	-1.00996	2.59989e-07	-6.80511e-10	-0.99964
248875318	chr1:248875318:A:G	6.42103e-33	-6.80511e-10	-1.24805	1.99281e-07	-6.80511e-10	-1.26556
248875360	chr1:248875360:G:C	1.2521e-32	-6.80511e-10	-0.580224	4.34555e-07	-6.80511e-10	-0.485958
248875640	chr1:248875640:G:A	1.04847e-32	-6.80511e-10	-0.757713	3.54463e-07	-6.80511e-10	-0.689676
248875687	chr1:248875687:T:C	1.19536e-32	-6.80511e-10	-0.626603	4.14196e-07	-6.80511e-10	-0.533941
248875761	chr1:248875761:G:A	1.21922e-32	-6.80511e-10	-0.606833	4.23023e-07	-6.80511e-10	-0.512853
248875774	chr1:248875774:A:G	8.9264e-33	-6.80511e-10	-0.918619	2.95024e-07	-6.80511e-10	-0.873222
248876030	chr1:248876030:C:T	9.75488e-33	-6.80511e-10	-0.829864	3.29623e-07	-6.80511e-10	-0.762329
248876121	chr1:248876121:G:A	1.31015e-33	-1.83547	-1.00202	3.04589e-08	-2.11976	-1.02414
248876212	chr1:248876212:T:C	1.22769e-32	-6.80511e-10	-0.599914	4.25995e-07	-6.80511e-10	-0.505852
248876215	chr1:248876215:C:T	9.66449e-33	-6.80511e-10	-0.839173	3.25883e-07	-6.80511e-10	-0.773743
248876332	chr1:248876332:T:C	9.40318e-33	-6.80511e-10	-0.866584	3.16262e-07	-6.80511e-10	-0.803709
248876362	chr1:248876362:C:T	1.2496e-32	-6.80511e-10	-0.582222	4.33066e-07	-6.80511e-10	-0.48939
248876377	chr1:248876377:T:C	1.20822e-32	-6.80511e-10	-0.615895	4.18346e-07	-6.80511e-10	-0.523971
248876385	chr1:248876385:A:G	1.21443e-32	-6.80511e-10	-0.610768	4.20625e-07	-6.80511e-10	-0.518537
248876402	chr1:248876402:T:C	1.21342e-32	-6.80511e-10	-0.611601	4.20205e-07	-6.80511e-10	-0.519536
248876417	chr1:248876417:C:T	1.2035e-32	-6.80511e-10	-0.619811	4.16613e-07	-6.80511e-10	-0.528123
248876423	chr1:248876423:T:C	1.19847e-32	-6.80511e-10	-0.624	4.14766e-07	-6.80511e-10	-0.532565
248876440	chr1:248876440:T:C	1.19725e-32	-6.80511e-10	-0.625017	4.14319e-07	-6.80511e-10	-0.533643
248876466	chr1:248876466:T:G	1.19037e-32	-6.80511e-10	-0.630783	4.11902e-07	-6.80511e-10	-0.539494
248876681	chr1:248876681:G:T	1.03636e-32	-6.80511e-10	-0.769336	3.17423e-07	-6.80511e-10	-0.800046
248877090	chr1:248877090:T:C	1.22487e-32	-6.80511e-10	-0.60221	4.24223e-07	-6.80511e-10	-0.51002
248877188	chr1:248877188:G:A	1.17588e-32	-6.80511e-10	-0.643026	4.06257e-07	-6.80511e-10	-0.553293
248877342	chr1:248877342:A:G	2.72698e-33	-2.10444	-3.54985e-10	7.6945e-08	-2.21719	-3.54985e-10
248877500	chr1:248877500:TC:T	6.01395e-33	-6.80511e-10	-1.31355	1.8725e-07	-6.80511e-10	-1.32783
248877680	chr1:248877680:C:T	1.46219e-32	0.923238	-1.34835	4.59422e-07	0.916206	-1.34652
248877747	chr1:248877747:T:C	5.95802e-33	-6.80511e-10	-1.32289	1.87794e-07	-6.80511e-10	-1.32493
248877988	chr1:248877988:G:T	1.05068e-31	1.8992	-0.352229	3.20483e-06	1.55658	-0.0444486
248878001	chr1:248878001:G:A	8.05024e-33	-6.80511e-10	-1.02193	2.71246e-07	-6.80511e-10	-0.957254
248878539	chr1:248878539:G:T	7.92532e-33	-6.80511e-10	-1.03757	2.4427e-07	-6.80511e-10	-1.06201
248878983	chr1:248878983:G:A	6.10507e-33	-6.80511e-10	-1.29851	1.93969e-07	-6.80511e-10	-1.29258
248879022	chr1:248879022:A:G	5.74932e-33	-6.80511e-10	-1.35855	1.82977e-07	-6.80511e-10	-1.35092
248879051	chr1:248879051:C:T	6.05293e-33	-6.80511e-10	-1.30709	1.95502e-07	-6.80511e-10	-1.28471
248879155	chr1:248879155:T:C	2.05986e-33	-2.385	-3.54985e-10	6.89461e-08	-2.32695	-3.54985e-10
248879881	chr1:248879881:A:G	9.79727e-33	-6.80511e-10	-0.825527	3.31839e-07	-6.80511e-10	-0.75563
248879935	chr1:248879935:T:C	3.32154e-33	-1.9072	-3.54985e-10	1.05648e-07	-1.90017	-3.54985e-10
248880154	chr1:248880154:C:A	8.12016e-33	-6.80511e-10	-1.01328	2.53033e-07	-6.80511e-10	-1.02676
248880161	chr1:248880161:G:C	1.55124e-32	-6.80511e-10	-0.365991	4.50432e-07	-6.80511e-10	-0.450073
248880164	chr1:248880164:A:C	7.22304e-33	-6.80511e-10	-1.13036	2.38013e-07	-6.80511e-10	-1.08795
248880209	chr1:248880209:GACCCTCAAAGCT:G	8.39226e-33	-6.80511e-10	-0.980321	2.55226e-07	-6.80511e-10	-1.01813
248880229	chr1:248880229:C:T	3.85785e-31	2.84765	-3.54985e-10	4.96361e-06	1.94961	-3.54985e-10
248880451	chr1:248880451:A:C	6.44728e-34	-2.18907	-1.35749	1.68785e-08	-2.37457	-1.35966
248880841	chr1:248880841:T:C	4.42669e-32	1.77407	-1.09146	3.80211e-06	2.74058	-1.05755
248881038	chr1:248881038:A:G	8.40849e-34	-1.97668	-1.30429	2.79067e-08	-2.02749	-1.20392
248881098	chr1:248881098:A:C	2.18243e-33	-2.32719	-3.54985e-10	6.54876e-08	-2.37842	-3.54985e-10
248881128	chr1:248881128:G:A	7.548e-33	-6.80511e-10	-1.08635	2.44515e-07	-6.80511e-10	-1.061
248881348	chr1:248881348:C:T	8.36709e-33	-6.80511e-10	-0.983325	2.80502e-07	-6.80511e-10	-0.923697
248881465	chr1:248881465:T:C	5.98783e-33	-6.80511e-10	-1.3179	1.8985e-07	-6.80511e-10	-1.31404
248881480	chr1:248881480:C:T	5.91113e-33	-6.80511e-10	-1.33079	1.8723e-07	-6.80511e-10	-1.32794
248881557	chr1:248881557:A:G	6.91854e-33	-6.80511e-10	-1.17343	2.27191e-07	-6.80511e-10	-1.13449
248882194	chr1:248882194:G:C	7.89221e-33	-6.80511e-10	-1.04176	2.56214e-07	-6.80511e-10	-1.01427
248882222	chr1:248882222:T:C	5.8435e-33	-6.80511e-10	-1.3423	1.82332e-07	-6.80511e-10	-1.35445
248882226	chr1:248882226:T:G	8.87567e-33	-6.80511e-10	-0.924318	2.60854e-07	-6.80511e-10	-0.996319
248882289	chr1:248882289:T:G	7.59963e-34	-2.21945	-1.16267	2.30431e-08	-2.21693	-1.20598
248882418	chr1:248882418:C:T	7.06059e-34	-2.19602	-1.25967	2.40929e-08	-2.22408	-1.15428
248882804	chr1:248882804:C:T	1.25603e-32	-6.80511e-10	-0.57709	4.17814e-07	-6.80511e-10	-0.525244
248883153	chr1:248883153:C:T	8.91676e-33	-6.80511e-10	-0.919698	2.98735e-07	-6.80511e-10	-0.860723
248883391	chr1:248883391:G:A	2.15592e-33	-2.33942	-3.54985e-10	7.04593e-08	-2.30524	-3.54985e-10
248883400	chr1:248883400:G:A	9.66028e-33	-6.80511e-10	-0.839608	2.89527e-07	-6.80511e-10	-0.89203
248883416	chr1:248883416:C:G	5.98524e-33	-6.80511e-10	-1.31834	1.88099e-07	-6.80511e-10	-1.32331
248883670	chr1:248883670:T:C	6.94225e-34	-2.11695	-1.35564	2.11528e-08	-2.17401	-1.3345
248883788	chr1:248883788:T:G	5.75635e-33	-6.80511e-10	-1.35733	1.82399e-07	-6.80511e-10	-1.35408
248884588	chr1:248884588:G:A	6.6165e-33	-6.80511e-10	-1.21807	2.04782e-07	-6.80511e-10	-1.23834
248885078	chr1:248885078:T:C	5.71604e-34	-2.44105	-1.22589	1.82476e-08	-2.45318	-1.20306
248885109	chr1:248885109:T:G	1.08778e-32	-6.80511e-10	-0.720909	3.24924e-07	-6.80511e-10	-0.77669
248885262	chr1:248885262:G:A	5.96196e-33	-6.80511e-10	-1.32223	1.90111e-07	-6.80511e-10	-1.31267
248885327	chr1:248885327:G:C	5.77983e-33	-6.80511e-10	-1.35326	1.81445e-07	-6.80511e-10	-1.35933
248885737	chr1:248885737:C:T	5.76182e-33	-6.80511e-10	-1.35638	1.81522e-07	-6.80511e-10	-1.3589
248885762	chr1:248885762:C:T	9.67395e-33	-6.80511e-10	-0.838195	3.00337e-07	-6.80511e-10	-0.855374
248886015	chr1:248886015:G:A	6.3317e-33	-6.80511e-10	-1.26206	1.97747e-07	-6.80511e-10	-1.27329
248886390	chr1:248886390:G:A	2.78167e-33	-2.08458	-3.54985e-10	1.13435e-07	-1.82905	-3.54985e-10
248886677	chr1:248886677:G:C	5.75299e-33	-6.80511e-10	-1.35791	1.81355e-07	-6.80511e-10	-1.35983
248887348	chr1:248887348:T:C	1.96095e-33	-2.4342	-3.54985e-10	6.06908e-08	-2.45449	-3.54985e-10
248887859	chr1:248887859:A:G	5.32097e-34	-2.38426	-1.3543	1.65674e-08	-2.41155	-1.3413
248888163	chr1:248888163:G:T	3.3604e-33	-1.89557	-3.54985e-10	9.21048e-08	-2.03735	-3.54985e-10
248888164	chr1:248888164:A:G	2.74988e-33	-2.09607	-3.54985e-10	7.71757e-08	-2.2142	-3.54985e-10
248888220	chr1:248888220:T:A	8.25864e-33	-6.80511e-10	-0.996371	2.74923e-07	-6.80511e-10	-0.94379
248888609	chr1:248888609:T:C	8.03802e-33	-6.80511e-10	-1.02345	2.69758e-07	-6.80511e-10	-0.962755
248888782	chr1:248888782:T:C	1.20811e-32	-6.80511e-10	-0.61599	4.16971e-07	-6.80511e-10	-0.527264
248889007	chr1:248889007:A:G	6.8764e-34	-2.32474	-1.15738	2.52443e-08	-2.3233	-1.00838
248889146	chr1:248889146:A:G	1.10315e-32	-6.80511e-10	-0.70688	3.75737e-07	-6.80511e-10	-0.63139
248889183	chr1:248889183:G:A	5.83648e-33	-6.80511e-10	-1.3435	1.86302e-07	-6.80511e-10	-1.33291
248889206	chr1:248889206:G:A	8.18186e-33	-6.80511e-10	-1.00571	2.7345e-07	-6.80511e-10	-0.949162
248889420	chr1:248889420:T:C	8.03432e-33	-6.80511e-10	-1.02391	2.66832e-07	-6.80511e-10	-0.973659
248889461	chr1:248889461:T:A	8.35397e-33	-6.80511e-10	-0.984895	2.78221e-07	-6.80511e-10	-0.931864
248889852	chr1:248889852:G:A	7.77106e-33	-6.80511e-10	-1.05722	2.57262e-07	-6.80511e-10	-1.01018
248890076	chr1:248890076:C:T	1.14378e-33	-2.4383	-0.534991	3.76894e-08	-2.45398	-0.47692
248890188	chr1:248890188:C:A	8.72687e-34	-2.18171	-1.0621	3.28002e-08	-2.19303	-0.876817
248890211	chr1:248890211:T:C	8.47004e-33	-6.80511e-10	-0.971096	2.82321e-07	-6.80511e-10	-0.917236
248890268	chr1:248890268:C:T	1.19972e-32	-6.80511e-10	-0.622961	3.80258e-07	-6.80511e-10	-0.61943
248890683	chr1:248890683:T:C	8.5283e-33	-6.80511e-10	-0.964242	2.83703e-07	-6.80511e-10	-0.912353
248890801	chr1:248890801:A:G	6.94088e-33	-6.80511e-10	-1.1702	2.21778e-07	-6.80511e-10	-1.1586
248890881	chr1:248890881:C:T	9.69107e-33	-6.80511e-10	-0.836427	3.05661e-07	-6.80511e-10	-0.837803
248890902	chr1:248890902:G:T	1.75127e-32	-6.80511e-10	-0.244704	5.71599e-07	-6.80511e-10	-0.211841
248890947	chr1:248890947:G:C	1.08948e-32	-6.80511e-10	-0.719342	3.61192e-07	-6.80511e-10	-0.670869
248890956	chr1:248890956:C:G	6.7401e-33	-6.80511e-10	-1.19956	2.16881e-07	-6.80511e-10	-1.18093
248891064	chr1:248891064:A:G	8.34733e-33	-6.80511e-10	-0.98569	2.78204e-07	-6.80511e-10	-0.931924
248891115	chr1:248891115:A:G	8.59266e-33	-6.80511e-10	-0.956723	2.86714e-07	-6.80511e-10	-0.901795
248891466	chr1:248891466:A:G	5.3801e-34	-2.40652	-1.32099	1.64849e-08	-2.4435	-1.31434
248891632	chr1:248891632:C:G	6.99772e-33	-6.80511e-10	-1.16205	2.11928e-07	-6.80511e-10	-1.20404
248891681	chr1:248891681:T:C	5.67625e-34	-2.4411	-1.23283	1.82549e-08	-2.45354	-1.2023
248891721	chr1:248891721:A:C	1.20732e-31	-6.80511e-10	1.68594	3.58745e-06	-6.80511e-10	1.62492
248891737	chr1:248891737:T:C	1.18365e-31	-6.80511e-10	1.66614	3.5276e-06	-6.80511e-10	1.60809
248891742	chr1:248891742:T:C	5.88726e-33	-6.80511e-10	-1.33484	1.82717e-07	-6.80511e-10	-1.35234
248891777	chr1:248891777:T:C	8.17924e-34	-2.44356	-0.865061	2.43216e-08	-2.44829	-0.920625
248892122	chr1:248892122:T:A	5.77679e-33	-6.80511e-10	-1.35378	1.81799e-07	-6.80511e-10	-1.35738
248892482	chr1:248892482:C:T	9.66527e-33	-6.80511e-10	-0.839092	2.96954e-07	-6.80511e-10	-0.866702
248892962	chr1:248892962:A:G	7.14154e-33	-1.1417	-3.54985e-10	2.03659e-07	-1.24383	-3.54985e-10
248893484	chr1:248893484:G:A	5.93567e-33	-6.80511e-10	-1.32665	1.86278e-07	-6.80511e-10	-1.33304
248893687	chr1:248893687:G:T	6.07227e-33	-6.80511e-10	-1.3039	1.8833e-07	-6.80511e-10	-1.32209
248894122	chr1:248894122:T:G	1.94957e-33	-2.44002	-3.54985e-10	6.07402e-08	-2.45367	-3.54985e-10
248894395	chr1:248894395:A:C	6.43522e-33	-6.80511e-10	-1.24585	2.03635e-07	-6.80511e-10	-1.24395
248894428	chr1:248894428:G:A	8.51102e-33	-6.80511e-10	-0.96627	2.62396e-07	-6.80511e-10	-0.990425
248894986	chr1:248894986:T:G	7.02961e-34	-2.20733	-1.25276	2.48455e-08	-2.21384	-1.13377
248895015	chr1:248895015:G:T	9.68556e-33	-6.80511e-10	-0.836995	2.97982e-07	-6.80511e-10	-0.863248
248895982	chr1:248895982:G:A	6.05274e-33	-6.80511e-10	-1.30712	1.88066e-07	-6.80511e-10	-1.32349
248896246	chr1:248896246:C:G	1.04733e-33	-1.87036	-1.19102	2.52293e-08	-2.1129	-1.21937
248896787	chr1:248896787:G:A	9.41022e-33	-6.80511e-10	-0.865836	2.89592e-07	-6.80511e-10	-0.891805
248896929	chr1:248896929:C:G	1.38616e-32	-6.80511e-10	-0.47851	4.36252e-07	-6.80511e-10	-0.48206
248896930	chr1:248896930:C:T	1.38616e-32	-6.80511e-10	-0.47851	4.36252e-07	-6.80511e-10	-0.48206
248896933	chr1:248896933:T:C	3.59654e-33	-1.82766	-3.54985e-10	9.63824e-08	-1.99196	-3.54985e-10
248897291	chr1:248897291:G:A	6.02822e-33	-6.80511e-10	-1.31118	1.92251e-07	-6.80511e-10	-1.30148
248897495	chr1:248897495:C:T	7.33173e-33	-6.80511e-10	-1.11542	2.24007e-07	-6.80511e-10	-1.1486
248897507	chr1:248897507:G:A	1.57206e-32	0.797354	-1.15001	2.24551e-07	0.0952561	-1.24143
248897533	chr1:248897533:T:C	7.51396e-34	-2.33691	-1.05654	2.99624e-08	-2.33869	-0.821649
248897642	chr1:248897642:T:C	6.37822e-33	-6.80511e-10	-1.25474	2.05651e-07	-6.80511e-10	-1.2341
248897794	chr1:248897794:A:G	1.92291e-33	-2.45379	-3.54985e-10	6.63899e-08	-2.36474	-3.54985e-10
248897833	chr1:248897833:C:T	6.91446e-34	-2.32532	-1.15128	2.19852e-08	-2.37137	-1.09854
248897924	chr1:248897924:C:T	4.94133e-34	-2.45452	-1.35806	1.57337e-08	-2.44535	-1.35912
248898024	chr1:248898024:GC:G	5.92045e-33	-6.80511e-10	-1.32922	1.91542e-07	-6.80511e-10	-1.30517
248898118	chr1:248898118:T:C	9.30772e-34	-2.41202	-0.767355	3.7157e-08	-2.37054	-0.574584
248898149	chr1:248898149:C:T	5.79583e-34	-2.30412	-1.34895	2.01342e-08	-2.20819	-1.34967
248898317	chr1:248898317:C:G	7.74168e-33	-6.80511e-10	-1.06101	2.45198e-07	-6.80511e-10	-1.05821
248898803	chr1:248898803:C:CA	7.10768e-33	-6.80511e-10	-1.14646	2.29425e-07	-6.80511e-10	-1.1247
248898822	chr1:248898822:TAG:T	2.28769e-33	-2.28009	-3.54985e-10	7.01886e-08	-2.30909	-3.54985e-10
248899353	chr1:248899353:TA:T	8.94658e-33	-6.80511e-10	-0.916361	2.75851e-07	-6.80511e-10	-0.940418
248899380	chr1:248899380:A:T	6.1763e-33	-6.80511e-10	-1.28691	1.91395e-07	-6.80511e-10	-1.30594
248899465	chr1:248899465:G:A	7.89147e-33	-6.80511e-10	-1.04185	2.55805e-07	-6.80511e-10	-1.01586
248899490	chr1:248899490:A:T	2.76337e-33	-2.09118	-3.54985e-10	8.51666e-08	-2.11567	-3.54985e-10
248899685	chr1:248899685:C:T	5.86608e-34	-2.34759	-1.29344	1.8428e-08	-2.38715	-1.25926
248899769	chr1:248899769:C:G	7.74926e-33	-6.80511e-10	-1.06003	2.5106e-07	-6.80511e-10	-1.03459
248899771	chr1:248899771:G:A	8.91911e-33	-6.80511e-10	-0.919435	2.76586e-07	-6.80511e-10	-0.937759
248900706	chr1:248900706:A:G	1.06511e-33	-1.6896	-1.35496	3.98289e-08	-1.54499	-1.33069
248901003	chr1:248901003:A:G	1.20121e-32	-6.80511e-10	-0.621716	3.82814e-07	-6.80511e-10	-0.612731
248901009	chr1:248901009:A:G	5.7971e-33	-6.80511e-10	-1.35027	1.84087e-07	-6.80511e-10	-1.34487
248901845	chr1:248901845:A:C	1.43652e-32	-6.80511e-10	-0.442821	4.58858e-07	-6.80511e-10	-0.43154
248902068	chr1:248902068:T:A	7.32546e-33	-6.80511e-10	-1.11627	2.81433e-07	-6.80511e-10	-0.920384
248902217	chr1:248902217:T:C	5.08261e-34	-2.45161	-1.33278	1.56823e-08	-2.45443	-1.35332
248902344	chr1:248902344:A:T	5.9347e-33	-6.80511e-10	-1.32681	1.86717e-07	-6.80511e-10	-1.33068
248902957	chr1:248902957:G:GCA	6.34264e-34	-2.34872	-1.2142	2.03474e-08	-2.38591	-1.16142
248902996	chr1:248902996:C:T	1.97468e-33	-2.42722	-3.54985e-10	6.37835e-08	-2.40479	-3.54985e-10
248903335	chr1:248903335:G:A	8.08939e-33	-6.80511e-10	-1.01708	2.5287e-07	-6.80511e-10	-1.02741
248903368	chr1:248903368:T:G	6.25082e-33	-6.80511e-10	-1.27492	2.01675e-07	-6.80511e-10	-1.25362
248903427	chr1:248903427:G:A	1.1998e-32	-6.80511e-10	-0.622892	4.13901e-07	-6.80511e-10	-0.534653
248903879	chr1:248903879:C:G	5.79713e-33	-6.80511e-10	-1.35027	1.84683e-07	-6.80511e-10	-1.34164
248903965	chr1:248903965:G:A	6.19298e-33	-6.80511e-10	-1.28422	2.20487e-07	-6.80511e-10	-1.16444
248903994	chr1:248903994:T:G	5.7479e-33	-6.80511e-10	-1.3588	1.82913e-07	-6.80511e-10	-1.35127
248904293	chr1:248904293:C:T	9.29389e-33	-6.80511e-10	-0.878275	3.14163e-07	-6.80511e-10	-0.810369
248904326	chr1:248904326:A:G	1.93454e-32	-6.80511e-10	-0.145177	5.5451e-07	-6.80511e-10	-0.242196
248904493	chr1:248904493:T:C	9.37161e-33	-6.80511e-10	-0.869946	2.88932e-07	-6.80511e-10	-0.894089
248905384	chr1:248905384:C:T	7.90403e-33	-6.80511e-10	-1.04026	2.42846e-07	-6.80511e-10	-1.06785
248906066	chr1:248906066:GC:G	8.21966e-33	-6.80511e-10	-1.0011	2.55374e-07	-6.80511e-10	-1.01755
248906312	chr1:248906312:G:C	1.07676e-32	-6.80511e-10	-0.731087	3.50928e-07	-6.80511e-10	-0.699699
248906405	chr1:248906405:T:G	8.36479e-33	-6.80511e-10	-0.9836	2.83546e-07	-6.80511e-10	-0.912905
248906412	chr1:248906412:G:C	8.87472e-33	-6.80511e-10	-0.924425	2.74575e-07	-6.80511e-10	-0.945054
248906719	chr1:248906719:A:G	5.7056e-34	-2.43352	-1.23525	1.89589e-08	-2.44208	-1.17593
248906819	chr1:248906819:G:A	5.88256e-33	-6.80511e-10	-1.33564	1.8876e-07	-6.80511e-10	-1.3198
248906903	chr1:248906903:T:C	6.98161e-33	-6.80511e-10	-1.16435	2.27404e-07	-6.80511e-10	-1.13355
248907281	chr1:248907281:A:G	1.25444e-32	-0.578358	-3.54985e-10	3.26424e-07	-0.772081	-3.54985e-10
248907868	chr1:248907868:T:C	2.60282e-33	-2.41266	0.261625	9.93104e-08	-2.44547	0.48344
248907914	chr1:248907914:G:A	6.51993e-33	-6.80511e-10	-1.23277	2.11317e-07	-6.80511e-10	-1.20692
248908250	chr1:248908250:A:G	1.46907e-32	-6.80511e-10	-0.420417	5.00526e-07	-6.80511e-10	-0.34462
248908473	chr1:248908473:T:TA	4.33259e-33	-2.03757	0.3961	1.27745e-07	-2.10685	0.396606
248908507	chr1:248908507:T:G	5.74677e-33	-6.80511e-10	-1.35899	1.81355e-07	-6.80511e-10	-1.35982
248908556	chr1:248908556:A:G	1.45652e-32	-6.80511e-10	-0.428997	4.54277e-07	-6.80511e-10	-0.441573
248908571	chr1:248908571:C:G	6.91338e-33	-6.80511e-10	-1.17417	2.22884e-07	-6.80511e-10	-1.15363
248908589	chr1:248908589:T:A	6.88254e-33	-6.80511e-10	-1.17864	2.20921e-07	-6.80511e-10	-1.16248
248908917	chr1:248908917:A:T	7.96025e-33	-6.80511e-10	-1.03317	2.7026e-07	-6.80511e-10	-0.960894
248908964	chr1:248908964:G:A	8.31575e-32	-6.80511e-10	1.31311	2.46394e-06	-6.80511e-10	1.24924
248909035	chr1:248909035:C:T	9.71759e-33	-6.80511e-10	-0.833693	3.0144e-07	-6.80511e-10	-0.851708
248909050	chr1:248909050:A:C	5.75093e-33	-6.80511e-10	-1.35827	1.8202e-07	-6.80511e-10	-1.35616
248909065	chr1:248909065:G:A	6.19187e-33	-6.80511e-10	-1.28439	1.93448e-07	-6.80511e-10	-1.29527
248909250	chr1:248909250:A:G	6.06163e-33	-6.80511e-10	-1.30565	1.94968e-07	-6.80511e-10	-1.28744
248909331	chr1:248909331:T:G	7.14713e-33	-6.80511e-10	-1.14092	2.31367e-07	-6.80511e-10	-1.11628
248909542	chr1:248909542:A:C	6.87513e-33	-6.80511e-10	-1.17972	2.24421e-07	-6.80511e-10	-1.14676
248909678	chr1:248909678:G:C	4.23742e-33	-1.66368	-3.54985e-10	1.24307e-07	-1.73752	-3.54985e-10
248910458	chr1:248910458:T:C	5.82255e-33	-6.80511e-10	-1.34589	1.83114e-07	-6.80511e-10	-1.35017
248910591	chr1:248910591:G:T	6.52265e-33	-6.80511e-10	-1.23235	2.11806e-07	-6.80511e-10	-1.20461
248910813	chr1:248910813:C:G	6.65215e-34	-2.18729	-1.32798	1.8713e-08	-2.29039	-1.34067
248911185	chr1:248911185:T:C	7.90487e-33	-6.80511e-10	-1.04015	2.47945e-07	-6.80511e-10	-1.04707
248911190	chr1:248911190:T:C	7.75532e-33	-6.80511e-10	-1.05925	2.44354e-07	-6.80511e-10	-1.06166
248911223	chr1:248911223:T:C	6.59813e-34	-2.24303	-1.2804	2.00238e-08	-2.27576	-1.2876
248911402	chr1:248911402:C:T	1.99803e-33	-2.41547	-3.54985e-10	6.14423e-08	-2.44218	-3.54985e-10
248911624	chr1:248911624:G:A	9.04127e-33	-6.80511e-10	-0.905831	2.86165e-07	-6.80511e-10	-0.90371
248911920	chr1:248911920:G:A	7.51715e-34	-2.40973	-0.983298	2.37669e-08	-2.43895	-0.953034
248912440	chr1:248912440:A:G	6.61477e-33	-6.80511e-10	-1.21833	2.18645e-07	-6.80511e-10	-1.17283
248912535	chr1:248912535:A:G	5.80569e-33	-6.80511e-10	-1.34879	1.85066e-07	-6.80511e-10	-1.33957
248912708	chr1:248912708:C:T	6.50087e-34	-2.41517	-1.12311	2.14264e-08	-2.4433	-1.05236
248912864	chr1:248912864:T:C	7.0732e-34	-2.4205	-1.0334	2.36265e-08	-2.44614	-0.951775
248913708	chr1:248913708:G:A	6.43016e-34	-2.41076	-1.13846	2.10707e-08	-2.44126	-1.07113
248913799	chr1:248913799:C:T	7.00634e-33	-6.80511e-10	-1.16082	2.22657e-07	-6.80511e-10	-1.15465
248913902	chr1:248913902:T:G	5.86338e-33	-6.80511e-10	-1.33891	1.83782e-07	-6.80511e-10	-1.34653
248913954	chr1:248913954:C:A	1.19599e-32	-6.80511e-10	-0.626072	3.81186e-07	-6.80511e-10	-0.616993
248914190	chr1:248914190:G:C	5.4051e-34	-2.45238	-1.2705	1.78447e-08	-2.45228	-1.2263
248914252	chr1:248914252:C:A	1.56915e-32	-6.80511e-10	-0.354512	5.23469e-07	-6.80511e-10	-0.299802
248914573	chr1:248914573:C:T	5.12927e-34	-2.42802	-1.34723	1.5926e-08	-2.45465	-1.33768
248914820	chr1:248914820:C:T	7.94367e-33	-6.80511e-10	-1.03526	2.44765e-07	-6.80511e-10	-1.05998
248914885	chr1:248914885:G:A	9.24554e-34	-1.96757	-1.2185	3.16907e-08	-1.97471	-1.12955
248914930	chr1:248914930:T:C	7.14505e-33	-6.80511e-10	-1.14121	2.19548e-07	-6.80511e-10	-1.16871
248914941	chr1:248914941:A:G	1.88529e-32	-0.170964	-3.54985e-10	3.65978e-07	-0.657708	-3.54985e-10
248914974	chr1:248914974:G:T	6.10997e-32	1.00488	-3.54985e-10	2.88545e-06	1.40716	-3.54985e-10
248915453	chr1:248915453:G:C	4.33017e-32	-6.80511e-10	0.66056	1.40445e-06	-6.80511e-10	0.687121
248915977	chr1:248915977:T:C	8.211e-33	-6.80511e-10	-1.00216	2.65453e-07	-6.80511e-10	-0.978843
248916508	chr1:248916508:G:A	6.98086e-34	-2.10767	-1.35938	2.27736e-08	-2.09357	-1.3411
248916725	chr1:248916725:C:T	5.96568e-33	-6.80511e-10	-1.32161	1.87097e-07	-6.80511e-10	-1.32865
248916897	chr1:248916897:G:A	1.03285e-33	-2.2542	-0.821114	3.09616e-08	-2.28821	-0.839328
248917151	chr1:248917151:T:C	5.65809e-34	-2.3178	-1.35933	1.66461e-08	-2.38826	-1.35984
248918526	chr1:248918526:T:C	2.14655e-33	-2.34377	-3.54985e-10	6.38434e-08	-2.40385	-3.54985e-10
248918527	chr1:248918527:G:A	6.10603e-33	-6.80511e-10	-1.29836	1.96866e-07	-6.80511e-10	-1.27776
248918561	chr1:248918561:A:G	5.94625e-33	-6.80511e-10	-1.32487	1.86939e-07	-6.80511e-10	-1.3295
248918679	chr1:248918679:A:G	2.08962e-33	-2.37065	-3.54985e-10	6.26462e-08	-2.42278	-3.54985e-10
248918885	chr1:248918885:T:C	5.92422e-33	-1.32858	-3.54985e-10	1.432e-07	-1.59603	-3.54985e-10
248919335	chr1:248919335:T:G	9.25144e-33	-6.80511e-10	-0.882852	2.92228e-07	-6.80511e-10	-0.882744
248919395	chr1:248919395:C:A	2.8623e-33	-2.05601	-3.54985e-10	1.12685e-07	-1.83569	-3.54985e-10
248919607	chr1:248919607:G:T	1.01799e-32	-6.80511e-10	-0.787218	3.47437e-07	-6.80511e-10	-0.709696
248919659	chr1:248919659:C:T	5.80262e-33	-6.80511e-10	-1.34932	1.84524e-07	-6.80511e-10	-1.3425
248919738	chr1:248919738:C:T	6.09893e-33	-6.80511e-10	-1.29952	1.89289e-07	-6.80511e-10	-1.31701
248919883	chr1:248919883:T:G	4.86205e-33	-1.52617	-3.54985e-10	1.14553e-07	-1.81924	-3.54985e-10
248921034	chr1:248921034:A:G	6.46803e-33	-6.80511e-10	-1.24076	2.09643e-07	-6.80511e-10	-1.21488
248921545	chr1:248921545:G:A	5.84158e-33	-6.80511e-10	-1.34263	1.83848e-07	-6.80511e-10	-1.34617
248921731	chr1:248921731:G:A	6.01776e-33	-6.80511e-10	-1.31292	1.8781e-07	-6.80511e-10	-1.32485
248921751	chr1:248921751:T:C	9.20513e-33	-6.80511e-10	-0.887871	2.8025e-07	-6.80511e-10	-0.924598
248922216	chr1:248922216:T:C	8.38753e-34	-2.32356	-0.959916	2.92793e-08	-2.3518	-0.831602
248922486	chr1:248922486:A:G	7.69888e-33	-6.80511e-10	-1.06656	2.26125e-07	-6.80511e-10	-1.13919
248922612	chr1:248922612:T:C	4.34606e-32	-6.80511e-10	0.664223	1.42833e-06	-6.80511e-10	0.703982
248922756	chr1:248922756:C:T	8.23594e-33	-6.80511e-10	-0.999124	2.67818e-07	-6.80511e-10	-0.969971
248922799	chr1:248922799:G:A	5.74873e-33	-6.80511e-10	-1.35865	1.81352e-07	-6.80511e-10	-1.35984
248922876	chr1:248922876:T:C	8.52659e-33	-6.80511e-10	-0.964442	2.77628e-07	-6.80511e-10	-0.933999
248922993	chr1:248922993:CCT:C	5.89696e-33	-6.80511e-10	-1.33319	1.85438e-07	-6.80511e-10	-1.33756
248923436	chr1:248923436:T:G	8.25657e-33	-6.80511e-10	-0.996623	2.68514e-07	-6.80511e-10	-0.967376
248923621	chr1:248923621:T:C	8.14968e-34	-2.35166	-0.96058	2.77643e-08	-2.38141	-0.85512
248924017	chr1:248924017:G:A	9.96503e-33	-6.80511e-10	-0.808549	3.18275e-07	-6.80511e-10	-0.797363
248924082	chr1:248924082:G:A	5.86922e-34	-2.29319	-1.3473	1.69892e-08	-2.37278	-1.35492
248924256	chr1:248924256:A:C	5.76602e-33	-6.80511e-10	-1.35565	1.81556e-07	-6.80511e-10	-1.35871
248924318	chr1:248924318:C:T	7.29416e-33	-6.80511e-10	-1.12056	2.24611e-07	-6.80511e-10	-1.14591
248924368	chr1:248924368:A:AT	7.5165e-33	-6.80511e-10	-1.09053	2.47496e-07	-6.80511e-10	-1.04889
248924644	chr1:248924644:A:G	4.24197e-32	-6.80511e-10	0.639982	1.39379e-06	-6.80511e-10	0.6795
248924815	chr1:248924815:C:T	7.70094e-33	-6.80511e-10	-1.06629	2.53736e-07	-6.80511e-10	-1.02399
248924850	chr1:248924850:CTG:C	1.07941e-32	-6.80511e-10	-0.728627	3.0784e-07	-6.80511e-10	-0.830698
248925376	chr1:248925376:T:G	8.49151e-33	-6.80511e-10	-0.968564	2.58984e-07	-6.80511e-10	-1.00351
248925377	chr1:248925377:T:C	8.46036e-33	-6.80511e-10	-0.972239	2.58066e-07	-6.80511e-10	-1.00707
248925392	chr1:248925392:T:C	7.43585e-33	-6.80511e-10	-1.10132	2.28327e-07	-6.80511e-10	-1.1295
248925422	chr1:248925422:T:G	1.96726e-33	-2.43099	-3.54985e-10	6.11695e-08	-2.44663	-3.54985e-10
248925659	chr1:248925659:G:T	1.12837e-32	-6.80511e-10	-0.684268	3.37542e-07	-6.80511e-10	-0.73859
248925673	chr1:248925673:C:T	7.18674e-32	-6.80511e-10	1.16719	2.30447e-06	-6.80511e-10	1.18233
248926058	chr1:248926058:C:G	7.46705e-33	-6.80511e-10	-1.09713	2.36377e-07	-6.80511e-10	-1.09485
248926203	chr1:248926203:C:T	7.31491e-33	-6.80511e-10	-1.11772	2.25239e-07	-6.80511e-10	-1.14312
248926303	chr1:248926303:T:C	6.96607e-32	-6.80511e-10	1.13601	2.17255e-06	-6.80511e-10	1.12338
248926326	chr1:248926326:A:G	4.66705e-33	-2.3608	0.793692	2.33286e-07	-2.34391	1.23589
248926826	chr1:248926826:A:G	5.94544e-33	-6.80511e-10	-1.32501	1.90966e-07	-6.80511e-10	-1.30819
248927563	chr1:248927563:A:G	7.75329e-33	-6.80511e-10	-1.05951	2.37615e-07	-6.80511e-10	-1.08963
248927602	chr1:248927602:G:A	5.77525e-32	-6.80511e-10	0.948535	1.87388e-06	-6.80511e-10	0.975486
248927637	chr1:248927637:A:G	1.15978e-32	-6.80511e-10	-0.656818	3.97858e-07	-6.80511e-10	-0.574186
248927831	chr1:248927831:G:T	5.98116e-33	-6.80511e-10	-1.31902	1.87546e-07	-6.80511e-10	-1.32625
248927864	chr1:248927864:G:T	6.62072e-32	-6.80511e-10	1.08516	2.15418e-06	-6.80511e-10	1.11489
248927878	chr1:248927878:G:C	7.33037e-33	-6.80511e-10	-1.11561	2.18936e-07	-6.80511e-10	-1.1715
248928126	chr1:248928126:C:A	5.57022e-34	-2.34981	-1.34297	1.6497e-08	-2.39928	-1.35783
248928251	chr1:248928251:T:C	6.01524e-33	-6.80511e-10	-1.31334	1.88386e-07	-6.80511e-10	-1.32179
248928328	chr1:248928328:A:G	2.10966e-33	-2.3611	-3.54985e-10	6.49228e-08	-2.38708	-3.54985e-10
248928486	chr1:248928486:A:G	6.04578e-33	-6.80511e-10	-1.30827	1.95339e-07	-6.80511e-10	-1.28554
248929183	chr1:248929183:C:T	8.47397e-33	-6.80511e-10	-0.970632	2.68375e-07	-6.80511e-10	-0.967896
248930006	chr1:248930006:G:C	6.15678e-33	-6.80511e-10	-1.29008	1.99495e-07	-6.80511e-10	-1.26449
248930066	chr1:248930066:G:A	8.39514e-33	-6.80511e-10	-0.979979	2.71632e-07	-6.80511e-10	-0.955832
248930200	chr1:248930200:TG:T	1.34226e-32	-6.80511e-10	-0.51069	4.52152e-07	-6.80511e-10	-0.446262
248930348	chr1:248930348:TACTC:T	2.33109e-32	-6.80511e-10	0.0412883	8.03181e-07	-6.80511e-10	0.128301
248930384	chr1:248930384:A:G	2.26009e-33	-2.29223	-3.54985e-10	6.67921e-08	-2.3587	-3.54985e-10
248930661	chr1:248930661:G:A	3.66276e-32	-6.80511e-10	0.49317	1.19645e-06	-6.80511e-10	0.526834
248930740	chr1:248930740:A:G	5.80439e-33	-6.80511e-10	-1.34902	1.85348e-07	-6.80511e-10	-1.33805
248930826	chr1:248930826:A:G	1.57048e-32	-6.80511e-10	-0.353665	4.5712e-07	-6.80511e-10	-0.435335
248930931	chr1:248930931:G:A	1.7073e-32	-6.80511e-10	-0.270134	5.74073e-07	-6.80511e-10	-0.207524
248931126	chr1:248931126:A:C	9.28723e-33	-6.80511e-10	-0.878991	2.81448e-07	-6.80511e-10	-0.920332
248932116	chr1:248932116:T:C	5.77785e-33	-6.80511e-10	-1.3536	1.83398e-07	-6.80511e-10	-1.34862
248932374	chr1:248932374:C:G	7.45092e-32	-6.80511e-10	1.20329	2.42915e-06	-6.80511e-10	1.23502
248932441	chr1:248932441:T:C	5.78976e-33	-6.80511e-10	-1.35154	1.81893e-07	-6.80511e-10	-1.35686
248934236	chr1:248934236:G:T	8.09228e-33	-6.80511e-10	-1.01672	2.56508e-07	-6.80511e-10	-1.01312
248934257	chr1:248934257:A:C	7.29995e-34	-2.07779	-1.34456	2.08288e-08	-2.16676	-1.35719
248934304	chr1:248934304:G:C	5.78856e-33	-6.80511e-10	-1.35175	1.82196e-07	-6.80511e-10	-1.35519
248935156	chr1:248935156:TC:T	3.35013e-32	-6.80511e-10	0.403952	1.09905e-06	-6.80511e-10	0.441922
248935500	chr1:248935500:A:T	6.85418e-32	-6.80511e-10	1.11981	2.25595e-06	-6.80511e-10	1.16105
248936080	chr1:248936080:C:G	5.75862e-33	-6.80511e-10	-1.35693	1.82583e-07	-6.80511e-10	-1.35308
248936648	chr1:248936648:G:A	5.76033e-32	-6.80511e-10	0.945949	1.90363e-06	-6.80511e-10	0.99124
248936836	chr1:248936836:GC:G	6.53377e-33	-6.80511e-10	-1.23065	2.33954e-07	-6.80511e-10	-1.10516
248937023	chr1:248937023:ATGT:A	5.79901e-32	-6.80511e-10	0.952641	1.93413e-06	-6.80511e-10	1.00713
248937246	chr1:248937246:A:G	3.1178e-32	-6.80511e-10	0.332081	1.02141e-06	-6.80511e-10	0.368656
248937430	chr1:248937430:A:T	5.75233e-33	-6.80511e-10	-1.35803	1.81462e-07	-6.80511e-10	-1.35923
```
