## Supplementary material for "Characterization of shared and ancestry-specific signals driving complex traits using multi-ancestry fine-mapping": susiex_nc3.cs80.snp

```
BP	SNP
12237395	chr2:12237395:A:C
12237436	chr2:12237436:G:A
12237732	chr2:12237732:A:G
12238174	chr2:12238174:G:A
12238461	chr2:12238461:A:G
12238570	chr2:12238570:G:A
12238636	chr2:12238636:G:A
12238696	chr2:12238696:A:G
12238748	chr2:12238748:G:A
12239251	chr2:12239251:A:C
12239345	chr2:12239345:A:G
12239463	chr2:12239463:C:A
12239748	chr2:12239748:A:G
12240187	chr2:12240187:T:A
12240577	chr2:12240577:A:G
12240888	chr2:12240888:A:G
12240934	chr2:12240934:C:T
12241143	chr2:12241143:C:A
12242038	chr2:12242038:T:C
12242582	chr2:12242582:A:T
12242598	chr2:12242598:G:A
12242666	chr2:12242666:T:A
12243288	chr2:12243288:A:G
12243984	chr2:12243984:C:G
12244577	chr2:12244577:G:C
12244669	chr2:12244669:C:T
12244689	chr2:12244689:C:T
12245692	chr2:12245692:TA:T
12245739	chr2:12245739:A:G
12245838	chr2:12245838:A:C
12245881	chr2:12245881:C:G
12245992	chr2:12245992:A:T
12246211	chr2:12246211:T:C
12247134	chr2:12247134:G:A
12247331	chr2:12247331:C:T
12247355	chr2:12247355:T:C
12247777	chr2:12247777:C:A
12248323	chr2:12248323:G:A
12248380	chr2:12248380:T:C
12248683	chr2:12248683:G:A
12248894	chr2:12248894:C:T
12248965	chr2:12248965:G:A
12249148	chr2:12249148:T:C
12250692	chr2:12250692:G:A
12251086	chr2:12251086:A:C
12251437	chr2:12251437:A:G
12252122	chr2:12252122:C:G
12252158	chr2:12252158:T:C
12252316	chr2:12252316:A:G
12252481	chr2:12252481:A:G
12252545	chr2:12252545:C:T
12252546	chr2:12252546:T:C
12252589	chr2:12252589:A:G
12252907	chr2:12252907:C:T
12253161	chr2:12253161:C:T
12253192	chr2:12253192:T:C
12253237	chr2:12253237:G:T
12253726	chr2:12253726:A:G
12253759	chr2:12253759:G:C
12254186	chr2:12254186:T:C
12254493	chr2:12254493:CTAACTGTACAATACTG:C
12254559	chr2:12254559:T:C
12255253	chr2:12255253:G:T
12255763	chr2:12255763:C:T
12256145	chr2:12256145:A:T
12256596	chr2:12256596:A:G
12256706	chr2:12256706:A:C
12257007	chr2:12257007:G:A
12257184	chr2:12257184:TA:T
12257287	chr2:12257287:A:T
12257447	chr2:12257447:C:G
12257948	chr2:12257948:G:A
12258403	chr2:12258403:A:G
12258427	chr2:12258427:A:G
12258538	chr2:12258538:G:A
12258580	chr2:12258580:A:G
12259100	chr2:12259100:T:A
12259180	chr2:12259180:A:T
12259656	chr2:12259656:G:T
12259686	chr2:12259686:T:C
12260366	chr2:12260366:C:T
12260373	chr2:12260373:T:C
12261205	chr2:12261205:T:C
12261849	chr2:12261849:T:C
12261859	chr2:12261859:T:C
12262341	chr2:12262341:G:T
12263122	chr2:12263122:A:G
12263140	chr2:12263140:A:G
12264352	chr2:12264352:G:A
12264445	chr2:12264445:T:C
12264481	chr2:12264481:A:G
12264571	chr2:12264571:A:C
12264582	chr2:12264582:A:G
12264679	chr2:12264679:G:A
12264723	chr2:12264723:C:T
12264848	chr2:12264848:T:C
12265262	chr2:12265262:G:A
12265987	chr2:12265987:C:T
12266153	chr2:12266153:C:A
12266219	chr2:12266219:C:A
12266680	chr2:12266680:T:C
12267121	chr2:12267121:T:G
12267543	chr2:12267543:T:A
12267727	chr2:12267727:A:G
12267828	chr2:12267828:TCA:T
12267851	chr2:12267851:A:G
12267853	chr2:12267853:A:G
12268872	chr2:12268872:A:G
12269027	chr2:12269027:T:C
12269228	chr2:12269228:G:A
12269285	chr2:12269285:T:C
12269777	chr2:12269777:T:C
12269965	chr2:12269965:G:A
12270328	chr2:12270328:G:A
12270379	chr2:12270379:G:T
12270510	chr2:12270510:A:G
12270564	chr2:12270564:T:A
12270718	chr2:12270718:G:T
12270970	chr2:12270970:C:A
12271844	chr2:12271844:T:C
12271913	chr2:12271913:A:G
12272100	chr2:12272100:A:G
12272564	chr2:12272564:A:T
12273644	chr2:12273644:T:C
12273688	chr2:12273688:ATCTT:A
12273874	chr2:12273874:G:A
12273946	chr2:12273946:G:T
12273962	chr2:12273962:T:C
12274211	chr2:12274211:C:A
12274469	chr2:12274469:C:G
12274583	chr2:12274583:C:A
12275288	chr2:12275288:C:T
12275326	chr2:12275326:G:A
12275834	chr2:12275834:T:C
12275903	chr2:12275903:C:T
12275976	chr2:12275976:CAT:C
12276036	chr2:12276036:T:C
12276130	chr2:12276130:C:T
12276297	chr2:12276297:A:G
12276732	chr2:12276732:G:A
12276833	chr2:12276833:A:G
12276897	chr2:12276897:G:A
12277463	chr2:12277463:G:A
12277701	chr2:12277701:G:A
12277763	chr2:12277763:C:T
12278004	chr2:12278004:A:G
12278042	chr2:12278042:C:T
12278406	chr2:12278406:C:T
12278626	chr2:12278626:C:T
12278669	chr2:12278669:A:G
12279798	chr2:12279798:C:T
12280094	chr2:12280094:A:T
12280210	chr2:12280210:C:T
12280232	chr2:12280232:A:G
12280683	chr2:12280683:G:A
12280723	chr2:12280723:G:A
12280864	chr2:12280864:G:A
12280992	chr2:12280992:T:G
12281308	chr2:12281308:G:C
12281476	chr2:12281476:G:A
12281582	chr2:12281582:T:G
12281729	chr2:12281729:C:G
12281997	chr2:12281997:G:A
12282092	chr2:12282092:G:T
12282183	chr2:12282183:C:A
12282212	chr2:12282212:G:A
12282473	chr2:12282473:CAA:C
12282766	chr2:12282766:T:G
12282944	chr2:12282944:C:T
12283132	chr2:12283132:G:A
12283379	chr2:12283379:TA:T
12283511	chr2:12283511:A:G
12283569	chr2:12283569:T:C
12283943	chr2:12283943:A:G
12284177	chr2:12284177:C:T
12284179	chr2:12284179:A:G
12284702	chr2:12284702:A:G
12285187	chr2:12285187:T:G
12285291	chr2:12285291:T:C
12285550	chr2:12285550:C:G
12285701	chr2:12285701:G:A
12285717	chr2:12285717:ATTT:A
12286232	chr2:12286232:G:A
12286272	chr2:12286272:A:T
12286434	chr2:12286434:AAAGAGAACAGAGAGTAGCTCTCTCTCCTGCAGAGAAAATGGGGAGCCCAAGTGGGTCTTCCGGTCTGTGGTGAAGTGC:A
12286855	chr2:12286855:G:GA
12286973	chr2:12286973:C:T
12287565	chr2:12287565:A:G
12287636	chr2:12287636:C:T
12287641	chr2:12287641:G:A
12287747	chr2:12287747:A:T
12289376	chr2:12289376:G:T
12290012	chr2:12290012:C:T
12290058	chr2:12290058:C:T
12290216	chr2:12290216:A:G
12290458	chr2:12290458:T:G
12290502	chr2:12290502:A:G
12291001	chr2:12291001:T:A
12291249	chr2:12291249:A:G
12291314	chr2:12291314:T:C
12291431	chr2:12291431:C:T
12291610	chr2:12291610:A:T
12292440	chr2:12292440:G:T
12292516	chr2:12292516:C:T
12292607	chr2:12292607:A:G
12292784	chr2:12292784:T:C
12292940	chr2:12292940:G:A
12292943	chr2:12292943:A:G
12293352	chr2:12293352:G:A
12293365	chr2:12293365:A:G
12293408	chr2:12293408:T:C
12293658	chr2:12293658:G:A
12293856	chr2:12293856:G:A
12294124	chr2:12294124:A:C
12294151	chr2:12294151:A:G
12294740	chr2:12294740:G:A
12294850	chr2:12294850:T:C
12295736	chr2:12295736:G:A
12296175	chr2:12296175:C:A
12296195	chr2:12296195:CA:C
12296424	chr2:12296424:T:C
12296445	chr2:12296445:A:G
12296493	chr2:12296493:T:G
12296732	chr2:12296732:C:G
12297444	chr2:12297444:G:C
12297563	chr2:12297563:A:T
12297702	chr2:12297702:G:A
12298067	chr2:12298067:T:C
12298297	chr2:12298297:T:C
12298982	chr2:12298982:G:A
12299158	chr2:12299158:G:A
12299826	chr2:12299826:TTC:T
12299828	chr2:12299828:C:T
12300075	chr2:12300075:G:A
12301467	chr2:12301467:G:GA
12301642	chr2:12301642:C:T
12302063	chr2:12302063:G:A
12302411	chr2:12302411:T:C
12302853	chr2:12302853:C:T
12303189	chr2:12303189:G:A
12304511	chr2:12304511:C:T
12304650	chr2:12304650:T:C
12305379	chr2:12305379:T:C
12305736	chr2:12305736:T:A
12305737	chr2:12305737:G:C
12305946	chr2:12305946:A:T
12305981	chr2:12305981:C:T
12306052	chr2:12306052:C:T
12306449	chr2:12306449:T:C
12306523	chr2:12306523:C:T
12306662	chr2:12306662:T:A
12306905	chr2:12306905:T:C
12307067	chr2:12307067:A:T
12307374	chr2:12307374:G:A
12307495	chr2:12307495:G:A
12307529	chr2:12307529:A:G
12307563	chr2:12307563:T:G
12307936	chr2:12307936:A:C
12307969	chr2:12307969:A:G
12308055	chr2:12308055:G:T
12308526	chr2:12308526:C:G
12309003	chr2:12309003:T:C
12309132	chr2:12309132:T:G
12309152	chr2:12309152:A:T
12309264	chr2:12309264:A:G
12309306	chr2:12309306:G:A
12309480	chr2:12309480:A:ATG
12309991	chr2:12309991:G:A
12310089	chr2:12310089:G:T
12310098	chr2:12310098:T:A
12310279	chr2:12310279:C:T
12310347	chr2:12310347:G:A
12310581	chr2:12310581:A:G
12311417	chr2:12311417:C:T
12311455	chr2:12311455:T:C
12311549	chr2:12311549:G:A
12311737	chr2:12311737:A:G
12311899	chr2:12311899:T:C
12311906	chr2:12311906:T:C
12311952	chr2:12311952:C:T
12312038	chr2:12312038:G:A
12312120	chr2:12312120:G:A
12312229	chr2:12312229:A:C
12312301	chr2:12312301:G:A
12312339	chr2:12312339:A:G
12312434	chr2:12312434:A:G
12312853	chr2:12312853:T:C
12312942	chr2:12312942:T:C
12312980	chr2:12312980:T:C
12313122	chr2:12313122:T:C
12313138	chr2:12313138:A:G
12313175	chr2:12313175:T:C
12313244	chr2:12313244:A:T
12313404	chr2:12313404:G:T
12313500	chr2:12313500:A:C
12313514	chr2:12313514:C:T
12314198	chr2:12314198:A:G
12314551	chr2:12314551:C:T
12314554	chr2:12314554:T:G
12314759	chr2:12314759:C:T
12314901	chr2:12314901:C:T
12315254	chr2:12315254:C:G
12315514	chr2:12315514:G:A
12315543	chr2:12315543:C:G
12316108	chr2:12316108:C:A
12316150	chr2:12316150:G:A
12316204	chr2:12316204:T:C
12316298	chr2:12316298:A:G
12316385	chr2:12316385:C:T
12316477	chr2:12316477:A:G
12316525	chr2:12316525:A:G
12316758	chr2:12316758:G:C
12316987	chr2:12316987:T:A
12317022	chr2:12317022:C:T
12317028	chr2:12317028:T:C
12317233	chr2:12317233:T:G
12317257	chr2:12317257:G:A
12317273	chr2:12317273:T:C
12317537	chr2:12317537:T:A
12317617	chr2:12317617:T:C
12317618	chr2:12317618:G:A
12317658	chr2:12317658:C:T
12318194	chr2:12318194:A:T
12319182	chr2:12319182:A:G
12320001	chr2:12320001:G:C
12320096	chr2:12320096:C:T
12320419	chr2:12320419:G:T
12320665	chr2:12320665:T:A
12321133	chr2:12321133:G:A
12321590	chr2:12321590:T:C
12321598	chr2:12321598:C:T
12322881	chr2:12322881:A:G
12323393	chr2:12323393:A:G
12323834	chr2:12323834:A:G
12324010	chr2:12324010:T:C
12324825	chr2:12324825:C:T
12325138	chr2:12325138:C:T
12325171	chr2:12325171:C:G
12325180	chr2:12325180:T:C
12325211	chr2:12325211:A:G
12325330	chr2:12325330:T:G
12326722	chr2:12326722:T:C
12326814	chr2:12326814:G:A
12326860	chr2:12326860:G:A
12326900	chr2:12326900:C:G
12327365	chr2:12327365:G:A
12328156	chr2:12328156:A:G
12328224	chr2:12328224:C:A
12328291	chr2:12328291:T:C
12328377	chr2:12328377:G:A
12328458	chr2:12328458:G:A
12328579	chr2:12328579:C:A
12328589	chr2:12328589:G:A
12328658	chr2:12328658:T:C
12329650	chr2:12329650:A:C
12330024	chr2:12330024:C:T
12330204	chr2:12330204:T:C
12330786	chr2:12330786:G:A
12330909	chr2:12330909:C:T
12331269	chr2:12331269:C:T
12331402	chr2:12331402:A:G
12331423	chr2:12331423:T:A
12331508	chr2:12331508:G:T
12331605	chr2:12331605:G:A
12332213	chr2:12332213:C:T
12332593	chr2:12332593:T:C
12332600	chr2:12332600:C:T
12332630	chr2:12332630:C:T
12332661	chr2:12332661:T:A
12333520	chr2:12333520:G:C
12333795	chr2:12333795:C:T
12333834	chr2:12333834:G:A
12333892	chr2:12333892:T:C
12334150	chr2:12334150:C:T
12334296	chr2:12334296:T:C
12334431	chr2:12334431:G:A
12334451	chr2:12334451:G:A
12335027	chr2:12335027:G:A
12335277	chr2:12335277:C:T
12335386	chr2:12335386:C:T
12336666	chr2:12336666:C:T
12337653	chr2:12337653:G:A
12337660	chr2:12337660:C:T
12337926	chr2:12337926:G:C
12337966	chr2:12337966:A:G
12338192	chr2:12338192:G:T
12338458	chr2:12338458:T:G
12338892	chr2:12338892:A:G
12339730	chr2:12339730:G:A
12340084	chr2:12340084:C:A
12340210	chr2:12340210:C:T
12340234	chr2:12340234:T:C
12340273	chr2:12340273:C:A
12340479	chr2:12340479:G:A
12340493	chr2:12340493:C:T
12340510	chr2:12340510:T:C
12340780	chr2:12340780:T:C
12340789	chr2:12340789:T:C
12340829	chr2:12340829:C:T
12340883	chr2:12340883:C:T
12340886	chr2:12340886:T:C
12340902	chr2:12340902:G:A
12341028	chr2:12341028:C:A
12341058	chr2:12341058:T:A
12341131	chr2:12341131:G:A
12341381	chr2:12341381:A:G
12341516	chr2:12341516:C:T
12341517	chr2:12341517:G:A
12342314	chr2:12342314:G:A
12342891	chr2:12342891:T:C
12344125	chr2:12344125:G:A
12344374	chr2:12344374:G:A
12344423	chr2:12344423:T:C
12344721	chr2:12344721:G:T
12344732	chr2:12344732:A:G
12344740	chr2:12344740:C:T
12344866	chr2:12344866:A:G
12345431	chr2:12345431:T:A
12345541	chr2:12345541:T:C
12345585	chr2:12345585:C:T
12345597	chr2:12345597:A:G
12345866	chr2:12345866:C:T
12345973	chr2:12345973:C:G
12346085	chr2:12346085:T:C
12346131	chr2:12346131:T:G
12347763	chr2:12347763:T:C
12348291	chr2:12348291:G:A
12348323	chr2:12348323:G:A
12348407	chr2:12348407:C:T
12348687	chr2:12348687:T:C
12349005	chr2:12349005:G:A
12349200	chr2:12349200:A:G
12349259	chr2:12349259:C:T
12349441	chr2:12349441:T:G
12349502	chr2:12349502:A:G
12349629	chr2:12349629:A:G
12350321	chr2:12350321:G:A
12350335	chr2:12350335:C:T
12350605	chr2:12350605:T:C
12350631	chr2:12350631:A:G
12350641	chr2:12350641:A:G
12351731	chr2:12351731:T:G
12351924	chr2:12351924:T:TCTA
12352305	chr2:12352305:C:T
12352923	chr2:12352923:A:C
12352924	chr2:12352924:A:G
12353556	chr2:12353556:C:G
12353772	chr2:12353772:A:G
12354293	chr2:12354293:G:C
12355243	chr2:12355243:T:C
12355284	chr2:12355284:A:G
12355286	chr2:12355286:G:A
12355517	chr2:12355517:C:T
12355698	chr2:12355698:C:T
12355881	chr2:12355881:A:G
12356132	chr2:12356132:G:A
12356186	chr2:12356186:C:T
12356818	chr2:12356818:C:T
12356838	chr2:12356838:G:C
12357060	chr2:12357060:G:T
12357677	chr2:12357677:A:T
12357907	chr2:12357907:A:G
12358445	chr2:12358445:C:G
12358579	chr2:12358579:C:T
12359539	chr2:12359539:C:T
12359550	chr2:12359550:T:A
12359753	chr2:12359753:T:C
12359769	chr2:12359769:T:C
12359949	chr2:12359949:G:A
12360066	chr2:12360066:A:T
12360084	chr2:12360084:C:T
12360454	chr2:12360454:C:T
12360499	chr2:12360499:T:G
12360671	chr2:12360671:C:T
12360728	chr2:12360728:G:A
12361141	chr2:12361141:T:A
12361620	chr2:12361620:G:A
12362157	chr2:12362157:A:G
12362718	chr2:12362718:G:A
12362788	chr2:12362788:A:G
12363064	chr2:12363064:C:T
12363247	chr2:12363247:G:T
12363317	chr2:12363317:A:G
12364224	chr2:12364224:A:G
12365228	chr2:12365228:G:A
12365503	chr2:12365503:A:G
12366947	chr2:12366947:C:A
12367244	chr2:12367244:A:G
12367472	chr2:12367472:A:G
12367636	chr2:12367636:A:T
12367656	chr2:12367656:A:G
12367861	chr2:12367861:T:G
12368342	chr2:12368342:A:G
12368539	chr2:12368539:T:C
12368597	chr2:12368597:G:A
12368696	chr2:12368696:T:TGAA
12368710	chr2:12368710:G:A
12368894	chr2:12368894:C:T
12369053	chr2:12369053:G:A
12369480	chr2:12369480:A:C
12369865	chr2:12369865:A:T
12370183	chr2:12370183:C:T
12370410	chr2:12370410:G:A
12370668	chr2:12370668:C:T
12370714	chr2:12370714:A:T
12370741	chr2:12370741:G:C
12371005	chr2:12371005:G:T
12371120	chr2:12371120:A:G
12371495	chr2:12371495:C:T
12371892	chr2:12371892:A:G
12372156	chr2:12372156:A:G
12372291	chr2:12372291:C:T
12372465	chr2:12372465:T:C
12372582	chr2:12372582:T:C
12372908	chr2:12372908:C:T
12373188	chr2:12373188:T:C
12373242	chr2:12373242:T:C
12373477	chr2:12373477:A:G
12373684	chr2:12373684:A:G
12374005	chr2:12374005:C:A
12374286	chr2:12374286:T:C
12374507	chr2:12374507:G:A
12374698	chr2:12374698:A:G
12374703	chr2:12374703:G:C
12374872	chr2:12374872:A:G
12375441	chr2:12375441:C:T
12375789	chr2:12375789:A:G
12375865	chr2:12375865:ATATAT:A
12376029	chr2:12376029:G:A
12376050	chr2:12376050:C:T
12376065	chr2:12376065:T:G
12376267	chr2:12376267:C:T
12376400	chr2:12376400:G:A
12376860	chr2:12376860:G:A
12377545	chr2:12377545:C:G
12377878	chr2:12377878:C:T
12378358	chr2:12378358:C:T
12378363	chr2:12378363:G:A
12379341	chr2:12379341:G:T
12379677	chr2:12379677:AG:A
12380055	chr2:12380055:A:G
12380061	chr2:12380061:CT:C
12380230	chr2:12380230:T:A
12380728	chr2:12380728:C:T
12381279	chr2:12381279:G:A
12381440	chr2:12381440:T:C
12381443	chr2:12381443:T:A
12381505	chr2:12381505:G:A
12381568	chr2:12381568:C:T
12381722	chr2:12381722:T:A
12381804	chr2:12381804:C:T
12382425	chr2:12382425:A:G
12382472	chr2:12382472:G:A
12382800	chr2:12382800:C:T
12383065	chr2:12383065:G:A
12383290	chr2:12383290:A:C
12383507	chr2:12383507:A:G
12383535	chr2:12383535:C:T
12383595	chr2:12383595:A:C
12383661	chr2:12383661:G:A
12383780	chr2:12383780:CCT:C
12383927	chr2:12383927:A:G
12384002	chr2:12384002:C:T
12384203	chr2:12384203:ACTT:A
12384557	chr2:12384557:C:T
12384781	chr2:12384781:G:A
12384853	chr2:12384853:TACAC:T
12384931	chr2:12384931:T:C
12385242	chr2:12385242:T:C
12385287	chr2:12385287:T:G
12385958	chr2:12385958:T:C
12386062	chr2:12386062:C:T
12386863	chr2:12386863:GCA:G
12386871	chr2:12386871:T:C
12386872	chr2:12386872:G:C
12387019	chr2:12387019:C:T
12387769	chr2:12387769:A:C
12388063	chr2:12388063:T:C
12388814	chr2:12388814:C:T
12388937	chr2:12388937:A:C
12388985	chr2:12388985:C:T
12389490	chr2:12389490:T:C
12389744	chr2:12389744:C:T
12389886	chr2:12389886:A:C
12390252	chr2:12390252:T:C
12390331	chr2:12390331:G:A
12390686	chr2:12390686:C:T
12391129	chr2:12391129:A:G
12391594	chr2:12391594:C:T
12391737	chr2:12391737:T:C
12392346	chr2:12392346:C:A
12392359	chr2:12392359:A:C
12392407	chr2:12392407:G:A
12393306	chr2:12393306:G:C
12393458	chr2:12393458:A:G
12393520	chr2:12393520:A:G
12393736	chr2:12393736:C:T
12394216	chr2:12394216:C:T
12394819	chr2:12394819:C:G
12395954	chr2:12395954:T:C
12396544	chr2:12396544:G:T
12396574	chr2:12396574:A:G
12396609	chr2:12396609:G:T
12396768	chr2:12396768:C:T
12396881	chr2:12396881:T:G
12396943	chr2:12396943:C:G
12397074	chr2:12397074:GA:G
12398122	chr2:12398122:G:A
12398358	chr2:12398358:C:T
12398535	chr2:12398535:T:A
12399162	chr2:12399162:A:G
12399387	chr2:12399387:T:A
12399541	chr2:12399541:G:A
12399566	chr2:12399566:T:G
12399780	chr2:12399780:C:T
12399819	chr2:12399819:T:C
12400521	chr2:12400521:C:T
12400611	chr2:12400611:T:C
12403408	chr2:12403408:C:A
12404217	chr2:12404217:C:A
12404312	chr2:12404312:G:C
12404608	chr2:12404608:G:T
12405497	chr2:12405497:T:C
12405686	chr2:12405686:G:A
12405981	chr2:12405981:C:A
12406130	chr2:12406130:G:A
12406136	chr2:12406136:C:T
12406768	chr2:12406768:A:C
12406782	chr2:12406782:G:A
12407305	chr2:12407305:G:A
12407311	chr2:12407311:G:A
12407446	chr2:12407446:C:T
12407545	chr2:12407545:G:A
12408157	chr2:12408157:T:C
12408568	chr2:12408568:A:G
12408976	chr2:12408976:A:G
12409050	chr2:12409050:C:T
12409219	chr2:12409219:C:T
12409463	chr2:12409463:A:G
12409883	chr2:12409883:G:A
12410099	chr2:12410099:C:T
12410125	chr2:12410125:A:C
12410326	chr2:12410326:T:C
12410694	chr2:12410694:A:C
12410755	chr2:12410755:G:A
12411060	chr2:12411060:G:A
12411134	chr2:12411134:G:A
12411386	chr2:12411386:G:C
12411522	chr2:12411522:C:T
12411923	chr2:12411923:TATC:T
12412534	chr2:12412534:G:T
12413161	chr2:12413161:T:A
12413229	chr2:12413229:G:A
12413712	chr2:12413712:C:T
12413837	chr2:12413837:CTG:C
12413871	chr2:12413871:C:T
12414074	chr2:12414074:C:T
12415038	chr2:12415038:T:C
12415114	chr2:12415114:G:A
12415461	chr2:12415461:GA:G
12415484	chr2:12415484:G:A
12416566	chr2:12416566:A:G
12417214	chr2:12417214:T:C
12417323	chr2:12417323:G:C
12417624	chr2:12417624:T:C
12417858	chr2:12417858:C:T
12417933	chr2:12417933:C:T
12418782	chr2:12418782:A:G
12418898	chr2:12418898:A:G
12419152	chr2:12419152:A:G
12419216	chr2:12419216:C:T
12419387	chr2:12419387:G:C
12419502	chr2:12419502:A:G
12419639	chr2:12419639:C:G
12419707	chr2:12419707:G:A
12419821	chr2:12419821:C:G
12419920	chr2:12419920:G:A
12420022	chr2:12420022:G:C
12420067	chr2:12420067:T:C
12420287	chr2:12420287:A:C
12420678	chr2:12420678:T:C
12420933	chr2:12420933:T:A
12420943	chr2:12420943:G:A
12420976	chr2:12420976:A:G
12421056	chr2:12421056:A:G
12421775	chr2:12421775:C:T
12421799	chr2:12421799:C:T
12421875	chr2:12421875:C:T
12422259	chr2:12422259:G:T
12422282	chr2:12422282:T:C
12423261	chr2:12423261:C:T
12423277	chr2:12423277:G:A
12423650	chr2:12423650:G:C
12424221	chr2:12424221:T:A
12425380	chr2:12425380:C:T
12425390	chr2:12425390:TTCAGCTTTG:T
12425401	chr2:12425401:A:ACC
12425402	chr2:12425402:AATGGTTAG:A
12425446	chr2:12425446:G:C
12425467	chr2:12425467:G:A
12425816	chr2:12425816:G:A
12425841	chr2:12425841:T:A
12425910	chr2:12425910:CT:C
12426181	chr2:12426181:C:T
12426292	chr2:12426292:A:G
12426369	chr2:12426369:T:C
12426455	chr2:12426455:C:T
12426630	chr2:12426630:G:T
12427000	chr2:12427000:T:A
12427152	chr2:12427152:G:A
12427811	chr2:12427811:A:G
12428134	chr2:12428134:C:T
12428191	chr2:12428191:G:A
12428536	chr2:12428536:C:T
12428652	chr2:12428652:C:T
12428655	chr2:12428655:C:T
12428870	chr2:12428870:G:A
12428885	chr2:12428885:G:C
12429124	chr2:12429124:C:A
12430311	chr2:12430311:C:T
12430893	chr2:12430893:C:T
12431043	chr2:12431043:G:A
12431173	chr2:12431173:A:G
12431537	chr2:12431537:G:A
12431962	chr2:12431962:C:T
12431963	chr2:12431963:G:A
12432489	chr2:12432489:C:A
12432821	chr2:12432821:A:G
12434824	chr2:12434824:G:A
12435195	chr2:12435195:C:A
12435366	chr2:12435366:G:T
12435645	chr2:12435645:C:T
12435904	chr2:12435904:T:A
12436546	chr2:12436546:T:G
12436678	chr2:12436678:A:C
12436718	chr2:12436718:G:A
12436852	chr2:12436852:A:C
12437380	chr2:12437380:G:A
12437452	chr2:12437452:T:C
12437768	chr2:12437768:A:G
12437792	chr2:12437792:C:T
12437808	chr2:12437808:C:A
12437823	chr2:12437823:T:A
12438165	chr2:12438165:A:G
12438252	chr2:12438252:A:G
12438298	chr2:12438298:T:C
12438317	chr2:12438317:G:A
12438396	chr2:12438396:G:A
12438557	chr2:12438557:T:C
12438726	chr2:12438726:TA:T
12438940	chr2:12438940:C:T
12438967	chr2:12438967:T:C
12439053	chr2:12439053:G:A
12439340	chr2:12439340:T:C
12439399	chr2:12439399:A:G
12439527	chr2:12439527:G:A
12439573	chr2:12439573:T:C
12439840	chr2:12439840:G:A
12439962	chr2:12439962:T:A
12440006	chr2:12440006:T:C
12440120	chr2:12440120:C:T
12440389	chr2:12440389:C:T
12440456	chr2:12440456:A:C
12440635	chr2:12440635:C:T
12440984	chr2:12440984:GC:G
12441101	chr2:12441101:G:A
12441141	chr2:12441141:T:G
12441170	chr2:12441170:G:A
12441384	chr2:12441384:C:G
12442346	chr2:12442346:C:T
12442628	chr2:12442628:C:T
12442663	chr2:12442663:G:A
12443647	chr2:12443647:GA:G
12443831	chr2:12443831:A:G
12444499	chr2:12444499:A:C
12444591	chr2:12444591:A:G
12444641	chr2:12444641:T:A
12444709	chr2:12444709:T:C
12444710	chr2:12444710:C:T
12444900	chr2:12444900:CAAAAT:C
12444954	chr2:12444954:T:C
12445408	chr2:12445408:C:T
12445587	chr2:12445587:G:A
12445601	chr2:12445601:T:G
12446032	chr2:12446032:C:T
12446114	chr2:12446114:T:G
12446131	chr2:12446131:CT:C
12446218	chr2:12446218:T:G
12446576	chr2:12446576:A:C
12446647	chr2:12446647:T:A
12446725	chr2:12446725:T:C
12447021	chr2:12447021:C:T
12447751	chr2:12447751:G:T
12448203	chr2:12448203:C:T
12449014	chr2:12449014:A:G
12449038	chr2:12449038:A:G
12449082	chr2:12449082:T:C
12449498	chr2:12449498:T:A
12450116	chr2:12450116:A:G
12450402	chr2:12450402:A:G
12450534	chr2:12450534:T:C
12450618	chr2:12450618:T:C
12450866	chr2:12450866:C:T
12450943	chr2:12450943:C:A
12451569	chr2:12451569:T:C
12451755	chr2:12451755:C:G
12452018	chr2:12452018:T:C
12452551	chr2:12452551:A:G
12452853	chr2:12452853:G:A
12453166	chr2:12453166:G:A
12453347	chr2:12453347:T:G
12453370	chr2:12453370:T:C
12453407	chr2:12453407:A:G
12453416	chr2:12453416:A:G
12453455	chr2:12453455:C:T
12453519	chr2:12453519:T:A
12453572	chr2:12453572:G:A
12453660	chr2:12453660:A:G
12453857	chr2:12453857:G:C
12453892	chr2:12453892:G:A
12454125	chr2:12454125:A:T
12454186	chr2:12454186:A:T
12454657	chr2:12454657:T:C
12454817	chr2:12454817:C:T
12455227	chr2:12455227:A:G
12455289	chr2:12455289:A:G
12455395	chr2:12455395:G:C
12455496	chr2:12455496:A:G
12456403	chr2:12456403:C:A
12456426	chr2:12456426:C:T
12457477	chr2:12457477:C:A
12457937	chr2:12457937:C:CAG
12458051	chr2:12458051:A:G
12458352	chr2:12458352:T:C
12458897	chr2:12458897:T:C
12459514	chr2:12459514:G:A
12459518	chr2:12459518:C:T
12459661	chr2:12459661:G:A
12459740	chr2:12459740:C:T
12459846	chr2:12459846:G:A
12459881	chr2:12459881:G:A
12459889	chr2:12459889:T:C
12459908	chr2:12459908:C:CT
12460274	chr2:12460274:C:G
12460292	chr2:12460292:AAAGT:A
12460321	chr2:12460321:G:A
12460702	chr2:12460702:A:G
12460887	chr2:12460887:T:C
12461044	chr2:12461044:T:C
12461333	chr2:12461333:T:C
12461364	chr2:12461364:GAGAA:G
12461478	chr2:12461478:G:T
12461493	chr2:12461493:C:T
12461861	chr2:12461861:T:C
12461873	chr2:12461873:G:A
12461972	chr2:12461972:T:C
12461973	chr2:12461973:G:A
12462310	chr2:12462310:G:C
12462336	chr2:12462336:C:T
12462391	chr2:12462391:C:T
12462756	chr2:12462756:G:C
12463085	chr2:12463085:G:T
12463086	chr2:12463086:A:G
12463090	chr2:12463090:C:T
12463188	chr2:12463188:C:T
12463410	chr2:12463410:C:T
12463435	chr2:12463435:T:A
12463556	chr2:12463556:G:A
12463574	chr2:12463574:T:C
12463576	chr2:12463576:T:C
12463877	chr2:12463877:G:C
12463969	chr2:12463969:C:T
12464074	chr2:12464074:A:G
12464183	chr2:12464183:T:C
12464484	chr2:12464484:C:T
12465442	chr2:12465442:C:A
12465584	chr2:12465584:C:CA
12465694	chr2:12465694:T:G
12466055	chr2:12466055:A:T
12466183	chr2:12466183:T:G
12466220	chr2:12466220:CCTG:C
12466519	chr2:12466519:T:C
12466537	chr2:12466537:C:T
12466562	chr2:12466562:C:T
12466599	chr2:12466599:A:C
12466725	chr2:12466725:C:T
12467528	chr2:12467528:G:A
12467683	chr2:12467683:G:C
12467767	chr2:12467767:T:C
12467820	chr2:12467820:C:T
12468234	chr2:12468234:G:T
12468425	chr2:12468425:C:T
12468568	chr2:12468568:G:A
12468857	chr2:12468857:G:A
12468916	chr2:12468916:A:G
12469552	chr2:12469552:AG:A
12469567	chr2:12469567:A:G
12469921	chr2:12469921:TTAGA:T
12470279	chr2:12470279:C:T
12470306	chr2:12470306:A:T
12470425	chr2:12470425:C:T
12470429	chr2:12470429:G:T
12470477	chr2:12470477:T:C
12470502	chr2:12470502:T:C
12470596	chr2:12470596:ATGCC:A
12470603	chr2:12470603:T:C
12470974	chr2:12470974:G:A
12471423	chr2:12471423:T:C
12471698	chr2:12471698:T:G
12471856	chr2:12471856:C:T
12471879	chr2:12471879:G:T
12472365	chr2:12472365:AG:A
12472525	chr2:12472525:A:G
12472727	chr2:12472727:G:A
12473663	chr2:12473663:T:G
12473713	chr2:12473713:A:G
12474098	chr2:12474098:T:C
12474116	chr2:12474116:G:A
12474262	chr2:12474262:T:C
12474721	chr2:12474721:C:T
12474875	chr2:12474875:G:A
12475208	chr2:12475208:A:G
12475300	chr2:12475300:C:A
12475826	chr2:12475826:G:A
12476454	chr2:12476454:G:T
12476657	chr2:12476657:C:T
12476944	chr2:12476944:G:A
12477061	chr2:12477061:T:C
12477563	chr2:12477563:G:A
12478384	chr2:12478384:A:G
12478447	chr2:12478447:A:G
12478451	chr2:12478451:T:C
12478709	chr2:12478709:A:G
12479514	chr2:12479514:CAT:C
12481214	chr2:12481214:C:T
12481293	chr2:12481293:C:T
12481374	chr2:12481374:G:A
12481545	chr2:12481545:A:T
12481631	chr2:12481631:A:G
12482206	chr2:12482206:G:C
12482977	chr2:12482977:G:A
12483376	chr2:12483376:T:A
12483901	chr2:12483901:T:C
12484116	chr2:12484116:A:T
12484238	chr2:12484238:G:T
12484492	chr2:12484492:C:T
12484695	chr2:12484695:CT:C
12484888	chr2:12484888:A:G
12485230	chr2:12485230:T:C
12485365	chr2:12485365:A:G
12485580	chr2:12485580:A:G
12485611	chr2:12485611:G:A
12485798	chr2:12485798:C:G
12485871	chr2:12485871:T:C
12486250	chr2:12486250:T:C
12486289	chr2:12486289:G:T
12486391	chr2:12486391:T:C
12486454	chr2:12486454:G:A
12486655	chr2:12486655:A:G
12486937	chr2:12486937:G:A
12487021	chr2:12487021:T:A
12487037	chr2:12487037:CTCTT:C
12487068	chr2:12487068:T:C
12487147	chr2:12487147:G:A
12487202	chr2:12487202:C:T
12487294	chr2:12487294:A:G
12487444	chr2:12487444:C:G
12487517	chr2:12487517:A:G
12487603	chr2:12487603:A:G
12487898	chr2:12487898:C:T
12488078	chr2:12488078:C:G
12488252	chr2:12488252:T:A
12488500	chr2:12488500:A:G
12488571	chr2:12488571:T:C
12488929	chr2:12488929:C:A
12489148	chr2:12489148:C:A
12489168	chr2:12489168:A:C
12489336	chr2:12489336:T:C
12489711	chr2:12489711:G:A
12489947	chr2:12489947:C:T
12490021	chr2:12490021:A:T
12490064	chr2:12490064:C:T
12490306	chr2:12490306:G:A
12490352	chr2:12490352:G:A
12490745	chr2:12490745:C:G
12490826	chr2:12490826:C:T
12490842	chr2:12490842:G:A
12491202	chr2:12491202:T:C
12491532	chr2:12491532:T:C
12491755	chr2:12491755:G:A
12491790	chr2:12491790:T:C
12491796	chr2:12491796:C:A
12491827	chr2:12491827:C:T
12492192	chr2:12492192:G:A
12492215	chr2:12492215:C:T
12492237	chr2:12492237:A:G
12492254	chr2:12492254:T:C
12492372	chr2:12492372:GTTGT:G
12492589	chr2:12492589:C:T
12492863	chr2:12492863:C:A
12493124	chr2:12493124:C:T
12493327	chr2:12493327:C:T
12493638	chr2:12493638:G:A
12494080	chr2:12494080:T:C
12494152	chr2:12494152:A:T
12494309	chr2:12494309:G:A
12494563	chr2:12494563:T:C
12494668	chr2:12494668:A:T
12494961	chr2:12494961:ACTAT:A
12495160	chr2:12495160:A:G
12495569	chr2:12495569:A:G
12495617	chr2:12495617:A:G
12495751	chr2:12495751:A:G
12496653	chr2:12496653:G:T
12496685	chr2:12496685:G:A
12496730	chr2:12496730:T:C
12497020	chr2:12497020:T:C
12497044	chr2:12497044:C:T
12497260	chr2:12497260:A:C
12497311	chr2:12497311:A:G
12497975	chr2:12497975:T:C
12498324	chr2:12498324:T:C
12498464	chr2:12498464:A:G
12499008	chr2:12499008:A:G
12499778	chr2:12499778:G:A
12499950	chr2:12499950:G:A
12500221	chr2:12500221:C:T
12500382	chr2:12500382:G:A
12500576	chr2:12500576:A:G
12500615	chr2:12500615:G:A
12500712	chr2:12500712:G:A
12500771	chr2:12500771:A:C
12500794	chr2:12500794:G:A
12501010	chr2:12501010:A:G
12501097	chr2:12501097:A:C
12501764	chr2:12501764:A:G
12502345	chr2:12502345:A:T
12502368	chr2:12502368:ATC:A
12502462	chr2:12502462:G:A
12502620	chr2:12502620:G:A
12502768	chr2:12502768:A:G
12502782	chr2:12502782:T:A
12502908	chr2:12502908:G:T
12503132	chr2:12503132:T:C
12503317	chr2:12503317:C:T
12503680	chr2:12503680:T:G
12504133	chr2:12504133:G:A
12504457	chr2:12504457:A:G
12504509	chr2:12504509:T:G
12504820	chr2:12504820:G:A
12505148	chr2:12505148:G:A
12505317	chr2:12505317:G:A
12505489	chr2:12505489:C:T
12505616	chr2:12505616:C:T
12505688	chr2:12505688:TC:T
12506013	chr2:12506013:A:G
12506283	chr2:12506283:G:A
12506463	chr2:12506463:G:A
12506546	chr2:12506546:A:C
12506599	chr2:12506599:T:C
12507076	chr2:12507076:G:A
12507691	chr2:12507691:C:T
12508485	chr2:12508485:C:T
12508536	chr2:12508536:C:A
12508940	chr2:12508940:C:T
12509061	chr2:12509061:T:C
12509246	chr2:12509246:T:C
12509316	chr2:12509316:C:T
12509457	chr2:12509457:C:T
12509818	chr2:12509818:G:A
12510057	chr2:12510057:C:T
12510644	chr2:12510644:G:T
12510789	chr2:12510789:G:C
12510949	chr2:12510949:A:G
12511074	chr2:12511074:C:T
12511097	chr2:12511097:C:T
12511170	chr2:12511170:C:T
12511392	chr2:12511392:T:A
12511696	chr2:12511696:C:T
12511823	chr2:12511823:A:G
12512102	chr2:12512102:G:A
12512236	chr2:12512236:A:G
12512506	chr2:12512506:A:T
12512526	chr2:12512526:A:T
12512716	chr2:12512716:T:A
12512805	chr2:12512805:C:T
12513422	chr2:12513422:A:G
12513674	chr2:12513674:T:C
12514198	chr2:12514198:T:G
12514325	chr2:12514325:C:T
12514950	chr2:12514950:A:G
12515019	chr2:12515019:G:A
12515034	chr2:12515034:C:T
12515314	chr2:12515314:C:T
12515397	chr2:12515397:CTCAAG:C
12515428	chr2:12515428:T:C
12515839	chr2:12515839:A:C
12515877	chr2:12515877:T:C
12516054	chr2:12516054:A:C
12516298	chr2:12516298:C:G
12516809	chr2:12516809:A:G
12517566	chr2:12517566:T:C
12517628	chr2:12517628:T:C
12517770	chr2:12517770:A:G
12517861	chr2:12517861:A:C
12517882	chr2:12517882:A:G
12517903	chr2:12517903:G:GAAAC
12518100	chr2:12518100:A:T
12518179	chr2:12518179:T:A
12518225	chr2:12518225:T:C
12518686	chr2:12518686:T:C
12518742	chr2:12518742:T:G
12518869	chr2:12518869:G:A
12518928	chr2:12518928:C:T
12519394	chr2:12519394:T:C
12520022	chr2:12520022:C:G
12520340	chr2:12520340:A:G
12520646	chr2:12520646:T:C
12520829	chr2:12520829:A:T
12520900	chr2:12520900:A:G
12521033	chr2:12521033:C:T
12521185	chr2:12521185:C:T
12521218	chr2:12521218:A:G
12522499	chr2:12522499:G:C
12523599	chr2:12523599:T:A
12523972	chr2:12523972:T:C
12524140	chr2:12524140:C:T
12524360	chr2:12524360:C:T
12524579	chr2:12524579:G:T
12524662	chr2:12524662:C:T
12525520	chr2:12525520:C:T
12525888	chr2:12525888:G:A
12525904	chr2:12525904:G:A
12526005	chr2:12526005:A:C
12526148	chr2:12526148:G:A
12526643	chr2:12526643:A:ACATTCT
12526782	chr2:12526782:G:A
12526796	chr2:12526796:T:A
12526999	chr2:12526999:A:G
12527212	chr2:12527212:G:A
12527397	chr2:12527397:C:T
12527491	chr2:12527491:A:G
12527620	chr2:12527620:C:T
12527623	chr2:12527623:G:A
12527703	chr2:12527703:C:T
12528024	chr2:12528024:C:A
12528567	chr2:12528567:GA:G
12528572	chr2:12528572:T:C
12528672	chr2:12528672:A:G
12528730	chr2:12528730:C:A
12528734	chr2:12528734:A:G
12529090	chr2:12529090:C:A
12529108	chr2:12529108:A:G
12529657	chr2:12529657:T:C
12529803	chr2:12529803:C:A
12530080	chr2:12530080:C:T
12530211	chr2:12530211:T:A
12530293	chr2:12530293:A:G
12530657	chr2:12530657:A:G
12530679	chr2:12530679:T:C
12530742	chr2:12530742:G:A
12530822	chr2:12530822:C:T
12531088	chr2:12531088:A:G
12531091	chr2:12531091:G:A
12531199	chr2:12531199:C:T
12531347	chr2:12531347:G:A
12531504	chr2:12531504:T:G
12531631	chr2:12531631:C:T
12532227	chr2:12532227:G:T
12532707	chr2:12532707:A:G
12532793	chr2:12532793:G:T
12533131	chr2:12533131:A:G
12533235	chr2:12533235:G:A
12533999	chr2:12533999:G:A
12534440	chr2:12534440:T:C
12534966	chr2:12534966:C:T
12535019	chr2:12535019:T:C
12535425	chr2:12535425:T:G
12535759	chr2:12535759:T:C
12536011	chr2:12536011:C:T
12536054	chr2:12536054:T:C
12536344	chr2:12536344:A:T
12536482	chr2:12536482:C:T
12536909	chr2:12536909:C:T
12537285	chr2:12537285:C:T
12537441	chr2:12537441:C:T
12537624	chr2:12537624:C:T
12537638	chr2:12537638:AAAAGG:A
12537680	chr2:12537680:G:GAGAT
12537798	chr2:12537798:G:A
12538450	chr2:12538450:C:T
12539034	chr2:12539034:G:C
12539307	chr2:12539307:G:T
12539538	chr2:12539538:A:AGAT
12540315	chr2:12540315:G:A
12540346	chr2:12540346:C:T
12540583	chr2:12540583:C:A
12541264	chr2:12541264:G:A
12541288	chr2:12541288:C:T
12541368	chr2:12541368:G:A
12541552	chr2:12541552:G:C
12541709	chr2:12541709:C:T
12541781	chr2:12541781:A:G
12541829	chr2:12541829:T:C
12542321	chr2:12542321:C:T
12542361	chr2:12542361:C:T
12542768	chr2:12542768:CA:C
12542939	chr2:12542939:G:A
12543248	chr2:12543248:C:G
12543283	chr2:12543283:T:C
12543545	chr2:12543545:TG:T
12543547	chr2:12543547:T:C
12543785	chr2:12543785:C:T
12543860	chr2:12543860:C:T
12543871	chr2:12543871:T:C
12544053	chr2:12544053:T:C
12544406	chr2:12544406:T:C
12544517	chr2:12544517:A:T
12544583	chr2:12544583:C:T
12544724	chr2:12544724:A:T
12545243	chr2:12545243:C:G
12545503	chr2:12545503:AGAG:A
12545744	chr2:12545744:A:G
12545771	chr2:12545771:G:A
12545795	chr2:12545795:A:G
12545961	chr2:12545961:T:C
12546260	chr2:12546260:A:G
12546279	chr2:12546279:G:T
12546297	chr2:12546297:A:G
12546315	chr2:12546315:C:G
12546574	chr2:12546574:C:T
12546770	chr2:12546770:G:T
12546852	chr2:12546852:C:A
12547048	chr2:12547048:C:T
12547290	chr2:12547290:T:C
12547970	chr2:12547970:C:CAGCCAAT
12548215	chr2:12548215:T:G
12548216	chr2:12548216:A:T
12548378	chr2:12548378:T:C
12548761	chr2:12548761:T:C
12549216	chr2:12549216:G:A
12549352	chr2:12549352:G:C
12549574	chr2:12549574:T:C
12549699	chr2:12549699:C:T
12550166	chr2:12550166:ATTT:A
12550653	chr2:12550653:A:T
12551298	chr2:12551298:C:T
12551560	chr2:12551560:T:A
12551687	chr2:12551687:T:C
12551890	chr2:12551890:G:A
12551993	chr2:12551993:C:T
12552385	chr2:12552385:C:T
12553046	chr2:12553046:T:A
12553488	chr2:12553488:A:C
12553559	chr2:12553559:C:T
12553602	chr2:12553602:C:A
12553648	chr2:12553648:C:A
12553649	chr2:12553649:C:T
12553770	chr2:12553770:C:T
12554257	chr2:12554257:G:T
12554259	chr2:12554259:GGGACAGAACTCAGTCCAT:G
12554334	chr2:12554334:C:G
12554513	chr2:12554513:G:A
12555804	chr2:12555804:C:T
12556317	chr2:12556317:G:A
12556735	chr2:12556735:A:T
12557101	chr2:12557101:C:T
12557544	chr2:12557544:T:C
12557617	chr2:12557617:T:C
12558057	chr2:12558057:G:A
12558446	chr2:12558446:T:C
12558654	chr2:12558654:G:A
12559282	chr2:12559282:G:C
12559399	chr2:12559399:G:A
12559448	chr2:12559448:G:A
12559495	chr2:12559495:T:C
12559759	chr2:12559759:G:A
12559953	chr2:12559953:A:G
12560223	chr2:12560223:G:GTGATCC
12560326	chr2:12560326:T:G
12560412	chr2:12560412:C:T
12560515	chr2:12560515:C:T
12560614	chr2:12560614:A:C
12560679	chr2:12560679:G:A
12560683	chr2:12560683:G:A
12560731	chr2:12560731:C:T
12560772	chr2:12560772:T:C
12560911	chr2:12560911:T:C
12561129	chr2:12561129:T:C
12561201	chr2:12561201:A:C
12561380	chr2:12561380:A:T
12561425	chr2:12561425:G:T
12561551	chr2:12561551:C:T
12562100	chr2:12562100:G:T
12562836	chr2:12562836:G:A
12563021	chr2:12563021:A:C
12563130	chr2:12563130:T:C
12564037	chr2:12564037:C:T
12564122	chr2:12564122:A:T
12564350	chr2:12564350:G:A
12564988	chr2:12564988:G:A
12565020	chr2:12565020:C:T
12566003	chr2:12566003:T:C
12566172	chr2:12566172:GA:G
12566701	chr2:12566701:TA:T
12566938	chr2:12566938:T:TA
12567447	chr2:12567447:A:G
12567454	chr2:12567454:T:C
12567479	chr2:12567479:C:G
12567567	chr2:12567567:C:T
12567679	chr2:12567679:A:G
12567738	chr2:12567738:C:T
12568296	chr2:12568296:T:G
12568315	chr2:12568315:C:T
12569457	chr2:12569457:T:A
12569846	chr2:12569846:TGA:T
12569984	chr2:12569984:C:T
12570083	chr2:12570083:G:A
12570131	chr2:12570131:G:A
12570431	chr2:12570431:C:T
12570571	chr2:12570571:G:A
12570605	chr2:12570605:T:G
12570762	chr2:12570762:T:C
12571045	chr2:12571045:C:T
12571107	chr2:12571107:C:T
12571377	chr2:12571377:C:A
12571630	chr2:12571630:A:G
12572016	chr2:12572016:C:G
12572093	chr2:12572093:C:G
12572448	chr2:12572448:G:A
12572683	chr2:12572683:C:T
12572817	chr2:12572817:G:A
12572899	chr2:12572899:G:A
12572921	chr2:12572921:A:G
12573087	chr2:12573087:C:T
12573089	chr2:12573089:A:G
12573106	chr2:12573106:A:G
12573188	chr2:12573188:T:C
12573198	chr2:12573198:C:A
12573214	chr2:12573214:T:A
12573517	chr2:12573517:A:G
12573554	chr2:12573554:T:TCA
12573648	chr2:12573648:C:T
12573651	chr2:12573651:T:C
12573761	chr2:12573761:A:G
12573810	chr2:12573810:G:A
12573841	chr2:12573841:A:G
12573858	chr2:12573858:A:T
12573889	chr2:12573889:TTCTA:T
12574149	chr2:12574149:C:T
12574189	chr2:12574189:C:T
12574416	chr2:12574416:C:T
12574518	chr2:12574518:A:G
12574747	chr2:12574747:A:C
12574767	chr2:12574767:T:A
12574776	chr2:12574776:T:A
12574781	chr2:12574781:G:A
12574811	chr2:12574811:T:A
12574823	chr2:12574823:C:T
12574876	chr2:12574876:C:T
12575162	chr2:12575162:C:T
12575246	chr2:12575246:C:T
12576034	chr2:12576034:G:A
12576166	chr2:12576166:C:T
12577223	chr2:12577223:A:T
12577272	chr2:12577272:C:T
12577568	chr2:12577568:T:C
12577657	chr2:12577657:T:A
12577710	chr2:12577710:A:G
12578554	chr2:12578554:A:G
12578640	chr2:12578640:T:C
12579707	chr2:12579707:C:G
12580185	chr2:12580185:T:C
12580326	chr2:12580326:C:T
12580542	chr2:12580542:A:G
12580547	chr2:12580547:T:C
12580851	chr2:12580851:C:T
12581140	chr2:12581140:T:C
12581892	chr2:12581892:C:G
12581997	chr2:12581997:C:T
12581998	chr2:12581998:G:A
12582048	chr2:12582048:G:C
12582494	chr2:12582494:T:C
12582657	chr2:12582657:A:G
12582665	chr2:12582665:A:G
12582851	chr2:12582851:G:A
12583112	chr2:12583112:G:C
12583147	chr2:12583147:C:T
12583160	chr2:12583160:A:G
12583192	chr2:12583192:C:T
12583610	chr2:12583610:A:G
12583623	chr2:12583623:C:G
12583846	chr2:12583846:A:G
12585125	chr2:12585125:T:C
12585263	chr2:12585263:G:A
12585431	chr2:12585431:T:C
12585787	chr2:12585787:T:C
12585984	chr2:12585984:G:A
12586417	chr2:12586417:T:C
12586443	chr2:12586443:T:G
12586471	chr2:12586471:TATTA:T
12586763	chr2:12586763:G:A
12586889	chr2:12586889:G:A
12586965	chr2:12586965:G:C
12587113	chr2:12587113:CACA:C
12587467	chr2:12587467:A:G
12587991	chr2:12587991:T:A
12588008	chr2:12588008:C:A
12588140	chr2:12588140:A:G
12588198	chr2:12588198:A:G
12588694	chr2:12588694:G:C
12588889	chr2:12588889:A:C
12589011	chr2:12589011:C:T
12589154	chr2:12589154:G:A
12589252	chr2:12589252:CAAG:C
12589582	chr2:12589582:C:T
12589643	chr2:12589643:T:C
12589659	chr2:12589659:A:T
12590124	chr2:12590124:T:G
12590447	chr2:12590447:C:G
12590534	chr2:12590534:A:G
12590624	chr2:12590624:G:A
12590926	chr2:12590926:G:A
12591617	chr2:12591617:T:C
12591921	chr2:12591921:G:A
12591926	chr2:12591926:T:C
12592248	chr2:12592248:G:A
12592375	chr2:12592375:T:C
12592650	chr2:12592650:A:T
12592695	chr2:12592695:C:T
12592871	chr2:12592871:G:C
12593050	chr2:12593050:G:A
12593194	chr2:12593194:C:A
12593880	chr2:12593880:TG:T
12593887	chr2:12593887:T:C
12594066	chr2:12594066:T:G
12594137	chr2:12594137:G:A
12594149	chr2:12594149:A:T
12594240	chr2:12594240:T:C
12594311	chr2:12594311:A:T
12594621	chr2:12594621:C:T
12594722	chr2:12594722:C:T
12594910	chr2:12594910:C:T
12595137	chr2:12595137:G:A
12595213	chr2:12595213:T:C
12595488	chr2:12595488:A:G
12595601	chr2:12595601:G:A
12595857	chr2:12595857:G:A
12597236	chr2:12597236:A:G
12597486	chr2:12597486:C:T
12598134	chr2:12598134:A:G
12598539	chr2:12598539:C:T
12598570	chr2:12598570:T:C
12598724	chr2:12598724:C:T
12598930	chr2:12598930:T:C
12598938	chr2:12598938:G:A
12598969	chr2:12598969:A:G
12599133	chr2:12599133:T:C
12599157	chr2:12599157:G:A
12599305	chr2:12599305:T:C
12599509	chr2:12599509:C:G
12600147	chr2:12600147:G:T
12600305	chr2:12600305:T:C
12600793	chr2:12600793:G:C
12600829	chr2:12600829:T:C
12601191	chr2:12601191:G:T
12601243	chr2:12601243:T:G
12601379	chr2:12601379:C:T
12602003	chr2:12602003:T:TA
12602060	chr2:12602060:G:A
12602298	chr2:12602298:C:A
12602620	chr2:12602620:C:T
12602673	chr2:12602673:T:C
12603029	chr2:12603029:G:A
12603806	chr2:12603806:C:T
12604004	chr2:12604004:T:A
12604017	chr2:12604017:G:A
12604393	chr2:12604393:A:G
12605244	chr2:12605244:T:G
12605251	chr2:12605251:T:C
12605294	chr2:12605294:A:G
12605385	chr2:12605385:A:C
12605490	chr2:12605490:TG:T
12605525	chr2:12605525:A:T
12605827	chr2:12605827:T:C
12605865	chr2:12605865:G:A
12605951	chr2:12605951:T:A
12606170	chr2:12606170:G:A
12606303	chr2:12606303:A:G
12606887	chr2:12606887:G:A
12607200	chr2:12607200:G:C
12607587	chr2:12607587:T:C
12607877	chr2:12607877:C:T
12608010	chr2:12608010:TTC:T
12608330	chr2:12608330:A:G
12608692	chr2:12608692:C:T
12608877	chr2:12608877:C:G
12609176	chr2:12609176:C:T
12609395	chr2:12609395:A:G
12609690	chr2:12609690:C:T
12609863	chr2:12609863:G:A
12609947	chr2:12609947:G:A
12610276	chr2:12610276:A:G
12610775	chr2:12610775:T:G
12611578	chr2:12611578:A:G
12611649	chr2:12611649:A:G
12611718	chr2:12611718:T:TACAGAAAGACAGATCA
12611870	chr2:12611870:AAAAAT:A
12611941	chr2:12611941:A:G
12612257	chr2:12612257:T:C
12612346	chr2:12612346:C:T
12612365	chr2:12612365:G:A
12612455	chr2:12612455:T:C
12612515	chr2:12612515:G:T
12612628	chr2:12612628:TCAATAGA:T
12613551	chr2:12613551:T:C
12613705	chr2:12613705:A:G
12614171	chr2:12614171:C:T
12614417	chr2:12614417:C:A
12614531	chr2:12614531:G:A
12614596	chr2:12614596:G:T
12614634	chr2:12614634:A:G
12614668	chr2:12614668:C:A
12615051	chr2:12615051:G:A
12615182	chr2:12615182:C:A
12615280	chr2:12615280:G:A
12615782	chr2:12615782:T:C
12616032	chr2:12616032:G:A
12616629	chr2:12616629:G:A
12617690	chr2:12617690:A:G
12618494	chr2:12618494:T:C
12618979	chr2:12618979:A:G
12619139	chr2:12619139:G:A
12619406	chr2:12619406:C:T
12620065	chr2:12620065:C:T
12620338	chr2:12620338:G:A
12621179	chr2:12621179:T:C
12621197	chr2:12621197:G:A
12621208	chr2:12621208:C:T
12621366	chr2:12621366:C:T
12621779	chr2:12621779:A:G
12621786	chr2:12621786:A:C
12622486	chr2:12622486:T:A
12622550	chr2:12622550:T:A
12622568	chr2:12622568:A:T
12622631	chr2:12622631:C:T
12623117	chr2:12623117:A:G
12623515	chr2:12623515:C:A
12624038	chr2:12624038:T:G
12624401	chr2:12624401:T:A
12624424	chr2:12624424:G:A
12624433	chr2:12624433:GTCAAAC:G
12625130	chr2:12625130:C:T
12625265	chr2:12625265:G:A
12625294	chr2:12625294:A:T
12625651	chr2:12625651:T:G
12625809	chr2:12625809:G:T
12625904	chr2:12625904:C:T
12626519	chr2:12626519:C:T
12626669	chr2:12626669:T:C
12626695	chr2:12626695:C:T
12626878	chr2:12626878:A:G
12627222	chr2:12627222:C:T
12627293	chr2:12627293:T:G
12627367	chr2:12627367:G:A
12627818	chr2:12627818:G:T
12627905	chr2:12627905:A:G
12628179	chr2:12628179:T:A
12628182	chr2:12628182:A:C
12628298	chr2:12628298:G:T
12628481	chr2:12628481:T:C
12628734	chr2:12628734:G:A
12628839	chr2:12628839:T:C
12629017	chr2:12629017:G:A
12629158	chr2:12629158:C:A
12629209	chr2:12629209:T:C
12629340	chr2:12629340:T:C
12629346	chr2:12629346:T:C
12629450	chr2:12629450:T:A
12629727	chr2:12629727:A:T
12629786	chr2:12629786:C:A
12630091	chr2:12630091:T:C
12630155	chr2:12630155:A:G
12630184	chr2:12630184:C:T
12630223	chr2:12630223:T:G
12630271	chr2:12630271:A:T
12630383	chr2:12630383:A:G
12630467	chr2:12630467:G:A
12630827	chr2:12630827:G:T
12630894	chr2:12630894:A:G
12631404	chr2:12631404:G:A
12631739	chr2:12631739:C:A
12631985	chr2:12631985:G:A
12632145	chr2:12632145:T:C
12632153	chr2:12632153:C:A
12632587	chr2:12632587:C:T
12632886	chr2:12632886:A:T
12633165	chr2:12633165:C:T
12633407	chr2:12633407:C:T
12633582	chr2:12633582:T:G
12633609	chr2:12633609:C:T
12633720	chr2:12633720:G:A
12634107	chr2:12634107:A:C
12634203	chr2:12634203:C:T
12634813	chr2:12634813:C:T
12634994	chr2:12634994:G:A
12635509	chr2:12635509:C:A
12635664	chr2:12635664:A:G
12636177	chr2:12636177:C:T
12636209	chr2:12636209:G:A
12636270	chr2:12636270:T:C
12636582	chr2:12636582:C:T
12636733	chr2:12636733:G:A
12637828	chr2:12637828:T:G
12638125	chr2:12638125:A:AAG
12638165	chr2:12638165:T:C
12638173	chr2:12638173:G:A
12638219	chr2:12638219:T:C
12638225	chr2:12638225:A:G
12638474	chr2:12638474:C:T
12639340	chr2:12639340:A:G
12639662	chr2:12639662:G:A
12639687	chr2:12639687:C:A
12640038	chr2:12640038:C:T
12640362	chr2:12640362:C:T
12640370	chr2:12640370:T:C
12640823	chr2:12640823:G:A
12640841	chr2:12640841:A:G
12640904	chr2:12640904:C:T
12641136	chr2:12641136:A:G
12641142	chr2:12641142:C:A
12641327	chr2:12641327:C:A
12641495	chr2:12641495:T:C
12641668	chr2:12641668:A:G
12641757	chr2:12641757:C:G
12641865	chr2:12641865:T:A
12642083	chr2:12642083:T:TTATAGAGTCATGAAGACAGACCAGTGA
12642409	chr2:12642409:C:T
12642448	chr2:12642448:T:A
12642588	chr2:12642588:A:G
12642598	chr2:12642598:C:T
12642923	chr2:12642923:A:G
12643207	chr2:12643207:T:G
12643485	chr2:12643485:A:G
12643510	chr2:12643510:AT:A
12643784	chr2:12643784:T:G
12644095	chr2:12644095:T:G
12644388	chr2:12644388:C:T
12644432	chr2:12644432:A:G
12644934	chr2:12644934:C:T
12644970	chr2:12644970:T:C
12645243	chr2:12645243:T:TTC
12645326	chr2:12645326:G:A
12645449	chr2:12645449:G:T
12645809	chr2:12645809:A:G
12646158	chr2:12646158:A:G
12646195	chr2:12646195:T:TC
12646431	chr2:12646431:T:C
12646514	chr2:12646514:C:T
12646627	chr2:12646627:A:C
12646778	chr2:12646778:C:T
12647004	chr2:12647004:C:A
12647083	chr2:12647083:A:G
12647111	chr2:12647111:A:G
12647309	chr2:12647309:T:A
12647708	chr2:12647708:GT:G
12647710	chr2:12647710:AT:A
12648186	chr2:12648186:T:C
12648241	chr2:12648241:C:T
12648401	chr2:12648401:A:G
12648467	chr2:12648467:C:T
12648669	chr2:12648669:A:T
12649185	chr2:12649185:G:T
12649200	chr2:12649200:C:T
12649758	chr2:12649758:G:A
12650108	chr2:12650108:C:T
12650184	chr2:12650184:G:A
12650202	chr2:12650202:C:T
12650356	chr2:12650356:C:T
12650790	chr2:12650790:C:A
12650920	chr2:12650920:C:T
12651070	chr2:12651070:A:G
12651608	chr2:12651608:G:A
12651720	chr2:12651720:A:G
12651829	chr2:12651829:G:A
12652084	chr2:12652084:C:CAAT
12652094	chr2:12652094:C:T
12652339	chr2:12652339:G:A
12652628	chr2:12652628:C:T
12652688	chr2:12652688:G:A
12652952	chr2:12652952:G:A
12652984	chr2:12652984:C:T
12653032	chr2:12653032:T:A
12653033	chr2:12653033:C:T
12653164	chr2:12653164:G:A
12653438	chr2:12653438:G:A
12653525	chr2:12653525:A:G
12653707	chr2:12653707:C:T
12654010	chr2:12654010:G:A
12654204	chr2:12654204:T:A
12654267	chr2:12654267:G:A
12654320	chr2:12654320:T:G
12654401	chr2:12654401:T:C
12654714	chr2:12654714:T:C
12654848	chr2:12654848:T:C
12654999	chr2:12654999:T:C
12655097	chr2:12655097:C:T
12655143	chr2:12655143:C:T
12655204	chr2:12655204:G:A
12655398	chr2:12655398:C:A
12655474	chr2:12655474:T:C
12655572	chr2:12655572:C:G
12655784	chr2:12655784:T:TA
12655848	chr2:12655848:T:G
12655977	chr2:12655977:T:C
12655998	chr2:12655998:T:C
12656242	chr2:12656242:G:A
12656340	chr2:12656340:G:A
12656499	chr2:12656499:A:G
12656777	chr2:12656777:C:A
12656950	chr2:12656950:T:C
12657072	chr2:12657072:G:C
12657182	chr2:12657182:C:T
12657727	chr2:12657727:C:T
12657728	chr2:12657728:G:A
12657812	chr2:12657812:C:T
12658336	chr2:12658336:T:C
12658355	chr2:12658355:C:T
12658598	chr2:12658598:C:G
12658724	chr2:12658724:T:C
12659200	chr2:12659200:C:T
12659528	chr2:12659528:A:G
12659777	chr2:12659777:C:T
12660108	chr2:12660108:A:G
12660174	chr2:12660174:G:A
12660198	chr2:12660198:G:A
12660376	chr2:12660376:A:G
12660772	chr2:12660772:C:G
12660831	chr2:12660831:GGA:G
12660936	chr2:12660936:T:C
12661433	chr2:12661433:A:G
12661519	chr2:12661519:T:G
12661662	chr2:12661662:G:T
12661690	chr2:12661690:A:C
12661773	chr2:12661773:C:T
12661903	chr2:12661903:C:G
12662028	chr2:12662028:C:T
12662074	chr2:12662074:A:G
12662237	chr2:12662237:C:T
12662390	chr2:12662390:C:T
12663318	chr2:12663318:T:C
12663368	chr2:12663368:T:A
12663419	chr2:12663419:T:A
12663595	chr2:12663595:T:C
12663644	chr2:12663644:T:C
12663660	chr2:12663660:G:A
12663754	chr2:12663754:G:A
12663767	chr2:12663767:G:C
12663840	chr2:12663840:T:A
12664219	chr2:12664219:A:C
12664310	chr2:12664310:C:T
12664424	chr2:12664424:G:T
12665037	chr2:12665037:C:T
12665087	chr2:12665087:G:A
12665101	chr2:12665101:T:C
12665329	chr2:12665329:A:G
12665445	chr2:12665445:C:T
12665677	chr2:12665677:G:A
12665703	chr2:12665703:C:T
12665798	chr2:12665798:G:A
12665802	chr2:12665802:G:C
12665854	chr2:12665854:T:C
12666134	chr2:12666134:G:T
12666283	chr2:12666283:CA:C
12666534	chr2:12666534:T:G
12666573	chr2:12666573:A:G
12666892	chr2:12666892:G:A
12667059	chr2:12667059:A:G
12667081	chr2:12667081:ACT:A
12667413	chr2:12667413:C:T
12667518	chr2:12667518:C:T
12667937	chr2:12667937:C:T
12668184	chr2:12668184:A:G
12668457	chr2:12668457:A:G
12668491	chr2:12668491:C:T
12668509	chr2:12668509:G:T
12668797	chr2:12668797:G:C
12668993	chr2:12668993:C:T
12669217	chr2:12669217:A:C
12669318	chr2:12669318:T:C
12669584	chr2:12669584:C:T
12669901	chr2:12669901:C:A
12670111	chr2:12670111:A:G
12670181	chr2:12670181:G:A
12670460	chr2:12670460:C:T
12670709	chr2:12670709:T:G
12671185	chr2:12671185:G:A
12671596	chr2:12671596:C:T
12671710	chr2:12671710:G:A
12671810	chr2:12671810:G:A
12671827	chr2:12671827:C:G
12671895	chr2:12671895:G:C
12671899	chr2:12671899:T:C
12671971	chr2:12671971:A:G
12672853	chr2:12672853:C:T
12673285	chr2:12673285:T:C
12673430	chr2:12673430:A:G
12673514	chr2:12673514:T:C
12673631	chr2:12673631:G:A
12673754	chr2:12673754:T:C
12673871	chr2:12673871:C:T
12674249	chr2:12674249:T:A
12674383	chr2:12674383:G:A
12675010	chr2:12675010:T:C
12675081	chr2:12675081:G:A
12675121	chr2:12675121:T:G
12675434	chr2:12675434:C:T
12675672	chr2:12675672:C:T
12675679	chr2:12675679:C:T
12675970	chr2:12675970:T:C
12676069	chr2:12676069:G:A
12676184	chr2:12676184:T:C
12676223	chr2:12676223:C:T
12676274	chr2:12676274:G:A
12676454	chr2:12676454:T:C
12676538	chr2:12676538:AG:A
12676809	chr2:12676809:A:G
12676836	chr2:12676836:T:C
12677132	chr2:12677132:C:T
12677156	chr2:12677156:A:G
12677503	chr2:12677503:A:G
12677825	chr2:12677825:T:C
12678152	chr2:12678152:T:C
12678269	chr2:12678269:T:C
12678384	chr2:12678384:T:A
12679497	chr2:12679497:G:A
12679531	chr2:12679531:TTCA:T
12679558	chr2:12679558:A:C
12679760	chr2:12679760:T:C
12680134	chr2:12680134:G:A
12680168	chr2:12680168:T:C
12680256	chr2:12680256:A:G
12680324	chr2:12680324:T:C
12681223	chr2:12681223:T:G
12681224	chr2:12681224:T:A
12681294	chr2:12681294:C:T
12681581	chr2:12681581:T:A
12681694	chr2:12681694:G:A
12681749	chr2:12681749:T:A
12682466	chr2:12682466:G:A
12682579	chr2:12682579:G:A
12682827	chr2:12682827:T:G
12682869	chr2:12682869:A:G
12683050	chr2:12683050:T:C
12683102	chr2:12683102:T:C
12683113	chr2:12683113:T:A
12683199	chr2:12683199:AAAG:A
12683215	chr2:12683215:T:C
12684374	chr2:12684374:A:G
12685186	chr2:12685186:A:C
12685485	chr2:12685485:T:TCA
12685692	chr2:12685692:T:G
12685699	chr2:12685699:C:T
12686105	chr2:12686105:A:C
12686212	chr2:12686212:T:C
12686213	chr2:12686213:G:T
12686219	chr2:12686219:C:T
12686226	chr2:12686226:A:C
12686525	chr2:12686525:G:C
12686838	chr2:12686838:T:C
12686907	chr2:12686907:G:A
12687319	chr2:12687319:G:A
12687624	chr2:12687624:G:A
12687654	chr2:12687654:C:T
12687758	chr2:12687758:C:T
12688030	chr2:12688030:G:A
12688170	chr2:12688170:T:C
12688256	chr2:12688256:G:A
12688847	chr2:12688847:A:C
12689291	chr2:12689291:T:C
12689989	chr2:12689989:C:T
12690223	chr2:12690223:G:C
12690269	chr2:12690269:A:G
12690635	chr2:12690635:T:A
12690998	chr2:12690998:C:T
12691504	chr2:12691504:A:G
12691785	chr2:12691785:G:A
12692413	chr2:12692413:GAACAA:G
12692440	chr2:12692440:T:C
12692442	chr2:12692442:T:C
12692444	chr2:12692444:T:C
12692542	chr2:12692542:C:T
12692878	chr2:12692878:G:A
12693462	chr2:12693462:A:G
12693517	chr2:12693517:C:T
12693608	chr2:12693608:C:T
12693758	chr2:12693758:C:T
12693802	chr2:12693802:A:G
12694044	chr2:12694044:G:A
12695232	chr2:12695232:A:G
12695415	chr2:12695415:A:G
12695487	chr2:12695487:G:A
12695656	chr2:12695656:A:G
12696305	chr2:12696305:T:C
12696891	chr2:12696891:G:C
12697215	chr2:12697215:T:C
12697242	chr2:12697242:G:A
12697369	chr2:12697369:G:A
12697414	chr2:12697414:T:G
12697464	chr2:12697464:C:T
12697499	chr2:12697499:T:C
12697602	chr2:12697602:A:C
12697697	chr2:12697697:GTT:G
12697810	chr2:12697810:T:C
12698400	chr2:12698400:C:T
12698488	chr2:12698488:C:T
12698525	chr2:12698525:T:C
12698546	chr2:12698546:T:C
12698744	chr2:12698744:A:G
12699124	chr2:12699124:A:G
12699292	chr2:12699292:G:C
12699362	chr2:12699362:T:C
12699566	chr2:12699566:C:T
12699610	chr2:12699610:A:C
12699922	chr2:12699922:G:A
12700449	chr2:12700449:A:G
12701242	chr2:12701242:A:G
12701488	chr2:12701488:G:C
12701633	chr2:12701633:C:T
12701739	chr2:12701739:G:A
12701994	chr2:12701994:C:T
12702252	chr2:12702252:T:C
12702499	chr2:12702499:G:A
12702871	chr2:12702871:T:A
12702956	chr2:12702956:C:T
12702999	chr2:12702999:C:T
12703871	chr2:12703871:T:C
12703939	chr2:12703939:G:T
12704741	chr2:12704741:A:T
12704764	chr2:12704764:G:C
12704909	chr2:12704909:T:C
12705138	chr2:12705138:G:A
12705365	chr2:12705365:T:C
12705566	chr2:12705566:T:A
12705883	chr2:12705883:G:A
12705992	chr2:12705992:AAC:A
12706590	chr2:12706590:G:C
12706622	chr2:12706622:A:G
12706762	chr2:12706762:G:C
12706912	chr2:12706912:C:A
12707043	chr2:12707043:C:T
12707618	chr2:12707618:A:G
12708216	chr2:12708216:A:G
12708392	chr2:12708392:T:C
12708475	chr2:12708475:A:G
12708854	chr2:12708854:C:T
12709500	chr2:12709500:A:T
12709536	chr2:12709536:C:A
12709664	chr2:12709664:T:G
12709926	chr2:12709926:A:C
12710237	chr2:12710237:T:C
12710905	chr2:12710905:A:G
12710919	chr2:12710919:C:G
12710994	chr2:12710994:G:A
12711093	chr2:12711093:T:C
12711162	chr2:12711162:G:T
12711415	chr2:12711415:A:G
12711691	chr2:12711691:A:C
12711759	chr2:12711759:G:A
12711853	chr2:12711853:C:T
12712007	chr2:12712007:T:A
12712373	chr2:12712373:C:G
12712448	chr2:12712448:A:G
12713407	chr2:12713407:A:G
12713640	chr2:12713640:A:G
12713723	chr2:12713723:G:C
12713880	chr2:12713880:G:A
12714359	chr2:12714359:A:C
12714427	chr2:12714427:GCT:G
12715624	chr2:12715624:A:G
12716405	chr2:12716405:A:C
12716436	chr2:12716436:T:A
12716578	chr2:12716578:C:G
12716652	chr2:12716652:C:T
12717493	chr2:12717493:C:T
12717952	chr2:12717952:G:A
12718009	chr2:12718009:A:T
12718318	chr2:12718318:A:G
12718815	chr2:12718815:G:A
12719288	chr2:12719288:C:T
12719333	chr2:12719333:T:C
12719439	chr2:12719439:C:T
12719857	chr2:12719857:G:A
12720525	chr2:12720525:C:G
12720544	chr2:12720544:A:ATCT
12720985	chr2:12720985:T:A
12722349	chr2:12722349:A:C
12722662	chr2:12722662:CAT:C
12722779	chr2:12722779:T:C
12723066	chr2:12723066:GGAGGCTCCGA:G
12723490	chr2:12723490:T:C
12723644	chr2:12723644:G:A
12723671	chr2:12723671:T:A
12723800	chr2:12723800:T:C
12724723	chr2:12724723:C:T
12724865	chr2:12724865:G:A
12725024	chr2:12725024:T:C
12725657	chr2:12725657:C:T
12725802	chr2:12725802:T:C
12725816	chr2:12725816:A:G
12726182	chr2:12726182:C:CTGAT
12726325	chr2:12726325:T:C
12726609	chr2:12726609:G:T
12726689	chr2:12726689:A:G
12726963	chr2:12726963:C:T
12727184	chr2:12727184:C:T
12727603	chr2:12727603:G:A
12727654	chr2:12727654:G:A
12727681	chr2:12727681:A:G
12727826	chr2:12727826:TCAGA:T
12727866	chr2:12727866:T:C
12728170	chr2:12728170:A:C
12728395	chr2:12728395:T:G
12728866	chr2:12728866:G:A
12729183	chr2:12729183:C:A
12729474	chr2:12729474:C:G
12729535	chr2:12729535:T:G
12729549	chr2:12729549:C:T
12729604	chr2:12729604:G:A
12730267	chr2:12730267:A:G
12730343	chr2:12730343:C:A
12730665	chr2:12730665:A:G
12730731	chr2:12730731:A:G
12730850	chr2:12730850:T:A
12730965	chr2:12730965:T:C
12731066	chr2:12731066:A:T
12731310	chr2:12731310:C:T
12731424	chr2:12731424:G:A
12731449	chr2:12731449:C:T
12731537	chr2:12731537:A:G
12731618	chr2:12731618:T:C
12731631	chr2:12731631:A:G
12732077	chr2:12732077:C:T
12732109	chr2:12732109:C:T
12732129	chr2:12732129:T:C
12732531	chr2:12732531:G:A
12732899	chr2:12732899:T:C
12732969	chr2:12732969:C:G
12733430	chr2:12733430:G:A
12733613	chr2:12733613:A:T
12733746	chr2:12733746:G:A
12734046	chr2:12734046:C:T
12734311	chr2:12734311:T:C
12734581	chr2:12734581:T:C
12734595	chr2:12734595:T:G
12734970	chr2:12734970:C:T
12735018	chr2:12735018:C:A
12735110	chr2:12735110:G:A
12735283	chr2:12735283:G:A
12735578	chr2:12735578:A:G
12735674	chr2:12735674:G:A
12735792	chr2:12735792:C:T
12735862	chr2:12735862:T:A
12736178	chr2:12736178:G:C
12736211	chr2:12736211:T:C
12736342	chr2:12736342:G:A
12736792	chr2:12736792:T:A
12736800	chr2:12736800:T:C
12736847	chr2:12736847:T:C
12736897	chr2:12736897:G:C
12736934	chr2:12736934:G:A
12737078	chr2:12737078:C:T
12737202	chr2:12737202:C:T
12737375	chr2:12737375:G:GA
12737483	chr2:12737483:C:T
12738103	chr2:12738103:G:C
12738203	chr2:12738203:G:A
12738496	chr2:12738496:T:C
12738516	chr2:12738516:T:C
12738542	chr2:12738542:C:T
12738724	chr2:12738724:A:AG
12738890	chr2:12738890:T:C
12739026	chr2:12739026:G:A
12739061	chr2:12739061:A:G
12739529	chr2:12739529:C:T
12739846	chr2:12739846:G:A
12739849	chr2:12739849:G:A
12741359	chr2:12741359:C:T
12741400	chr2:12741400:T:G
12741652	chr2:12741652:T:A
12741897	chr2:12741897:A:T
12742696	chr2:12742696:ATC:A
12743125	chr2:12743125:T:C
12743301	chr2:12743301:A:G
12743673	chr2:12743673:T:G
12743695	chr2:12743695:C:G
12743940	chr2:12743940:A:G
12743969	chr2:12743969:T:C
12744009	chr2:12744009:C:T
12744401	chr2:12744401:G:A
12745215	chr2:12745215:G:A
12745376	chr2:12745376:C:G
12745458	chr2:12745458:G:A
12745649	chr2:12745649:C:G
12745651	chr2:12745651:T:G
12746194	chr2:12746194:G:T
12747576	chr2:12747576:T:C
12747577	chr2:12747577:G:A
12747746	chr2:12747746:A:T
12748199	chr2:12748199:A:T
12748535	chr2:12748535:G:A
12748836	chr2:12748836:T:C
12749146	chr2:12749146:A:T
12749355	chr2:12749355:G:A
12749566	chr2:12749566:T:A
12749624	chr2:12749624:A:G
12749665	chr2:12749665:G:A
12750169	chr2:12750169:T:A
12750409	chr2:12750409:T:C
12750524	chr2:12750524:T:C
12751460	chr2:12751460:G:A
12751981	chr2:12751981:C:G
12752110	chr2:12752110:C:T
12752146	chr2:12752146:T:C
12752294	chr2:12752294:G:A
12752752	chr2:12752752:G:A
12752803	chr2:12752803:C:T
12753038	chr2:12753038:G:A
12753376	chr2:12753376:C:G
12753378	chr2:12753378:C:T
12753439	chr2:12753439:G:A
12753544	chr2:12753544:T:C
12753731	chr2:12753731:T:C
12753761	chr2:12753761:C:T
12753834	chr2:12753834:TA:T
12753881	chr2:12753881:C:T
12754001	chr2:12754001:T:A
12754293	chr2:12754293:G:A
12754576	chr2:12754576:G:A
12755116	chr2:12755116:G:C
12755145	chr2:12755145:GC:G
12755253	chr2:12755253:A:G
12755306	chr2:12755306:G:A
12755466	chr2:12755466:G:A
12756104	chr2:12756104:C:T
12756335	chr2:12756335:A:T
12756455	chr2:12756455:G:A
12756496	chr2:12756496:A:G
12756587	chr2:12756587:G:A
12756657	chr2:12756657:C:T
12756847	chr2:12756847:A:C
12756914	chr2:12756914:T:C
12757165	chr2:12757165:C:G
12757347	chr2:12757347:C:T
12757360	chr2:12757360:G:T
12757422	chr2:12757422:C:G
12757522	chr2:12757522:C:T
12757537	chr2:12757537:TC:T
12757642	chr2:12757642:A:G
12757684	chr2:12757684:G:T
12758135	chr2:12758135:G:A
12758256	chr2:12758256:G:A
12758354	chr2:12758354:T:C
12758626	chr2:12758626:T:C
12758758	chr2:12758758:T:G
12758761	chr2:12758761:C:T
12758907	chr2:12758907:C:T
12759036	chr2:12759036:G:T
12759209	chr2:12759209:G:A
12759243	chr2:12759243:A:C
12760188	chr2:12760188:C:A
12760405	chr2:12760405:A:G
12760490	chr2:12760490:T:C
12760653	chr2:12760653:G:A
12760926	chr2:12760926:C:A
12761057	chr2:12761057:T:A
12761190	chr2:12761190:G:C
12761405	chr2:12761405:G:A
12761528	chr2:12761528:C:G
12761593	chr2:12761593:G:A
12761755	chr2:12761755:A:T
12761770	chr2:12761770:A:T
12761816	chr2:12761816:C:A
12762144	chr2:12762144:A:C
12762476	chr2:12762476:G:A
12762920	chr2:12762920:C:T
12763750	chr2:12763750:C:A
12764194	chr2:12764194:G:A
12764641	chr2:12764641:G:A
12764848	chr2:12764848:G:A
12764849	chr2:12764849:C:T
12765054	chr2:12765054:T:A
12765364	chr2:12765364:C:T
12765445	chr2:12765445:C:T
12765641	chr2:12765641:T:TG
12766505	chr2:12766505:G:T
12766626	chr2:12766626:G:C
12767025	chr2:12767025:T:C
12767043	chr2:12767043:G:C
12767071	chr2:12767071:G:A
12767098	chr2:12767098:A:G
12767099	chr2:12767099:T:A
12767112	chr2:12767112:C:T
12767116	chr2:12767116:C:T
12767285	chr2:12767285:T:A
12767321	chr2:12767321:C:T
12768069	chr2:12768069:C:A
12768601	chr2:12768601:A:G
12768954	chr2:12768954:G:A
12769918	chr2:12769918:T:C
12769958	chr2:12769958:G:A
12770111	chr2:12770111:T:C
12771039	chr2:12771039:G:A
12771849	chr2:12771849:G:A
12772051	chr2:12772051:G:A
12772089	chr2:12772089:C:A
12772421	chr2:12772421:G:A
12772565	chr2:12772565:T:C
12772627	chr2:12772627:C:T
12772707	chr2:12772707:T:C
12772759	chr2:12772759:G:A
12772946	chr2:12772946:A:G
12773200	chr2:12773200:A:G
12773316	chr2:12773316:A:G
12773397	chr2:12773397:A:G
12774441	chr2:12774441:G:A
12774994	chr2:12774994:T:C
12775021	chr2:12775021:C:T
12775426	chr2:12775426:A:C
12775560	chr2:12775560:G:A
12775779	chr2:12775779:G:A
12775864	chr2:12775864:T:A
12776120	chr2:12776120:T:G
12776527	chr2:12776527:G:C
12776551	chr2:12776551:G:T
12776700	chr2:12776700:TGTCCCAAACCTAATA:T
12776793	chr2:12776793:T:C
12777046	chr2:12777046:G:A
12777288	chr2:12777288:C:T
12777417	chr2:12777417:A:T
12777420	chr2:12777420:T:C
12778174	chr2:12778174:C:T
12778221	chr2:12778221:C:A
12778267	chr2:12778267:A:G
12778656	chr2:12778656:CT:C
12778825	chr2:12778825:T:C
12779076	chr2:12779076:T:C
12779089	chr2:12779089:C:T
12779910	chr2:12779910:A:G
12779920	chr2:12779920:C:T
12780138	chr2:12780138:A:G
12780202	chr2:12780202:T:C
12780215	chr2:12780215:T:C
12781319	chr2:12781319:A:G
12781485	chr2:12781485:G:C
12781648	chr2:12781648:C:G
12782198	chr2:12782198:C:T
12782695	chr2:12782695:A:T
12783297	chr2:12783297:C:T
12783486	chr2:12783486:A:G
12783804	chr2:12783804:G:C
12783977	chr2:12783977:G:A
12783985	chr2:12783985:A:G
12784220	chr2:12784220:A:G
12784269	chr2:12784269:C:T
12784710	chr2:12784710:A:G
12784884	chr2:12784884:T:A
12784948	chr2:12784948:G:A
12785783	chr2:12785783:G:A
12785797	chr2:12785797:G:T
12786129	chr2:12786129:C:T
12786497	chr2:12786497:T:C
12786635	chr2:12786635:ACAAGTCTCTAGGAAGTTCTAAACTTCCCAACATTTTCCTGTCTTCCTCTGAGCCCTC:A
12786856	chr2:12786856:T:C
12786953	chr2:12786953:G:A
12787020	chr2:12787020:G:C
12787147	chr2:12787147:G:T
12787804	chr2:12787804:T:C
12788376	chr2:12788376:T:C
12788416	chr2:12788416:G:A
12788935	chr2:12788935:G:A
12789269	chr2:12789269:C:T
12789567	chr2:12789567:C:T
12789870	chr2:12789870:T:G
12790112	chr2:12790112:C:T
12790143	chr2:12790143:TCACCATTC:T
12790204	chr2:12790204:G:T
12790279	chr2:12790279:A:G
12790586	chr2:12790586:T:A
12790634	chr2:12790634:T:A
12790649	chr2:12790649:T:A
12790820	chr2:12790820:C:T
12790867	chr2:12790867:G:A
12790872	chr2:12790872:T:C
12791286	chr2:12791286:C:T
12791753	chr2:12791753:T:C
12792181	chr2:12792181:G:T
12792951	chr2:12792951:T:C
12793275	chr2:12793275:C:A
12793595	chr2:12793595:G:A
12794018	chr2:12794018:C:T
12794030	chr2:12794030:T:G
12794032	chr2:12794032:T:G
12794765	chr2:12794765:A:G
12794996	chr2:12794996:C:T
12795618	chr2:12795618:C:T
12796064	chr2:12796064:G:A
12796160	chr2:12796160:A:G
12796785	chr2:12796785:G:A
12797001	chr2:12797001:C:T
12797538	chr2:12797538:G:A
12797695	chr2:12797695:C:T
12797824	chr2:12797824:C:T
12797953	chr2:12797953:G:A
12798094	chr2:12798094:G:A
12798142	chr2:12798142:C:T
12798159	chr2:12798159:G:A
12798194	chr2:12798194:ACT:A
12798232	chr2:12798232:G:T
12798246	chr2:12798246:T:C
12798492	chr2:12798492:A:G
12798518	chr2:12798518:T:C
12798693	chr2:12798693:G:A
12798730	chr2:12798730:C:T
12798949	chr2:12798949:G:A
12799080	chr2:12799080:T:A
12799186	chr2:12799186:A:G
12799292	chr2:12799292:C:T
12799652	chr2:12799652:A:G
12800143	chr2:12800143:C:T
12800491	chr2:12800491:G:A
12800634	chr2:12800634:G:A
12800856	chr2:12800856:A:G
12801132	chr2:12801132:A:G
12801240	chr2:12801240:C:T
12801241	chr2:12801241:G:A
12801420	chr2:12801420:G:A
12801607	chr2:12801607:A:G
12801792	chr2:12801792:T:A
12801831	chr2:12801831:T:C
12801835	chr2:12801835:G:A
12801916	chr2:12801916:T:C
12801950	chr2:12801950:A:G
12802248	chr2:12802248:C:T
12802376	chr2:12802376:C:T
12802545	chr2:12802545:A:G
12802560	chr2:12802560:T:C
12802736	chr2:12802736:G:A
12802849	chr2:12802849:G:A
12803120	chr2:12803120:T:C
12803152	chr2:12803152:G:C
12803636	chr2:12803636:T:C
12803782	chr2:12803782:T:G
12803830	chr2:12803830:A:C
12804335	chr2:12804335:T:C
12804423	chr2:12804423:C:G
12804612	chr2:12804612:A:G
12804710	chr2:12804710:T:C
12804759	chr2:12804759:A:T
12804869	chr2:12804869:C:T
12804886	chr2:12804886:G:C
12805498	chr2:12805498:T:A
12805507	chr2:12805507:A:G
12805545	chr2:12805545:A:G
12805864	chr2:12805864:T:C
12805889	chr2:12805889:A:T
12805919	chr2:12805919:A:G
12805926	chr2:12805926:T:C
12806045	chr2:12806045:G:GA
12806059	chr2:12806059:C:T
12806184	chr2:12806184:A:C
12806254	chr2:12806254:ACTT:A
12806643	chr2:12806643:A:G
12806671	chr2:12806671:G:A
12807369	chr2:12807369:C:T
12807392	chr2:12807392:T:C
12807430	chr2:12807430:G:A
12808020	chr2:12808020:T:C
12808159	chr2:12808159:A:G
12808324	chr2:12808324:G:A
12808352	chr2:12808352:A:G
12808775	chr2:12808775:G:A
12808946	chr2:12808946:G:A
12809259	chr2:12809259:A:G
12809445	chr2:12809445:G:T
12809647	chr2:12809647:G:C
12809716	chr2:12809716:G:C
12809740	chr2:12809740:C:G
12809783	chr2:12809783:G:C
12809877	chr2:12809877:G:A
12809966	chr2:12809966:C:G
12810184	chr2:12810184:T:C
12810486	chr2:12810486:A:G
12810536	chr2:12810536:G:A
12810553	chr2:12810553:T:C
12810633	chr2:12810633:T:A
12810682	chr2:12810682:C:T
12810890	chr2:12810890:G:A
12811070	chr2:12811070:C:T
12811195	chr2:12811195:C:T
12811288	chr2:12811288:T:G
12811302	chr2:12811302:G:A
12811579	chr2:12811579:G:A
12811626	chr2:12811626:C:T
12811641	chr2:12811641:C:T
12811653	chr2:12811653:A:G
12811779	chr2:12811779:G:T
12811824	chr2:12811824:G:A
12812067	chr2:12812067:A:G
12812361	chr2:12812361:A:G
12812368	chr2:12812368:A:G
12812796	chr2:12812796:G:C
12812798	chr2:12812798:C:G
12812811	chr2:12812811:C:CA
12812814	chr2:12812814:C:CTTGATAAA
12813014	chr2:12813014:C:T
12813237	chr2:12813237:T:G
12813298	chr2:12813298:C:T
12813338	chr2:12813338:G:T
12813559	chr2:12813559:A:T
12814104	chr2:12814104:C:T
12814154	chr2:12814154:A:G
12814175	chr2:12814175:C:T
12814278	chr2:12814278:G:A
12814308	chr2:12814308:C:T
12814359	chr2:12814359:C:T
12814397	chr2:12814397:A:G
12814667	chr2:12814667:AATT:A
12814674	chr2:12814674:A:C
12814837	chr2:12814837:C:T
12814838	chr2:12814838:G:A
12814872	chr2:12814872:G:T
12814974	chr2:12814974:C:A
12815359	chr2:12815359:A:G
12815644	chr2:12815644:A:C
12815723	chr2:12815723:T:C
12816203	chr2:12816203:T:C
12816336	chr2:12816336:AAAGGCCATC:A
12816549	chr2:12816549:C:T
12816723	chr2:12816723:G:A
12816987	chr2:12816987:G:C
12816994	chr2:12816994:T:C
12817130	chr2:12817130:C:T
12817235	chr2:12817235:A:G
12817481	chr2:12817481:C:T
12817494	chr2:12817494:C:G
12817533	chr2:12817533:A:G
12817628	chr2:12817628:C:T
12817711	chr2:12817711:T:C
12817798	chr2:12817798:A:G
12818034	chr2:12818034:T:C
12818844	chr2:12818844:C:G
12819490	chr2:12819490:G:T
12819536	chr2:12819536:T:C
12819577	chr2:12819577:G:A
12820971	chr2:12820971:A:G
12821094	chr2:12821094:T:C
12821159	chr2:12821159:G:A
12821620	chr2:12821620:TTAGAGAA:T
12822095	chr2:12822095:C:T
12822189	chr2:12822189:A:G
12822459	chr2:12822459:C:A
12822552	chr2:12822552:A:G
12822692	chr2:12822692:C:T
12822991	chr2:12822991:T:C
12823227	chr2:12823227:C:T
12823445	chr2:12823445:GGCTGTGTT:G
12823542	chr2:12823542:G:T
12824371	chr2:12824371:A:G
12824384	chr2:12824384:C:T
12824596	chr2:12824596:AAC:A
12824962	chr2:12824962:A:G
12825033	chr2:12825033:G:A
12825152	chr2:12825152:T:C
12825209	chr2:12825209:G:A
12825287	chr2:12825287:T:C
12825304	chr2:12825304:T:C
12825647	chr2:12825647:A:G
12825917	chr2:12825917:G:A
12826380	chr2:12826380:G:A
12826403	chr2:12826403:C:T
12827163	chr2:12827163:T:C
12827227	chr2:12827227:T:C
12827437	chr2:12827437:T:C
12827601	chr2:12827601:G:T
12827899	chr2:12827899:C:A
12828087	chr2:12828087:G:A
12828197	chr2:12828197:T:C
12828213	chr2:12828213:C:T
12828454	chr2:12828454:C:T
12828506	chr2:12828506:C:T
12828549	chr2:12828549:T:A
12828759	chr2:12828759:C:T
12828774	chr2:12828774:A:G
12828838	chr2:12828838:A:G
12829846	chr2:12829846:C:T
12830013	chr2:12830013:A:G
12830696	chr2:12830696:C:T
12831145	chr2:12831145:A:G
12831322	chr2:12831322:A:T
12831347	chr2:12831347:T:C
12831484	chr2:12831484:A:G
12831542	chr2:12831542:A:G
12831886	chr2:12831886:C:T
12833414	chr2:12833414:A:G
12834118	chr2:12834118:A:G
12834132	chr2:12834132:T:C
12834296	chr2:12834296:G:A
12834530	chr2:12834530:C:A
12834700	chr2:12834700:T:C
12834972	chr2:12834972:A:G
12835331	chr2:12835331:G:A
12835895	chr2:12835895:C:T
12836053	chr2:12836053:T:G
12836271	chr2:12836271:C:T
12836386	chr2:12836386:A:G
12837733	chr2:12837733:T:C
12838018	chr2:12838018:T:C
12838274	chr2:12838274:T:C
12838277	chr2:12838277:C:T
12838337	chr2:12838337:G:A
12838385	chr2:12838385:G:A
12838483	chr2:12838483:A:G
12838801	chr2:12838801:G:A
12838833	chr2:12838833:G:A
12840388	chr2:12840388:A:G
12840465	chr2:12840465:T:C
12840517	chr2:12840517:T:C
12840566	chr2:12840566:T:C
12840583	chr2:12840583:G:T
12840632	chr2:12840632:T:C
12840663	chr2:12840663:T:C
12840815	chr2:12840815:G:A
12840970	chr2:12840970:G:A
12841140	chr2:12841140:G:A
12841523	chr2:12841523:A:G
12841527	chr2:12841527:G:A
12841625	chr2:12841625:A:G
12841790	chr2:12841790:G:A
12841810	chr2:12841810:C:T
12842331	chr2:12842331:T:A
12842476	chr2:12842476:G:A
12842737	chr2:12842737:G:T
12844121	chr2:12844121:G:A
12844312	chr2:12844312:G:A
12844350	chr2:12844350:C:T
12844543	chr2:12844543:G:A
12844836	chr2:12844836:G:A
12844873	chr2:12844873:T:C
12845003	chr2:12845003:G:T
12845530	chr2:12845530:G:T
12845534	chr2:12845534:G:A
12845624	chr2:12845624:G:A
12846553	chr2:12846553:G:A
12846698	chr2:12846698:A:C
12846974	chr2:12846974:G:C
12847324	chr2:12847324:T:TA
12848624	chr2:12848624:C:T
12849072	chr2:12849072:TCGCATTCTGTCACCCAGGCTGCAATGCAGTGG:T
12849236	chr2:12849236:T:C
12849449	chr2:12849449:C:T
12850137	chr2:12850137:G:A
12850231	chr2:12850231:AT:A
12850554	chr2:12850554:T:C
12850733	chr2:12850733:G:A
12851072	chr2:12851072:A:T
12851148	chr2:12851148:G:A
12851289	chr2:12851289:T:C
12851626	chr2:12851626:C:T
12851732	chr2:12851732:C:T
12851994	chr2:12851994:C:T
12852003	chr2:12852003:C:T
12852492	chr2:12852492:G:A
12852983	chr2:12852983:T:A
12853681	chr2:12853681:C:T
12854055	chr2:12854055:G:A
12854083	chr2:12854083:A:G
12854104	chr2:12854104:T:C
12854115	chr2:12854115:A:G
12854120	chr2:12854120:C:T
12854205	chr2:12854205:C:T
12854268	chr2:12854268:C:T
12854343	chr2:12854343:C:T
12854495	chr2:12854495:G:A
12854576	chr2:12854576:G:A
12854768	chr2:12854768:A:T
12854990	chr2:12854990:A:T
12855034	chr2:12855034:A:C
12855290	chr2:12855290:A:C
12855340	chr2:12855340:A:G
12855366	chr2:12855366:G:A
12855656	chr2:12855656:T:G
12855744	chr2:12855744:A:G
12856149	chr2:12856149:T:C
12856500	chr2:12856500:A:G
12857031	chr2:12857031:T:G
12857402	chr2:12857402:T:C
12857478	chr2:12857478:T:C
12857554	chr2:12857554:CAG:C
12857601	chr2:12857601:A:G
12857602	chr2:12857602:A:G
12857877	chr2:12857877:A:T
12857956	chr2:12857956:T:C
12858225	chr2:12858225:G:C
12858278	chr2:12858278:G:A
12858721	chr2:12858721:A:C
12858981	chr2:12858981:T:G
12859406	chr2:12859406:C:A
12859498	chr2:12859498:A:G
12859605	chr2:12859605:T:A
12859911	chr2:12859911:G:A
12860233	chr2:12860233:T:C
12860315	chr2:12860315:GC:G
12860345	chr2:12860345:G:A
12860550	chr2:12860550:C:CTGGGTCAT
12860709	chr2:12860709:G:A
12860711	chr2:12860711:G:A
12860835	chr2:12860835:A:G
12861078	chr2:12861078:A:G
12861119	chr2:12861119:T:A
12861637	chr2:12861637:T:C
12862028	chr2:12862028:C:T
12862372	chr2:12862372:C:G
12862557	chr2:12862557:T:C
12862691	chr2:12862691:A:G
12862872	chr2:12862872:T:C
12862908	chr2:12862908:C:A
12863476	chr2:12863476:G:A
12863577	chr2:12863577:A:T
12863761	chr2:12863761:C:T
12864057	chr2:12864057:C:T
12864226	chr2:12864226:G:A
12864541	chr2:12864541:C:T
12864717	chr2:12864717:G:A
12865436	chr2:12865436:CCTT:C
12866237	chr2:12866237:G:T
12866302	chr2:12866302:T:C
12866992	chr2:12866992:C:G
12867643	chr2:12867643:C:T
12868120	chr2:12868120:G:A
12868190	chr2:12868190:A:C
12868191	chr2:12868191:C:T
12868511	chr2:12868511:C:T
12868628	chr2:12868628:T:C
12868894	chr2:12868894:T:C
12868952	chr2:12868952:G:A
12869151	chr2:12869151:C:T
12869731	chr2:12869731:C:T
12869767	chr2:12869767:C:T
12870531	chr2:12870531:G:T
12870683	chr2:12870683:T:C
12870686	chr2:12870686:C:T
12871512	chr2:12871512:T:C
12871524	chr2:12871524:CTA:C
12871579	chr2:12871579:A:G
12871750	chr2:12871750:G:A
12871816	chr2:12871816:T:C
12871999	chr2:12871999:T:C
12872451	chr2:12872451:T:C
12872494	chr2:12872494:C:T
12872723	chr2:12872723:C:T
12873273	chr2:12873273:C:CA
12873299	chr2:12873299:G:C
12873910	chr2:12873910:G:A
12874198	chr2:12874198:T:C
12874229	chr2:12874229:C:A
12875298	chr2:12875298:T:C
12875302	chr2:12875302:C:T
12875908	chr2:12875908:T:C
12876104	chr2:12876104:T:C
12876310	chr2:12876310:G:T
12876720	chr2:12876720:T:A
12876729	chr2:12876729:T:G
12876929	chr2:12876929:G:A
12877475	chr2:12877475:A:C
12878060	chr2:12878060:A:T
12878068	chr2:12878068:T:C
12878207	chr2:12878207:G:T
12878277	chr2:12878277:T:C
12878707	chr2:12878707:C:T
12879152	chr2:12879152:T:C
12879241	chr2:12879241:T:C
12880335	chr2:12880335:T:C
12880460	chr2:12880460:G:T
12880530	chr2:12880530:A:G
12880975	chr2:12880975:C:T
12881003	chr2:12881003:A:G
12881214	chr2:12881214:T:C
12881543	chr2:12881543:AC:A
12881557	chr2:12881557:G:A
12881634	chr2:12881634:T:TATAATAAATA
12881635	chr2:12881635:G:T
12881870	chr2:12881870:G:T
12881924	chr2:12881924:T:A
12882134	chr2:12882134:A:G
12882207	chr2:12882207:G:A
12883027	chr2:12883027:A:G
12883167	chr2:12883167:A:G
12883208	chr2:12883208:T:C
12883714	chr2:12883714:T:C
12883768	chr2:12883768:C:T
12883799	chr2:12883799:G:A
12884092	chr2:12884092:C:G
12884705	chr2:12884705:C:T
12884916	chr2:12884916:G:A
12885113	chr2:12885113:T:C
12885140	chr2:12885140:C:T
12885487	chr2:12885487:T:A
12885572	chr2:12885572:G:A
12885573	chr2:12885573:A:T
12885682	chr2:12885682:A:G
12885880	chr2:12885880:C:CCAAGG
12886460	chr2:12886460:C:T
12886885	chr2:12886885:T:A
12886948	chr2:12886948:A:G
12887004	chr2:12887004:A:G
12887006	chr2:12887006:A:G
12887058	chr2:12887058:A:C
12887971	chr2:12887971:G:C
12888160	chr2:12888160:G:A
12888421	chr2:12888421:C:T
12888585	chr2:12888585:T:C
12888734	chr2:12888734:G:A
12888836	chr2:12888836:C:G
12888927	chr2:12888927:G:T
12888930	chr2:12888930:C:T
12888931	chr2:12888931:G:A
12889488	chr2:12889488:G:C
12889905	chr2:12889905:A:C
12890147	chr2:12890147:G:A
12890640	chr2:12890640:C:T
12891091	chr2:12891091:A:G
12891555	chr2:12891555:G:C
12891781	chr2:12891781:G:C
12891881	chr2:12891881:C:T
12892408	chr2:12892408:A:G
12892697	chr2:12892697:G:GT
12892817	chr2:12892817:G:A
12893004	chr2:12893004:T:C
12893266	chr2:12893266:T:A
12893855	chr2:12893855:A:G
12894037	chr2:12894037:TATA:T
12894058	chr2:12894058:TTATC:T
12894350	chr2:12894350:A:C
12894526	chr2:12894526:T:G
12894802	chr2:12894802:T:C
12894862	chr2:12894862:G:A
12894907	chr2:12894907:T:C
12895183	chr2:12895183:G:A
12895777	chr2:12895777:T:G
12896241	chr2:12896241:T:C
12896247	chr2:12896247:C:T
12896253	chr2:12896253:T:C
12896374	chr2:12896374:T:C
12897107	chr2:12897107:CT:C
12897633	chr2:12897633:CT:C
12897689	chr2:12897689:C:G
12898812	chr2:12898812:GA:G
12898873	chr2:12898873:T:G
12899195	chr2:12899195:A:G
12899445	chr2:12899445:A:G
12899642	chr2:12899642:C:T
12899820	chr2:12899820:A:G
12899930	chr2:12899930:C:T
12900123	chr2:12900123:T:C
12900260	chr2:12900260:T:C
12900377	chr2:12900377:G:T
12900413	chr2:12900413:CA:C
12900559	chr2:12900559:C:A
12900869	chr2:12900869:AAGTT:A
12900964	chr2:12900964:T:C
12901049	chr2:12901049:T:C
12901286	chr2:12901286:C:G
12901930	chr2:12901930:C:T
12902054	chr2:12902054:C:T
12902260	chr2:12902260:C:T
12902263	chr2:12902263:A:G
12902497	chr2:12902497:G:A
12902583	chr2:12902583:T:C
12902744	chr2:12902744:G:A
12902814	chr2:12902814:T:C
12902832	chr2:12902832:T:G
12903262	chr2:12903262:C:T
12903719	chr2:12903719:C:T
12903758	chr2:12903758:A:G
12904142	chr2:12904142:T:C
12904296	chr2:12904296:T:A
12904525	chr2:12904525:G:A
12904532	chr2:12904532:C:T
12904604	chr2:12904604:T:C
12905277	chr2:12905277:T:C
12905437	chr2:12905437:T:C
12905579	chr2:12905579:TA:T
12906087	chr2:12906087:T:C
12906215	chr2:12906215:AATAAT:A
12906238	chr2:12906238:A:G
12906833	chr2:12906833:A:C
12907109	chr2:12907109:A:G
12907575	chr2:12907575:G:A
12907579	chr2:12907579:A:C
12907613	chr2:12907613:G:A
12908098	chr2:12908098:T:A
12908224	chr2:12908224:G:A
12908523	chr2:12908523:T:C
12908844	chr2:12908844:C:T
12909330	chr2:12909330:C:T
12909358	chr2:12909358:C:T
12909452	chr2:12909452:TC:T
12909555	chr2:12909555:C:T
12909695	chr2:12909695:AT:A
12909857	chr2:12909857:C:T
12909901	chr2:12909901:G:A
12910172	chr2:12910172:T:A
12910238	chr2:12910238:A:G
12910259	chr2:12910259:T:C
12910261	chr2:12910261:T:C
12910316	chr2:12910316:G:C
12910530	chr2:12910530:A:G
12910568	chr2:12910568:G:A
12910648	chr2:12910648:CCTT:C
12910695	chr2:12910695:TA:T
12910705	chr2:12910705:C:G
12911120	chr2:12911120:A:G
12911170	chr2:12911170:T:C
12911267	chr2:12911267:T:C
12911383	chr2:12911383:T:C
12912009	chr2:12912009:A:G
12912099	chr2:12912099:A:G
12912638	chr2:12912638:C:A
12912920	chr2:12912920:T:C
12912976	chr2:12912976:T:G
12913399	chr2:12913399:T:C
12913771	chr2:12913771:C:T
12913898	chr2:12913898:GAGA:G
12913988	chr2:12913988:G:A
12914094	chr2:12914094:T:C
12914438	chr2:12914438:A:G
12914491	chr2:12914491:G:C
12914804	chr2:12914804:C:T
12914872	chr2:12914872:A:G
12915176	chr2:12915176:G:A
12915232	chr2:12915232:G:A
12915997	chr2:12915997:T:C
12916203	chr2:12916203:G:C
12916228	chr2:12916228:G:T
12916758	chr2:12916758:A:T
12916863	chr2:12916863:C:T
12916865	chr2:12916865:G:A
12917271	chr2:12917271:T:C
12917378	chr2:12917378:C:G
12917675	chr2:12917675:T:G
12917896	chr2:12917896:T:C
12917992	chr2:12917992:T:G
12918111	chr2:12918111:T:C
12918343	chr2:12918343:C:G
12918749	chr2:12918749:A:C
12919282	chr2:12919282:T:C
12919467	chr2:12919467:A:G
12919654	chr2:12919654:A:T
12919943	chr2:12919943:C:T
12920083	chr2:12920083:T:TG
12920343	chr2:12920343:G:A
12920436	chr2:12920436:G:A
12921308	chr2:12921308:C:T
12921381	chr2:12921381:C:T
12922074	chr2:12922074:A:G
12922923	chr2:12922923:T:C
12923208	chr2:12923208:A:G
12923350	chr2:12923350:T:C
12923413	chr2:12923413:A:G
12923416	chr2:12923416:A:G
12923780	chr2:12923780:G:A
12923784	chr2:12923784:G:A
12924669	chr2:12924669:T:A
12925018	chr2:12925018:A:C
12925548	chr2:12925548:AATAAT:A
12925651	chr2:12925651:T:C
12925752	chr2:12925752:T:C
12925769	chr2:12925769:TTTC:T
12926166	chr2:12926166:G:T
12926297	chr2:12926297:A:G
12926741	chr2:12926741:C:T
12926832	chr2:12926832:C:T
12927159	chr2:12927159:G:C
12927721	chr2:12927721:C:T
12927819	chr2:12927819:AT:A
12927949	chr2:12927949:GC:G
12928953	chr2:12928953:C:T
12929014	chr2:12929014:G:A
12929017	chr2:12929017:A:G
12929163	chr2:12929163:A:G
12929205	chr2:12929205:G:A
12929356	chr2:12929356:T:A
12929418	chr2:12929418:A:G
12929557	chr2:12929557:G:A
12929572	chr2:12929572:A:C
12929737	chr2:12929737:A:G
12929999	chr2:12929999:T:C
12930004	chr2:12930004:T:C
12930024	chr2:12930024:C:T
12930150	chr2:12930150:C:T
12930301	chr2:12930301:T:C
12930443	chr2:12930443:A:C
12930456	chr2:12930456:G:A
12930791	chr2:12930791:G:A
12930816	chr2:12930816:A:T
12931003	chr2:12931003:A:G
12931070	chr2:12931070:TCTTC:T
12932009	chr2:12932009:C:A
12932314	chr2:12932314:T:C
12932374	chr2:12932374:C:G
12932831	chr2:12932831:T:C
12933036	chr2:12933036:A:G
12933436	chr2:12933436:G:A
12933620	chr2:12933620:C:T
12933743	chr2:12933743:C:T
12933841	chr2:12933841:G:A
12933901	chr2:12933901:C:T
12934180	chr2:12934180:A:G
12934500	chr2:12934500:G:C
12934560	chr2:12934560:G:A
12934641	chr2:12934641:C:T
12935282	chr2:12935282:A:T
12935318	chr2:12935318:G:T
12935320	chr2:12935320:G:C
12935364	chr2:12935364:T:A
12935373	chr2:12935373:C:T
12935792	chr2:12935792:A:G
12936078	chr2:12936078:C:T
12936376	chr2:12936376:T:C
12936398	chr2:12936398:A:G
12936742	chr2:12936742:A:T
12936918	chr2:12936918:T:G
12936969	chr2:12936969:T:C
12937669	chr2:12937669:C:A
12938120	chr2:12938120:A:G
12938463	chr2:12938463:A:G
12938468	chr2:12938468:T:C
12938605	chr2:12938605:T:C
12938789	chr2:12938789:C:T
12938815	chr2:12938815:C:A
12938868	chr2:12938868:G:T
12939060	chr2:12939060:C:T
12939078	chr2:12939078:T:C
12939203	chr2:12939203:A:G
12939352	chr2:12939352:C:A
12939359	chr2:12939359:A:C
12939377	chr2:12939377:A:G
12939599	chr2:12939599:A:G
12939877	chr2:12939877:T:C
12940094	chr2:12940094:A:C
12940740	chr2:12940740:T:C
12941487	chr2:12941487:G:A
12941568	chr2:12941568:G:A
12941929	chr2:12941929:A:G
12942121	chr2:12942121:AC:A
12942253	chr2:12942253:G:T
12942745	chr2:12942745:CAG:C
12943099	chr2:12943099:A:G
12943275	chr2:12943275:A:C
12943489	chr2:12943489:G:T
12943670	chr2:12943670:T:C
12944115	chr2:12944115:C:T
12944134	chr2:12944134:T:C
12944204	chr2:12944204:A:C
12944552	chr2:12944552:C:T
12944696	chr2:12944696:C:T
12944757	chr2:12944757:G:T
12944764	chr2:12944764:T:C
12944894	chr2:12944894:G:A
12945010	chr2:12945010:G:A
12945040	chr2:12945040:C:T
12945096	chr2:12945096:T:A
12945109	chr2:12945109:A:T
12945126	chr2:12945126:G:T
12945185	chr2:12945185:T:C
12945427	chr2:12945427:C:T
12945473	chr2:12945473:C:T
12945798	chr2:12945798:TTCTC:T
12945826	chr2:12945826:T:G
12945900	chr2:12945900:C:T
12946008	chr2:12946008:G:A
12946034	chr2:12946034:G:T
12946324	chr2:12946324:A:G
12946443	chr2:12946443:C:A
12947023	chr2:12947023:C:T
12947106	chr2:12947106:A:G
12947299	chr2:12947299:G:A
12947451	chr2:12947451:G:A
12947490	chr2:12947490:C:T
12947799	chr2:12947799:C:T
12947937	chr2:12947937:T:C
12948254	chr2:12948254:A:G
12948299	chr2:12948299:T:C
12948448	chr2:12948448:T:C
12948542	chr2:12948542:A:G
12948654	chr2:12948654:G:T
12948901	chr2:12948901:A:G
12948946	chr2:12948946:A:G
12949100	chr2:12949100:C:A
12949213	chr2:12949213:T:C
12949588	chr2:12949588:C:T
12949606	chr2:12949606:G:A
12949801	chr2:12949801:T:G
12949803	chr2:12949803:T:C
12949813	chr2:12949813:G:A
12949917	chr2:12949917:T:C
12950055	chr2:12950055:G:A
12950082	chr2:12950082:A:G
12950284	chr2:12950284:C:A
12950759	chr2:12950759:C:T
12950804	chr2:12950804:T:C
12951014	chr2:12951014:CA:C
12951318	chr2:12951318:C:T
12951475	chr2:12951475:C:T
12951562	chr2:12951562:C:T
12951563	chr2:12951563:G:A
12951663	chr2:12951663:A:T
12951732	chr2:12951732:C:A
12951890	chr2:12951890:A:G
12952556	chr2:12952556:T:G
12952634	chr2:12952634:A:G
12952664	chr2:12952664:A:C
12953026	chr2:12953026:A:G
12953192	chr2:12953192:C:T
12953203	chr2:12953203:T:C
12953318	chr2:12953318:A:G
12953412	chr2:12953412:G:T
12953619	chr2:12953619:C:T
12954086	chr2:12954086:C:T
12954214	chr2:12954214:A:G
12954574	chr2:12954574:G:T
12954683	chr2:12954683:C:T
12955127	chr2:12955127:A:T
12955566	chr2:12955566:T:G
12955905	chr2:12955905:G:A
12956177	chr2:12956177:C:T
12956182	chr2:12956182:G:T
12956222	chr2:12956222:TGAG:T
12956232	chr2:12956232:A:G
12956545	chr2:12956545:TG:T
12956961	chr2:12956961:G:A
12956995	chr2:12956995:C:T
12957067	chr2:12957067:G:A
12957584	chr2:12957584:A:G
12957615	chr2:12957615:C:G
12957852	chr2:12957852:T:C
12958153	chr2:12958153:C:T
12958293	chr2:12958293:G:A
12958458	chr2:12958458:T:C
12958570	chr2:12958570:G:A
12958584	chr2:12958584:C:T
12958607	chr2:12958607:T:C
12958730	chr2:12958730:G:A
12959004	chr2:12959004:A:G
12959274	chr2:12959274:A:G
12959323	chr2:12959323:G:A
12959365	chr2:12959365:A:C
12959405	chr2:12959405:A:G
12959420	chr2:12959420:A:G
12959579	chr2:12959579:G:T
12959804	chr2:12959804:C:T
12959836	chr2:12959836:C:T
12959952	chr2:12959952:C:A
12959989	chr2:12959989:C:G
12960475	chr2:12960475:T:C
12960578	chr2:12960578:T:C
12960606	chr2:12960606:G:T
12961156	chr2:12961156:G:T
12961958	chr2:12961958:C:T
12962058	chr2:12962058:T:G
12962296	chr2:12962296:A:G
12962298	chr2:12962298:T:C
12962487	chr2:12962487:A:G
12962816	chr2:12962816:G:A
12962865	chr2:12962865:A:G
12963243	chr2:12963243:G:A
12963430	chr2:12963430:C:A
12963479	chr2:12963479:A:G
12963712	chr2:12963712:T:C
12964462	chr2:12964462:A:G
12965039	chr2:12965039:T:C
12965096	chr2:12965096:G:A
12965143	chr2:12965143:T:C
12965186	chr2:12965186:T:C
12965413	chr2:12965413:A:T
12965765	chr2:12965765:G:T
12966461	chr2:12966461:A:T
12966524	chr2:12966524:A:G
12966938	chr2:12966938:T:G
12967124	chr2:12967124:G:A
12967270	chr2:12967270:G:A
12968078	chr2:12968078:C:T
12968085	chr2:12968085:G:A
12968125	chr2:12968125:A:G
12968328	chr2:12968328:C:A
12968454	chr2:12968454:G:C
12968555	chr2:12968555:T:A
12968768	chr2:12968768:C:T
12968896	chr2:12968896:T:C
12969390	chr2:12969390:G:A
12969574	chr2:12969574:G:A
12970049	chr2:12970049:A:G
12970212	chr2:12970212:A:G
12970369	chr2:12970369:C:A
12970910	chr2:12970910:C:T
12971045	chr2:12971045:T:C
12971262	chr2:12971262:T:C
12971362	chr2:12971362:G:A
12971394	chr2:12971394:T:A
12971482	chr2:12971482:C:T
12972635	chr2:12972635:C:A
12972702	chr2:12972702:C:T
12972897	chr2:12972897:C:A
12973042	chr2:12973042:G:A
12973063	chr2:12973063:A:G
12973126	chr2:12973126:A:G
12973189	chr2:12973189:G:T
12973218	chr2:12973218:T:C
12973336	chr2:12973336:G:A
12973427	chr2:12973427:G:T
12973428	chr2:12973428:C:T
12973717	chr2:12973717:C:T
12974058	chr2:12974058:G:T
12974347	chr2:12974347:A:G
12974679	chr2:12974679:T:C
12974750	chr2:12974750:A:T
12974854	chr2:12974854:A:G
12975246	chr2:12975246:T:C
12975269	chr2:12975269:G:T
12975562	chr2:12975562:A:G
12975931	chr2:12975931:C:A
12975978	chr2:12975978:T:G
12976702	chr2:12976702:C:T
12977042	chr2:12977042:C:T
12977148	chr2:12977148:C:T
12977240	chr2:12977240:C:A
12977271	chr2:12977271:A:C
12977273	chr2:12977273:A:C
12977807	chr2:12977807:T:C
12978352	chr2:12978352:G:C
12978392	chr2:12978392:G:A
12978394	chr2:12978394:C:T
12978525	chr2:12978525:C:T
12978782	chr2:12978782:T:G
12978833	chr2:12978833:C:G
12978836	chr2:12978836:A:G
12979378	chr2:12979378:T:C
12979885	chr2:12979885:C:T
12980152	chr2:12980152:T:G
12980456	chr2:12980456:C:T
12980540	chr2:12980540:G:A
12980574	chr2:12980574:T:A
12980637	chr2:12980637:C:T
12980715	chr2:12980715:G:A
12980960	chr2:12980960:A:G
12981009	chr2:12981009:C:T
12981020	chr2:12981020:T:C
12981042	chr2:12981042:C:T
12981339	chr2:12981339:C:T
12981399	chr2:12981399:C:T
12981465	chr2:12981465:A:G
12981782	chr2:12981782:G:A
12981888	chr2:12981888:C:T
12982372	chr2:12982372:A:G
12982510	chr2:12982510:T:C
12982600	chr2:12982600:C:T
12982624	chr2:12982624:C:A
12982791	chr2:12982791:C:T
12982861	chr2:12982861:T:C
12983116	chr2:12983116:C:G
12983204	chr2:12983204:G:T
12983297	chr2:12983297:G:C
12983447	chr2:12983447:A:G
12983791	chr2:12983791:T:C
12984321	chr2:12984321:T:G
12984373	chr2:12984373:T:G
12984497	chr2:12984497:G:A
12985100	chr2:12985100:G:A
12985292	chr2:12985292:A:G
12985970	chr2:12985970:C:T
12986003	chr2:12986003:C:A
12986153	chr2:12986153:A:G
12986404	chr2:12986404:G:A
12986698	chr2:12986698:A:G
12986713	chr2:12986713:A:C
12987092	chr2:12987092:T:A
12987171	chr2:12987171:C:T
12987437	chr2:12987437:C:T
12987596	chr2:12987596:A:G
12987761	chr2:12987761:G:C
12988944	chr2:12988944:C:A
12989456	chr2:12989456:T:A
12989580	chr2:12989580:A:T
12989678	chr2:12989678:T:C
12989914	chr2:12989914:T:TA
12989952	chr2:12989952:T:C
12989982	chr2:12989982:A:AAACT
12990135	chr2:12990135:A:C
12990306	chr2:12990306:C:T
12990496	chr2:12990496:C:T
12990504	chr2:12990504:T:C
12990634	chr2:12990634:TCTC:T
12990738	chr2:12990738:G:C
12991371	chr2:12991371:T:C
12991492	chr2:12991492:A:G
12991679	chr2:12991679:A:G
12992027	chr2:12992027:T:C
12992489	chr2:12992489:G:A
12992524	chr2:12992524:T:C
12992661	chr2:12992661:G:A
12992663	chr2:12992663:G:A
12992666	chr2:12992666:T:C
12992852	chr2:12992852:A:C
12992916	chr2:12992916:A:T
12992961	chr2:12992961:C:T
12993030	chr2:12993030:G:A
12993304	chr2:12993304:T:C
12993342	chr2:12993342:C:T
12993431	chr2:12993431:C:T
12993569	chr2:12993569:A:G
12993752	chr2:12993752:T:C
12993803	chr2:12993803:A:G
12993869	chr2:12993869:T:A
12993906	chr2:12993906:C:T
12993907	chr2:12993907:T:C
12993986	chr2:12993986:A:G
12994156	chr2:12994156:T:C
12994521	chr2:12994521:A:C
12994651	chr2:12994651:A:C
12994678	chr2:12994678:A:G
12994729	chr2:12994729:C:T
12994992	chr2:12994992:T:C
12995075	chr2:12995075:T:C
12995093	chr2:12995093:G:A
12995916	chr2:12995916:C:A
12996102	chr2:12996102:A:G
12996888	chr2:12996888:T:C
12997142	chr2:12997142:C:T
12997228	chr2:12997228:T:C
12997311	chr2:12997311:G:A
12997480	chr2:12997480:T:A
12997639	chr2:12997639:T:C
12997753	chr2:12997753:A:C
12997976	chr2:12997976:T:C
12998981	chr2:12998981:C:T
12999273	chr2:12999273:A:G
12999378	chr2:12999378:C:G
12999479	chr2:12999479:TC:T
13000135	chr2:13000135:A:G
13000261	chr2:13000261:G:A
13000264	chr2:13000264:A:G
13000273	chr2:13000273:C:T
13000487	chr2:13000487:A:G
13000563	chr2:13000563:G:T
13000632	chr2:13000632:GT:G
13000935	chr2:13000935:C:T
13000985	chr2:13000985:C:T
13001917	chr2:13001917:A:T
13002048	chr2:13002048:T:C
13002055	chr2:13002055:C:A
13002200	chr2:13002200:A:G
13002290	chr2:13002290:T:C
13002593	chr2:13002593:T:A
13003347	chr2:13003347:T:C
13004409	chr2:13004409:T:C
13004495	chr2:13004495:C:T
13004516	chr2:13004516:C:G
13005201	chr2:13005201:G:A
13005935	chr2:13005935:C:T
13006520	chr2:13006520:T:C
13007029	chr2:13007029:T:C
13007595	chr2:13007595:AC:A
13007682	chr2:13007682:A:G
13007939	chr2:13007939:T:C
13007987	chr2:13007987:A:T
13008140	chr2:13008140:T:C
13008221	chr2:13008221:AAAT:A
13008491	chr2:13008491:C:T
13008963	chr2:13008963:T:C
13009583	chr2:13009583:C:A
13009665	chr2:13009665:T:C
13009737	chr2:13009737:A:G
13009951	chr2:13009951:A:G
13011178	chr2:13011178:G:A
13012643	chr2:13012643:T:C
13012690	chr2:13012690:C:T
13012726	chr2:13012726:A:G
13013440	chr2:13013440:C:T
13013888	chr2:13013888:C:T
13014471	chr2:13014471:A:G
13014831	chr2:13014831:G:A
13014839	chr2:13014839:G:A
13014853	chr2:13014853:G:A
13015192	chr2:13015192:T:C
13015265	chr2:13015265:T:C
13015392	chr2:13015392:A:G
13015687	chr2:13015687:C:A
13015895	chr2:13015895:A:G
13016091	chr2:13016091:T:C
13016150	chr2:13016150:G:A
13016197	chr2:13016197:G:A
13016260	chr2:13016260:T:G
13016357	chr2:13016357:A:G
13016417	chr2:13016417:C:T
13016850	chr2:13016850:T:A
13017472	chr2:13017472:C:T
13017965	chr2:13017965:C:T
13018285	chr2:13018285:AT:A
13018419	chr2:13018419:C:G
13018457	chr2:13018457:G:A
13018702	chr2:13018702:C:T
13018756	chr2:13018756:C:G
13019264	chr2:13019264:G:T
13019433	chr2:13019433:C:T
13019612	chr2:13019612:C:G
13019844	chr2:13019844:A:G
13019855	chr2:13019855:AC:A
13020103	chr2:13020103:T:C
13020142	chr2:13020142:ACT:A
13020241	chr2:13020241:T:G
13020760	chr2:13020760:G:A
13020857	chr2:13020857:A:G
13020883	chr2:13020883:A:C
13021441	chr2:13021441:C:T
13021713	chr2:13021713:C:T
13022184	chr2:13022184:T:C
13022292	chr2:13022292:A:G
13023069	chr2:13023069:T:C
13023188	chr2:13023188:C:T
13023223	chr2:13023223:G:A
13023747	chr2:13023747:T:C
13023774	chr2:13023774:C:T
13024136	chr2:13024136:A:G
13024304	chr2:13024304:C:A
13024461	chr2:13024461:G:T
13024470	chr2:13024470:T:C
13024543	chr2:13024543:C:T
13024673	chr2:13024673:G:A
13024827	chr2:13024827:G:T
13025001	chr2:13025001:C:G
13025721	chr2:13025721:A:T
13025859	chr2:13025859:G:A
13026000	chr2:13026000:C:T
13026057	chr2:13026057:A:T
13026244	chr2:13026244:G:A
13027211	chr2:13027211:C:T
13027985	chr2:13027985:C:G
13028107	chr2:13028107:A:G
13028526	chr2:13028526:G:A
13028692	chr2:13028692:G:A
13028906	chr2:13028906:T:C
13028980	chr2:13028980:A:C
13029124	chr2:13029124:A:G
13029178	chr2:13029178:CA:C
13029218	chr2:13029218:G:A
13029294	chr2:13029294:A:G
13029448	chr2:13029448:A:G
13029552	chr2:13029552:C:T
13029570	chr2:13029570:AAGAAAAGG:A
13029669	chr2:13029669:G:A
13029813	chr2:13029813:A:G
13031066	chr2:13031066:C:G
13031257	chr2:13031257:C:G
13031603	chr2:13031603:A:G
13031730	chr2:13031730:C:T
13031830	chr2:13031830:A:G
13032023	chr2:13032023:G:T
13032052	chr2:13032052:G:A
13032114	chr2:13032114:C:T
13032567	chr2:13032567:T:C
13033216	chr2:13033216:GA:G
13033315	chr2:13033315:C:A
13033359	chr2:13033359:C:T
13033397	chr2:13033397:A:T
13033417	chr2:13033417:A:G
13034033	chr2:13034033:C:T
13034165	chr2:13034165:G:A
13034508	chr2:13034508:A:G
13034509	chr2:13034509:A:C
13034624	chr2:13034624:G:A
13034646	chr2:13034646:G:A
13035011	chr2:13035011:G:A
13035091	chr2:13035091:A:G
13035214	chr2:13035214:A:ATT
13036853	chr2:13036853:C:G
13037163	chr2:13037163:A:T
13037261	chr2:13037261:G:A
13037284	chr2:13037284:G:A
13037542	chr2:13037542:A:G
13037759	chr2:13037759:T:A
13037841	chr2:13037841:G:C
13037883	chr2:13037883:T:TA
13038212	chr2:13038212:A:G
13038338	chr2:13038338:T:C
13038368	chr2:13038368:G:A
13038834	chr2:13038834:A:C
13039275	chr2:13039275:G:A
13039664	chr2:13039664:A:G
13039820	chr2:13039820:G:A
13040192	chr2:13040192:G:A
13040248	chr2:13040248:G:A
13040317	chr2:13040317:G:A
13040342	chr2:13040342:G:C
13040415	chr2:13040415:T:A
13040804	chr2:13040804:C:G
13040859	chr2:13040859:C:T
13040998	chr2:13040998:A:G
13041097	chr2:13041097:A:C
13041128	chr2:13041128:A:G
13041137	chr2:13041137:C:T
13041195	chr2:13041195:T:C
13041233	chr2:13041233:G:A
13041336	chr2:13041336:C:T
13041411	chr2:13041411:AG:A
13041437	chr2:13041437:A:G
13041564	chr2:13041564:T:C
13041724	chr2:13041724:G:A
13042238	chr2:13042238:G:A
13042252	chr2:13042252:T:C
13042478	chr2:13042478:A:G
13042937	chr2:13042937:A:G
13042981	chr2:13042981:T:C
13043073	chr2:13043073:A:T
13043386	chr2:13043386:T:G
13043513	chr2:13043513:A:G
13043594	chr2:13043594:G:T
13043712	chr2:13043712:C:T
13043817	chr2:13043817:A:G
13043996	chr2:13043996:A:G
13044036	chr2:13044036:C:T
13044127	chr2:13044127:G:T
13044212	chr2:13044212:G:T
13044289	chr2:13044289:A:G
13044382	chr2:13044382:C:T
13044726	chr2:13044726:A:G
13044844	chr2:13044844:A:G
13044852	chr2:13044852:A:T
13045210	chr2:13045210:C:T
13045412	chr2:13045412:C:T
13045415	chr2:13045415:A:T
13045478	chr2:13045478:A:T
13045500	chr2:13045500:G:C
13045794	chr2:13045794:G:A
13045807	chr2:13045807:G:A
13045879	chr2:13045879:TG:T
13046080	chr2:13046080:T:C
13046125	chr2:13046125:AG:A
13046281	chr2:13046281:C:T
13046286	chr2:13046286:T:G
13046458	chr2:13046458:T:C
13046511	chr2:13046511:T:C
13046537	chr2:13046537:T:G
13046944	chr2:13046944:CCA:C
13047058	chr2:13047058:T:C
13047149	chr2:13047149:C:T
13047168	chr2:13047168:G:A
13047557	chr2:13047557:C:A
13047823	chr2:13047823:G:A
13047870	chr2:13047870:T:C
13047876	chr2:13047876:A:G
13048074	chr2:13048074:A:G
13048297	chr2:13048297:A:T
13048309	chr2:13048309:A:G
13048623	chr2:13048623:G:A
13049559	chr2:13049559:T:A
13049805	chr2:13049805:TAAC:T
13050261	chr2:13050261:C:A
13050287	chr2:13050287:A:G
13050445	chr2:13050445:G:A
13050588	chr2:13050588:A:C
13050703	chr2:13050703:G:C
13050933	chr2:13050933:T:C
13051151	chr2:13051151:T:C
13051381	chr2:13051381:C:A
13051440	chr2:13051440:T:A
13051489	chr2:13051489:C:T
13051873	chr2:13051873:C:A
13052046	chr2:13052046:G:A
13052067	chr2:13052067:T:C
13052091	chr2:13052091:C:A
13052382	chr2:13052382:G:A
13052619	chr2:13052619:G:A
13052723	chr2:13052723:G:A
13052782	chr2:13052782:C:T
13053249	chr2:13053249:T:A
13053355	chr2:13053355:C:T
13053403	chr2:13053403:TATA:T
13053518	chr2:13053518:C:T
13053644	chr2:13053644:ATGT:A
13053669	chr2:13053669:T:G
13053825	chr2:13053825:G:T
13053929	chr2:13053929:A:G
13053931	chr2:13053931:T:G
13053940	chr2:13053940:A:AAC
13054123	chr2:13054123:C:T
13054134	chr2:13054134:T:C
13054520	chr2:13054520:A:C
13054539	chr2:13054539:A:G
13054556	chr2:13054556:G:A
13054770	chr2:13054770:A:G
13055019	chr2:13055019:A:T
13055124	chr2:13055124:A:C
13055414	chr2:13055414:A:G
13055632	chr2:13055632:T:C
13055831	chr2:13055831:C:T
13055848	chr2:13055848:A:G
13055950	chr2:13055950:A:G
13056082	chr2:13056082:G:A
13056784	chr2:13056784:C:G
13056801	chr2:13056801:C:T
13057410	chr2:13057410:G:A
13057423	chr2:13057423:C:T
13057600	chr2:13057600:A:G
13058030	chr2:13058030:A:T
13058236	chr2:13058236:C:T
13058639	chr2:13058639:CT:C
13058645	chr2:13058645:G:C
13058676	chr2:13058676:A:G
13058833	chr2:13058833:C:T
13059196	chr2:13059196:T:C
13059231	chr2:13059231:A:G
13059270	chr2:13059270:A:G
13059398	chr2:13059398:A:T
13059625	chr2:13059625:G:C
13059989	chr2:13059989:C:T
13059995	chr2:13059995:A:G
13060017	chr2:13060017:C:A
13060284	chr2:13060284:G:A
13060366	chr2:13060366:G:T
13060543	chr2:13060543:A:G
13061084	chr2:13061084:A:T
13061103	chr2:13061103:T:G
13061172	chr2:13061172:C:T
13061376	chr2:13061376:A:AAATCTGAG
13061415	chr2:13061415:G:A
13061423	chr2:13061423:A:G
13061711	chr2:13061711:C:T
13061765	chr2:13061765:T:A
13062091	chr2:13062091:T:G
13062181	chr2:13062181:G:T
13062338	chr2:13062338:A:G
13062464	chr2:13062464:C:A
13062582	chr2:13062582:C:T
13062806	chr2:13062806:C:G
13062979	chr2:13062979:A:C
13063149	chr2:13063149:G:A
13063190	chr2:13063190:A:G
13063338	chr2:13063338:T:C
13063356	chr2:13063356:T:C
13063809	chr2:13063809:G:A
13063893	chr2:13063893:G:A
13063920	chr2:13063920:A:T
13064488	chr2:13064488:T:G
13065281	chr2:13065281:A:G
13065382	chr2:13065382:G:A
13065635	chr2:13065635:T:C
13065697	chr2:13065697:T:G
13065831	chr2:13065831:AT:A
13066110	chr2:13066110:C:T
13066190	chr2:13066190:T:G
13066387	chr2:13066387:C:T
13066610	chr2:13066610:G:T
13066642	chr2:13066642:G:A
13066654	chr2:13066654:A:G
13066681	chr2:13066681:A:C
13066820	chr2:13066820:T:C
13067242	chr2:13067242:T:G
13067596	chr2:13067596:T:C
13067702	chr2:13067702:C:T
13067757	chr2:13067757:G:A
13067787	chr2:13067787:G:T
13067941	chr2:13067941:A:G
13068684	chr2:13068684:T:G
13068902	chr2:13068902:C:T
13069120	chr2:13069120:C:A
13069175	chr2:13069175:C:T
13069238	chr2:13069238:A:G
13069249	chr2:13069249:C:T
13069326	chr2:13069326:T:G
13069503	chr2:13069503:G:T
13069549	chr2:13069549:C:A
13069555	chr2:13069555:G:A
13069755	chr2:13069755:C:T
13070029	chr2:13070029:C:A
13070449	chr2:13070449:C:T
13070506	chr2:13070506:T:G
13070707	chr2:13070707:G:A
13071377	chr2:13071377:T:C
13071499	chr2:13071499:T:C
13071512	chr2:13071512:T:C
13071627	chr2:13071627:A:G
13071940	chr2:13071940:C:T
13072679	chr2:13072679:G:A
13072896	chr2:13072896:T:C
13073088	chr2:13073088:C:T
13073124	chr2:13073124:G:A
13073166	chr2:13073166:T:G
13073205	chr2:13073205:C:T
13073408	chr2:13073408:C:A
13073436	chr2:13073436:T:A
13073483	chr2:13073483:A:C
13073650	chr2:13073650:G:A
13073853	chr2:13073853:TA:T
13074011	chr2:13074011:C:G
13074173	chr2:13074173:T:C
13074179	chr2:13074179:C:T
13074242	chr2:13074242:G:A
13074300	chr2:13074300:A:G
13074564	chr2:13074564:T:G
13074775	chr2:13074775:G:C
13074959	chr2:13074959:G:A
13075003	chr2:13075003:A:T
13075040	chr2:13075040:C:T
13075093	chr2:13075093:A:C
13075351	chr2:13075351:A:G
13075944	chr2:13075944:C:A
13075972	chr2:13075972:A:G
13075996	chr2:13075996:A:G
13076230	chr2:13076230:C:T
13076255	chr2:13076255:T:TA
13076279	chr2:13076279:C:T
13076402	chr2:13076402:A:G
13076413	chr2:13076413:G:A
13076466	chr2:13076466:A:T
13076522	chr2:13076522:A:C
13076939	chr2:13076939:A:G
13076979	chr2:13076979:T:C
13077537	chr2:13077537:A:G
13077597	chr2:13077597:G:A
13077621	chr2:13077621:A:G
13077819	chr2:13077819:T:C
13077824	chr2:13077824:T:A
13078299	chr2:13078299:A:G
13078393	chr2:13078393:G:T
13078639	chr2:13078639:G:C
13078763	chr2:13078763:T:C
13079398	chr2:13079398:G:A
13079471	chr2:13079471:T:C
13079505	chr2:13079505:G:A
13079557	chr2:13079557:A:G
13079608	chr2:13079608:A:G
13079651	chr2:13079651:T:C
13079778	chr2:13079778:A:G
13079812	chr2:13079812:G:T
13079836	chr2:13079836:C:T
13079858	chr2:13079858:G:A
13080026	chr2:13080026:A:T
13080044	chr2:13080044:G:A
13080087	chr2:13080087:G:A
13080103	chr2:13080103:G:C
13080136	chr2:13080136:G:C
13080390	chr2:13080390:T:C
13080397	chr2:13080397:T:C
13080808	chr2:13080808:T:C
13080816	chr2:13080816:G:T
13080820	chr2:13080820:C:T
13081072	chr2:13081072:C:T
13081404	chr2:13081404:A:G
13081469	chr2:13081469:T:C
13081492	chr2:13081492:C:T
13081517	chr2:13081517:T:C
13081739	chr2:13081739:C:T
13081803	chr2:13081803:T:C
13081947	chr2:13081947:G:A
13082320	chr2:13082320:A:G
13082373	chr2:13082373:C:T
13083562	chr2:13083562:G:A
13083996	chr2:13083996:T:C
13084277	chr2:13084277:G:A
13084517	chr2:13084517:A:G
13084594	chr2:13084594:T:A
13084618	chr2:13084618:A:G
13084896	chr2:13084896:A:T
13085145	chr2:13085145:T:A
13085175	chr2:13085175:A:C
13085204	chr2:13085204:G:A
13085310	chr2:13085310:C:T
13085517	chr2:13085517:A:G
13085827	chr2:13085827:T:G
13086171	chr2:13086171:T:C
13086205	chr2:13086205:T:C
13086397	chr2:13086397:G:A
13086874	chr2:13086874:C:T
13087242	chr2:13087242:C:A
13087510	chr2:13087510:G:A
13087672	chr2:13087672:T:C
13087725	chr2:13087725:C:T
13087740	chr2:13087740:C:A
13087746	chr2:13087746:C:T
13087853	chr2:13087853:T:C
13087956	chr2:13087956:T:C
13088013	chr2:13088013:A:G
13088493	chr2:13088493:A:T
13088824	chr2:13088824:G:C
13088918	chr2:13088918:G:A
13088966	chr2:13088966:T:C
13089032	chr2:13089032:A:G
13089436	chr2:13089436:T:G
13089660	chr2:13089660:A:G
13090007	chr2:13090007:T:C
13090297	chr2:13090297:C:T
13090369	chr2:13090369:C:T
13090727	chr2:13090727:C:T
13091117	chr2:13091117:A:G
13091973	chr2:13091973:C:T
13091974	chr2:13091974:A:G
13092040	chr2:13092040:T:C
13092402	chr2:13092402:G:A
13092463	chr2:13092463:C:T
13092507	chr2:13092507:C:T
13093498	chr2:13093498:A:G
13093536	chr2:13093536:T:G
13093819	chr2:13093819:G:T
13093835	chr2:13093835:G:A
13093919	chr2:13093919:G:C
13094162	chr2:13094162:T:A
13094352	chr2:13094352:C:T
13094406	chr2:13094406:G:A
13094607	chr2:13094607:A:T
13094895	chr2:13094895:G:A
13095098	chr2:13095098:A:G
13095103	chr2:13095103:T:C
13095340	chr2:13095340:G:A
13096159	chr2:13096159:C:T
13096311	chr2:13096311:T:A
13097038	chr2:13097038:G:A
13097047	chr2:13097047:C:A
13097060	chr2:13097060:C:T
13097130	chr2:13097130:A:G
13097783	chr2:13097783:G:A
13097882	chr2:13097882:T:C
13097942	chr2:13097942:T:C
13097957	chr2:13097957:T:C
13098101	chr2:13098101:A:G
13098139	chr2:13098139:T:A
13098236	chr2:13098236:G:C
13098244	chr2:13098244:C:T
13098450	chr2:13098450:ATTTG:A
13098581	chr2:13098581:A:G
13098791	chr2:13098791:T:C
13099140	chr2:13099140:T:C
13099215	chr2:13099215:ACTGT:A
13099425	chr2:13099425:T:A
13099559	chr2:13099559:C:T
13099618	chr2:13099618:C:T
13099756	chr2:13099756:G:A
13099764	chr2:13099764:T:G
13099947	chr2:13099947:A:G
13099973	chr2:13099973:G:A
13099984	chr2:13099984:C:T
13100360	chr2:13100360:AT:A
13100656	chr2:13100656:T:C
13100918	chr2:13100918:G:A
13100969	chr2:13100969:C:T
13101271	chr2:13101271:A:G
13101343	chr2:13101343:T:C
13101741	chr2:13101741:G:A
13101876	chr2:13101876:C:T
13102073	chr2:13102073:G:A
13102113	chr2:13102113:T:C
13102387	chr2:13102387:G:A
13102394	chr2:13102394:C:T
13102572	chr2:13102572:T:C
13102583	chr2:13102583:G:C
13102696	chr2:13102696:A:G
13103118	chr2:13103118:A:G
13103306	chr2:13103306:G:A
13103591	chr2:13103591:T:C
13103671	chr2:13103671:C:G
13103807	chr2:13103807:C:T
13103916	chr2:13103916:A:C
13103921	chr2:13103921:A:T
13103990	chr2:13103990:C:T
13103992	chr2:13103992:T:C
13104042	chr2:13104042:A:C
13104158	chr2:13104158:A:G
13104185	chr2:13104185:G:A
13104224	chr2:13104224:G:A
13104357	chr2:13104357:G:T
13105220	chr2:13105220:A:G
13105561	chr2:13105561:C:T
13105681	chr2:13105681:A:T
13105697	chr2:13105697:T:G
13105730	chr2:13105730:G:A
13105849	chr2:13105849:C:T
13105923	chr2:13105923:C:G
13106000	chr2:13106000:C:T
13106341	chr2:13106341:G:A
13106353	chr2:13106353:T:G
13106578	chr2:13106578:A:G
13106598	chr2:13106598:C:T
13106636	chr2:13106636:C:A
13106666	chr2:13106666:G:A
13106695	chr2:13106695:C:T
13106832	chr2:13106832:T:C
13106923	chr2:13106923:G:A
13106933	chr2:13106933:T:C
13107342	chr2:13107342:C:T
13107398	chr2:13107398:G:T
13107420	chr2:13107420:ATACT:A
13107951	chr2:13107951:C:A
13108063	chr2:13108063:G:A
13108280	chr2:13108280:G:A
13108322	chr2:13108322:A:G
13108384	chr2:13108384:A:G
13108497	chr2:13108497:C:T
13108598	chr2:13108598:C:T
13108627	chr2:13108627:A:G
13109158	chr2:13109158:T:G
13109628	chr2:13109628:G:C
13109674	chr2:13109674:TG:T
13110022	chr2:13110022:C:A
13110104	chr2:13110104:T:C
13110615	chr2:13110615:G:T
13110847	chr2:13110847:G:T
13111029	chr2:13111029:G:A
13111474	chr2:13111474:T:G
13112087	chr2:13112087:C:G
13112179	chr2:13112179:G:C
13112277	chr2:13112277:C:T
13112523	chr2:13112523:G:A
13112682	chr2:13112682:C:T
13112749	chr2:13112749:T:G
13112836	chr2:13112836:G:A
13112858	chr2:13112858:A:G
13112999	chr2:13112999:C:T
13113173	chr2:13113173:G:A
13113283	chr2:13113283:C:G
13113410	chr2:13113410:T:C
13113619	chr2:13113619:C:T
13113846	chr2:13113846:G:A
13114194	chr2:13114194:G:A
13114502	chr2:13114502:A:G
13114803	chr2:13114803:A:G
13115275	chr2:13115275:C:T
13115354	chr2:13115354:C:T
13115462	chr2:13115462:G:A
13115701	chr2:13115701:T:C
13115931	chr2:13115931:T:C
13115985	chr2:13115985:C:T
13116040	chr2:13116040:C:G
13116091	chr2:13116091:T:TA
13116171	chr2:13116171:A:G
13116197	chr2:13116197:C:T
13116415	chr2:13116415:T:C
13116838	chr2:13116838:C:T
13116839	chr2:13116839:G:A
13116926	chr2:13116926:G:T
13117238	chr2:13117238:A:G
13117292	chr2:13117292:G:A
13117693	chr2:13117693:T:G
13117909	chr2:13117909:T:TA
13117931	chr2:13117931:T:A
13118183	chr2:13118183:T:C
13118447	chr2:13118447:A:G
13118645	chr2:13118645:G:A
13118649	chr2:13118649:G:T
13118656	chr2:13118656:C:T
13118785	chr2:13118785:A:T
13118972	chr2:13118972:A:G
13119309	chr2:13119309:G:C
13119752	chr2:13119752:T:C
13119825	chr2:13119825:T:C
13119998	chr2:13119998:T:A
13120716	chr2:13120716:A:G
13120743	chr2:13120743:T:G
13120802	chr2:13120802:A:G
13121223	chr2:13121223:G:A
13121291	chr2:13121291:G:A
13121378	chr2:13121378:A:G
13121449	chr2:13121449:C:T
13121459	chr2:13121459:G:A
13121601	chr2:13121601:A:C
13121826	chr2:13121826:G:A
13121861	chr2:13121861:C:T
13121924	chr2:13121924:T:A
13122004	chr2:13122004:C:T
13122170	chr2:13122170:G:A
13122401	chr2:13122401:A:G
13122639	chr2:13122639:T:C
13122698	chr2:13122698:G:A
13122839	chr2:13122839:T:A
13123061	chr2:13123061:C:T
13123066	chr2:13123066:G:A
13124074	chr2:13124074:A:G
13124319	chr2:13124319:T:C
13124606	chr2:13124606:A:G
13124639	chr2:13124639:G:C
13124821	chr2:13124821:G:A
13125236	chr2:13125236:A:G
13125308	chr2:13125308:G:A
13125347	chr2:13125347:A:T
13125694	chr2:13125694:G:A
13125949	chr2:13125949:C:G
13126111	chr2:13126111:G:C
13126121	chr2:13126121:G:C
13126313	chr2:13126313:C:G
13126368	chr2:13126368:C:T
13126523	chr2:13126523:A:G
13126666	chr2:13126666:T:C
13126998	chr2:13126998:G:C
13127021	chr2:13127021:A:C
13127102	chr2:13127102:G:C
13127286	chr2:13127286:G:A
13127927	chr2:13127927:A:C
13128401	chr2:13128401:C:A
13128618	chr2:13128618:G:A
13128687	chr2:13128687:T:C
13129045	chr2:13129045:A:G
13129180	chr2:13129180:A:C
13129762	chr2:13129762:A:C
13130055	chr2:13130055:G:A
13130165	chr2:13130165:C:T
13130178	chr2:13130178:T:C
13130222	chr2:13130222:G:A
13130281	chr2:13130281:G:A
13130580	chr2:13130580:G:T
13131770	chr2:13131770:T:G
13131951	chr2:13131951:C:T
13132693	chr2:13132693:T:C
13132801	chr2:13132801:G:A
13132937	chr2:13132937:G:A
13133133	chr2:13133133:A:G
13133643	chr2:13133643:G:A
13133779	chr2:13133779:G:T
13134134	chr2:13134134:T:C
13134505	chr2:13134505:G:C
13134573	chr2:13134573:T:G
13135038	chr2:13135038:T:C
13135326	chr2:13135326:C:T
13135633	chr2:13135633:AG:A
13135672	chr2:13135672:C:T
13135982	chr2:13135982:G:A
13136149	chr2:13136149:C:G
13136162	chr2:13136162:G:A
13136224	chr2:13136224:C:T
13137975	chr2:13137975:T:C
13138324	chr2:13138324:A:G
13138533	chr2:13138533:G:A
13138668	chr2:13138668:T:C
13139297	chr2:13139297:T:A
13139624	chr2:13139624:C:T
13139820	chr2:13139820:C:A
13140475	chr2:13140475:TA:T
13140750	chr2:13140750:C:T
13140893	chr2:13140893:G:A
13140901	chr2:13140901:G:A
13141034	chr2:13141034:T:C
13141088	chr2:13141088:T:C
13141203	chr2:13141203:A:C
13141234	chr2:13141234:G:GC
13141239	chr2:13141239:G:A
13141582	chr2:13141582:C:T
13141655	chr2:13141655:T:C
13141821	chr2:13141821:G:A
13142111	chr2:13142111:A:G
13142285	chr2:13142285:T:C
13142605	chr2:13142605:AT:A
13142667	chr2:13142667:A:G
13143227	chr2:13143227:G:A
13143412	chr2:13143412:G:A
13143535	chr2:13143535:C:G
13143621	chr2:13143621:C:T
13143724	chr2:13143724:A:C
13143909	chr2:13143909:C:T
13143969	chr2:13143969:G:A
13144065	chr2:13144065:A:T
13144532	chr2:13144532:T:C
13144785	chr2:13144785:A:T
13144866	chr2:13144866:C:T
13145096	chr2:13145096:C:T
13145476	chr2:13145476:A:G
13145698	chr2:13145698:T:C
13145856	chr2:13145856:A:G
13146153	chr2:13146153:T:G
13146268	chr2:13146268:G:C
13146371	chr2:13146371:G:A
13146528	chr2:13146528:A:T
13147022	chr2:13147022:C:A
13147244	chr2:13147244:T:C
13147561	chr2:13147561:A:T
13147569	chr2:13147569:G:A
13147692	chr2:13147692:A:T
13147820	chr2:13147820:A:C
13147966	chr2:13147966:T:C
13148167	chr2:13148167:G:A
13148219	chr2:13148219:CA:C
13148801	chr2:13148801:C:T
13148893	chr2:13148893:C:T
13149045	chr2:13149045:T:C
13149306	chr2:13149306:G:A
13149740	chr2:13149740:T:A
13149963	chr2:13149963:A:T
13150738	chr2:13150738:G:T
13151101	chr2:13151101:A:G
13151127	chr2:13151127:G:C
13151304	chr2:13151304:AC:A
13151723	chr2:13151723:G:A
13152330	chr2:13152330:G:A
13152339	chr2:13152339:A:G
13152627	chr2:13152627:C:A
13153045	chr2:13153045:CT:C
13153060	chr2:13153060:T:C
13154113	chr2:13154113:C:T
13154676	chr2:13154676:T:C
13154677	chr2:13154677:T:C
13154891	chr2:13154891:A:G
13155708	chr2:13155708:T:C
13155796	chr2:13155796:A:G
13155839	chr2:13155839:T:G
13157152	chr2:13157152:GC:G
13157422	chr2:13157422:A:G
13157926	chr2:13157926:T:C
13158023	chr2:13158023:T:C
13158254	chr2:13158254:AC:A
13158269	chr2:13158269:C:T
13158432	chr2:13158432:A:C
13158509	chr2:13158509:T:C
13158540	chr2:13158540:T:C
13159073	chr2:13159073:T:C
13159440	chr2:13159440:C:T
13159752	chr2:13159752:C:G
13159793	chr2:13159793:G:A
13160055	chr2:13160055:G:A
13160138	chr2:13160138:A:G
13160254	chr2:13160254:A:G
13160255	chr2:13160255:G:A
13160293	chr2:13160293:A:G
13160534	chr2:13160534:G:T
13161258	chr2:13161258:G:A
13161297	chr2:13161297:G:A
13161346	chr2:13161346:A:C
13161765	chr2:13161765:C:G
13161784	chr2:13161784:G:C
13162021	chr2:13162021:A:G
13162109	chr2:13162109:T:A
13162155	chr2:13162155:T:A
13162241	chr2:13162241:G:T
13162334	chr2:13162334:G:A
13162570	chr2:13162570:C:T
13162609	chr2:13162609:G:A
13162764	chr2:13162764:T:C
13162767	chr2:13162767:A:C
13163071	chr2:13163071:G:C
13163085	chr2:13163085:A:G
13163146	chr2:13163146:C:T
13163389	chr2:13163389:T:TAAAG
13163519	chr2:13163519:C:T
13163710	chr2:13163710:C:G
13163804	chr2:13163804:G:A
13163808	chr2:13163808:C:T
13163861	chr2:13163861:A:T
13164224	chr2:13164224:A:G
13164290	chr2:13164290:T:TG
13164341	chr2:13164341:C:T
13164354	chr2:13164354:G:A
13164458	chr2:13164458:G:A
13164467	chr2:13164467:C:T
13164576	chr2:13164576:GC:G
13164580	chr2:13164580:A:T
13164624	chr2:13164624:C:T
13164745	chr2:13164745:A:G
13164829	chr2:13164829:G:A
13164976	chr2:13164976:T:G
13165021	chr2:13165021:T:C
13165086	chr2:13165086:A:G
13165132	chr2:13165132:A:G
13165153	chr2:13165153:G:T
13165169	chr2:13165169:T:C
13165171	chr2:13165171:T:C
13165174	chr2:13165174:TGGCCTTCTCAGACCCTGTAGGAAA:T
13165197	chr2:13165197:A:C
13165274	chr2:13165274:G:A
13165283	chr2:13165283:G:A
13165299	chr2:13165299:A:G
13165425	chr2:13165425:T:A
13165501	chr2:13165501:C:T
13165534	chr2:13165534:A:G
13165718	chr2:13165718:G:A
13165727	chr2:13165727:T:C
13165736	chr2:13165736:T:C
13165745	chr2:13165745:T:C
13165812	chr2:13165812:G:A
13165884	chr2:13165884:T:C
13165896	chr2:13165896:A:G
13165902	chr2:13165902:G:A
13166026	chr2:13166026:T:A
13166140	chr2:13166140:A:G
13166153	chr2:13166153:C:A
13166176	chr2:13166176:C:T
13166410	chr2:13166410:AGTCC:A
13166434	chr2:13166434:A:C
13166440	chr2:13166440:T:G
13166441	chr2:13166441:T:G
13166447	chr2:13166447:C:T
13166470	chr2:13166470:A:G
13166481	chr2:13166481:G:C
13166551	chr2:13166551:G:A
13166651	chr2:13166651:A:G
13166660	chr2:13166660:A:G
13166854	chr2:13166854:G:A
13167149	chr2:13167149:C:T
13167409	chr2:13167409:G:A
13167426	chr2:13167426:G:A
13167440	chr2:13167440:G:A
13167474	chr2:13167474:TGGAGGAATGCCTGGCCACTGCGGTTCAGGCGTTTGGAAGTTCTTGTG:T
13167543	chr2:13167543:T:C
13167617	chr2:13167617:C:T
13167665	chr2:13167665:C:A
13167781	chr2:13167781:G:A
13167822	chr2:13167822:A:C
13168032	chr2:13168032:C:T
13168196	chr2:13168196:C:T
13168314	chr2:13168314:G:T
13168385	chr2:13168385:A:G
13168524	chr2:13168524:C:A
13168635	chr2:13168635:A:G
13168686	chr2:13168686:G:A
13168741	chr2:13168741:C:G
13168842	chr2:13168842:T:G
13168884	chr2:13168884:C:T
13168924	chr2:13168924:C:T
13168939	chr2:13168939:C:T
13168944	chr2:13168944:T:C
13168996	chr2:13168996:A:G
13169022	chr2:13169022:A:G
13169042	chr2:13169042:C:T
13169080	chr2:13169080:G:A
13169271	chr2:13169271:T:C
13169305	chr2:13169305:G:C
13169482	chr2:13169482:A:G
13169611	chr2:13169611:G:A
13169613	chr2:13169613:T:C
13169867	chr2:13169867:C:T
13169958	chr2:13169958:A:G
13170008	chr2:13170008:G:A
13170156	chr2:13170156:C:A
13170199	chr2:13170199:A:G
13170276	chr2:13170276:C:T
13170332	chr2:13170332:G:A
13170376	chr2:13170376:A:G
13170449	chr2:13170449:A:G
13170846	chr2:13170846:G:A
13170852	chr2:13170852:C:T
13171118	chr2:13171118:C:T
13171320	chr2:13171320:T:C
13171662	chr2:13171662:A:G
13171685	chr2:13171685:G:A
13171836	chr2:13171836:GT:G
13172047	chr2:13172047:A:G
13172080	chr2:13172080:T:C
13172116	chr2:13172116:G:A
13172175	chr2:13172175:A:T
13172201	chr2:13172201:G:A
13172280	chr2:13172280:C:G
13172373	chr2:13172373:C:T
13172411	chr2:13172411:G:A
13172636	chr2:13172636:C:T
13172826	chr2:13172826:C:T
13172869	chr2:13172869:A:C
13172883	chr2:13172883:GCTAC:G
13172929	chr2:13172929:A:T
13172965	chr2:13172965:C:T
13173008	chr2:13173008:G:T
13173321	chr2:13173321:A:T
13174190	chr2:13174190:C:A
13174262	chr2:13174262:G:T
13174509	chr2:13174509:G:A
13174581	chr2:13174581:G:C
13174694	chr2:13174694:C:G
13175066	chr2:13175066:T:A
13175106	chr2:13175106:A:G
13175142	chr2:13175142:C:G
13175338	chr2:13175338:GA:G
13175339	chr2:13175339:A:C
13175372	chr2:13175372:A:T
13175383	chr2:13175383:C:A
13175441	chr2:13175441:C:T
13175595	chr2:13175595:T:C
13175610	chr2:13175610:C:T
13175649	chr2:13175649:T:A
13175909	chr2:13175909:C:T
13175932	chr2:13175932:T:C
13175951	chr2:13175951:T:C
13175995	chr2:13175995:T:C
13176052	chr2:13176052:C:T
13176058	chr2:13176058:A:G
13176103	chr2:13176103:T:C
13176350	chr2:13176350:C:T
13176381	chr2:13176381:G:A
13176462	chr2:13176462:C:T
13176544	chr2:13176544:A:C
13176605	chr2:13176605:C:T
13176672	chr2:13176672:T:G
13176901	chr2:13176901:T:A
13176969	chr2:13176969:A:G
13176982	chr2:13176982:A:G
13177054	chr2:13177054:C:A
13177184	chr2:13177184:C:T
13177309	chr2:13177309:G:A
13177648	chr2:13177648:G:T
13177763	chr2:13177763:C:T
13177835	chr2:13177835:T:A
13177901	chr2:13177901:T:A
13177961	chr2:13177961:G:A
13178019	chr2:13178019:A:C
13178106	chr2:13178106:C:T
13178544	chr2:13178544:C:T
13178619	chr2:13178619:T:G
13178734	chr2:13178734:T:A
13178953	chr2:13178953:A:G
13179038	chr2:13179038:A:T
13179100	chr2:13179100:T:G
13179130	chr2:13179130:C:T
13179131	chr2:13179131:T:TA
13179359	chr2:13179359:C:T
13179388	chr2:13179388:G:A
13179396	chr2:13179396:G:T
13179407	chr2:13179407:C:T
13179554	chr2:13179554:C:G
13179631	chr2:13179631:T:A
13179674	chr2:13179674:T:C
13179679	chr2:13179679:G:GA
13179697	chr2:13179697:G:A
13179741	chr2:13179741:A:C
13179930	chr2:13179930:T:C
13179932	chr2:13179932:C:T
13179961	chr2:13179961:C:T
13180380	chr2:13180380:G:T
13180656	chr2:13180656:A:G
13180750	chr2:13180750:C:T
13180856	chr2:13180856:T:C
13180937	chr2:13180937:T:C
13180995	chr2:13180995:A:C
13181181	chr2:13181181:T:A
13181239	chr2:13181239:G:A
13181296	chr2:13181296:T:C
13181381	chr2:13181381:G:A
13181572	chr2:13181572:C:G
13181580	chr2:13181580:A:C
13181832	chr2:13181832:A:G
13181891	chr2:13181891:G:A
13181917	chr2:13181917:G:A
13182044	chr2:13182044:C:A
13182384	chr2:13182384:T:C
13182647	chr2:13182647:G:A
13182796	chr2:13182796:A:G
13182806	chr2:13182806:A:G
13182886	chr2:13182886:AC:A
13182888	chr2:13182888:T:G
13183096	chr2:13183096:A:G
13183181	chr2:13183181:A:G
13183218	chr2:13183218:A:G
13183284	chr2:13183284:A:G
13183314	chr2:13183314:A:G
13183605	chr2:13183605:T:G
13183824	chr2:13183824:T:C
13183936	chr2:13183936:A:C
13184135	chr2:13184135:T:C
13184360	chr2:13184360:G:A
13184914	chr2:13184914:T:C
13185777	chr2:13185777:A:G
13185952	chr2:13185952:C:T
13185969	chr2:13185969:T:C
13185971	chr2:13185971:A:T
13186027	chr2:13186027:C:T
13186307	chr2:13186307:A:G
13186461	chr2:13186461:T:C
13186588	chr2:13186588:T:C
13186671	chr2:13186671:A:G
13187218	chr2:13187218:G:C
13187280	chr2:13187280:T:A
13187323	chr2:13187323:C:T
13187420	chr2:13187420:T:A
13187616	chr2:13187616:A:G
13187836	chr2:13187836:T:C
13187967	chr2:13187967:T:C
13188093	chr2:13188093:G:A
13188184	chr2:13188184:C:T
13188273	chr2:13188273:T:C
13188588	chr2:13188588:A:T
13188974	chr2:13188974:TAGAC:T
13189039	chr2:13189039:A:T
13189194	chr2:13189194:A:T
13189210	chr2:13189210:A:G
13189307	chr2:13189307:A:C
13189349	chr2:13189349:C:T
13189445	chr2:13189445:C:T
13189586	chr2:13189586:C:G
13189611	chr2:13189611:A:G
13189657	chr2:13189657:T:C
13189755	chr2:13189755:C:T
13189789	chr2:13189789:G:A
13190015	chr2:13190015:G:A
13190088	chr2:13190088:A:G
13190180	chr2:13190180:A:G
13190217	chr2:13190217:G:T
13190407	chr2:13190407:C:G
13190723	chr2:13190723:G:A
13190805	chr2:13190805:AATT:A
13191055	chr2:13191055:C:T
13191060	chr2:13191060:A:G
13191250	chr2:13191250:T:C
13191337	chr2:13191337:C:G
13191901	chr2:13191901:C:T
13191922	chr2:13191922:A:G
13191990	chr2:13191990:A:G
13192637	chr2:13192637:A:G
13192740	chr2:13192740:G:A
13192992	chr2:13192992:T:A
13193182	chr2:13193182:A:C
13193332	chr2:13193332:A:T
13194368	chr2:13194368:T:A
13194418	chr2:13194418:A:G
13194436	chr2:13194436:C:T
13194628	chr2:13194628:G:A
13194641	chr2:13194641:G:A
13194655	chr2:13194655:A:G
13194786	chr2:13194786:A:T
13194830	chr2:13194830:C:A
13194897	chr2:13194897:T:C
13194919	chr2:13194919:G:A
13194996	chr2:13194996:T:C
13195111	chr2:13195111:T:C
13195328	chr2:13195328:C:A
13195879	chr2:13195879:TA:T
13196345	chr2:13196345:T:C
13196402	chr2:13196402:A:G
13196436	chr2:13196436:C:T
13196538	chr2:13196538:G:A
13196614	chr2:13196614:A:T
13196733	chr2:13196733:T:C
13197011	chr2:13197011:G:A
13197025	chr2:13197025:G:A
13197063	chr2:13197063:A:G
13197129	chr2:13197129:T:G
13197308	chr2:13197308:A:G
13197321	chr2:13197321:A:C
13197418	chr2:13197418:C:T
13197453	chr2:13197453:C:A
13197885	chr2:13197885:A:T
13197949	chr2:13197949:G:A
13198065	chr2:13198065:T:G
13198385	chr2:13198385:C:G
13198426	chr2:13198426:A:C
13198744	chr2:13198744:T:C
13198814	chr2:13198814:G:A
13199120	chr2:13199120:G:A
13199130	chr2:13199130:G:A
13199172	chr2:13199172:T:C
13199289	chr2:13199289:A:T
13199303	chr2:13199303:G:C
13199489	chr2:13199489:T:C
13199672	chr2:13199672:T:TA
13199748	chr2:13199748:G:A
13199901	chr2:13199901:C:T
13200062	chr2:13200062:C:T
13200110	chr2:13200110:A:C
13200211	chr2:13200211:A:G
13200289	chr2:13200289:A:G
13200300	chr2:13200300:A:G
13200340	chr2:13200340:T:C
13200441	chr2:13200441:G:C
13200528	chr2:13200528:T:C
13200546	chr2:13200546:C:T
13200779	chr2:13200779:A:G
13200810	chr2:13200810:C:T
13200881	chr2:13200881:C:T
13200990	chr2:13200990:C:A
13201157	chr2:13201157:A:T
13201168	chr2:13201168:A:G
13201275	chr2:13201275:T:C
13201340	chr2:13201340:T:A
13201438	chr2:13201438:T:G
13201472	chr2:13201472:A:AC
13201619	chr2:13201619:C:T
13201838	chr2:13201838:G:A
13201970	chr2:13201970:G:A
13202193	chr2:13202193:T:C
13202309	chr2:13202309:A:T
13202909	chr2:13202909:T:C
13203097	chr2:13203097:G:A
13203150	chr2:13203150:A:G
13203269	chr2:13203269:C:A
13203409	chr2:13203409:G:C
13203468	chr2:13203468:T:C
13203531	chr2:13203531:G:T
13203586	chr2:13203586:T:A
13203644	chr2:13203644:T:G
13203939	chr2:13203939:C:A
13204276	chr2:13204276:A:G
13204287	chr2:13204287:C:G
13204313	chr2:13204313:G:A
13204343	chr2:13204343:T:G
13204413	chr2:13204413:G:A
13204802	chr2:13204802:T:C
13204950	chr2:13204950:T:C
13205230	chr2:13205230:T:C
13205281	chr2:13205281:G:C
13205433	chr2:13205433:C:T
13205549	chr2:13205549:C:T
13205597	chr2:13205597:T:C
13205829	chr2:13205829:A:G
13205883	chr2:13205883:T:A
13205900	chr2:13205900:C:A
13205927	chr2:13205927:G:A
13205938	chr2:13205938:A:C
13206098	chr2:13206098:G:C
13206176	chr2:13206176:T:C
13206266	chr2:13206266:T:C
13206299	chr2:13206299:T:G
13206495	chr2:13206495:A:T
13206618	chr2:13206618:T:A
13206621	chr2:13206621:T:C
13206631	chr2:13206631:G:A
13206773	chr2:13206773:T:C
13206816	chr2:13206816:C:T
13206909	chr2:13206909:T:G
13207111	chr2:13207111:A:G
13207243	chr2:13207243:T:C
13207312	chr2:13207312:T:A
13207512	chr2:13207512:T:C
13207515	chr2:13207515:G:T
13207631	chr2:13207631:A:T
13207874	chr2:13207874:A:G
13208028	chr2:13208028:T:A
13208063	chr2:13208063:A:G
13208131	chr2:13208131:A:C
13208492	chr2:13208492:C:T
13208713	chr2:13208713:T:C
13209007	chr2:13209007:A:G
13209028	chr2:13209028:GA:G
13209073	chr2:13209073:T:C
13209733	chr2:13209733:G:A
13209820	chr2:13209820:G:C
13210537	chr2:13210537:A:G
13210561	chr2:13210561:T:C
13210773	chr2:13210773:G:A
13210809	chr2:13210809:C:T
13211045	chr2:13211045:C:T
13211633	chr2:13211633:T:C
13211678	chr2:13211678:G:A
13211719	chr2:13211719:C:T
13212607	chr2:13212607:C:A
13212789	chr2:13212789:T:C
13213373	chr2:13213373:G:A
13213497	chr2:13213497:G:A
13213624	chr2:13213624:C:T
13213654	chr2:13213654:G:A
13213897	chr2:13213897:T:C
13213911	chr2:13213911:A:G
13214037	chr2:13214037:G:C
13214585	chr2:13214585:T:C
13214591	chr2:13214591:A:T
13214776	chr2:13214776:C:T
13214785	chr2:13214785:A:C
13214876	chr2:13214876:A:G
13215159	chr2:13215159:C:T
13215816	chr2:13215816:C:T
13215992	chr2:13215992:G:GTA
13215993	chr2:13215993:C:A
13216159	chr2:13216159:A:G
13216613	chr2:13216613:G:T
13216930	chr2:13216930:A:G
13217096	chr2:13217096:T:C
13217372	chr2:13217372:T:C
13217410	chr2:13217410:C:A
13217582	chr2:13217582:A:T
13217783	chr2:13217783:A:T
13217948	chr2:13217948:T:C
13218119	chr2:13218119:C:G
13218129	chr2:13218129:T:G
13218149	chr2:13218149:A:G
13218232	chr2:13218232:C:T
13218295	chr2:13218295:C:T
13218658	chr2:13218658:G:A
13218752	chr2:13218752:C:T
13219220	chr2:13219220:A:C
13219719	chr2:13219719:A:G
13220013	chr2:13220013:C:T
13220412	chr2:13220412:T:A
13220454	chr2:13220454:C:T
13220700	chr2:13220700:G:C
13220894	chr2:13220894:T:C
13220945	chr2:13220945:G:C
13221323	chr2:13221323:C:T
13221351	chr2:13221351:C:A
13221725	chr2:13221725:C:T
13221908	chr2:13221908:T:C
13221942	chr2:13221942:G:C
13222012	chr2:13222012:G:A
13222604	chr2:13222604:T:A
13223256	chr2:13223256:G:T
13224133	chr2:13224133:G:A
13224369	chr2:13224369:A:T
13224390	chr2:13224390:G:A
13224464	chr2:13224464:T:G
13224722	chr2:13224722:G:A
13224979	chr2:13224979:A:G
13225651	chr2:13225651:T:A
13225904	chr2:13225904:A:G
13226110	chr2:13226110:T:C
13226201	chr2:13226201:T:A
13226749	chr2:13226749:C:A
13227008	chr2:13227008:C:T
13227193	chr2:13227193:T:G
13227212	chr2:13227212:T:C
13227460	chr2:13227460:T:C
13227482	chr2:13227482:A:G
13227508	chr2:13227508:G:A
13227660	chr2:13227660:A:C
13227875	chr2:13227875:G:A
13228100	chr2:13228100:C:T
13228198	chr2:13228198:A:G
13228308	chr2:13228308:G:A
13228441	chr2:13228441:T:C
13228669	chr2:13228669:C:T
13228828	chr2:13228828:A:T
13228851	chr2:13228851:A:G
13229104	chr2:13229104:A:T
13229440	chr2:13229440:T:C
13229828	chr2:13229828:C:T
13229904	chr2:13229904:C:A
13229968	chr2:13229968:G:A
13230244	chr2:13230244:G:A
13230494	chr2:13230494:C:T
13230595	chr2:13230595:G:A
13230827	chr2:13230827:A:G
13230949	chr2:13230949:G:A
13231131	chr2:13231131:C:G
13231200	chr2:13231200:G:A
13231288	chr2:13231288:C:T
13231443	chr2:13231443:G:A
13231572	chr2:13231572:C:G
13231920	chr2:13231920:C:T
13232292	chr2:13232292:A:G
13232393	chr2:13232393:G:A
13232547	chr2:13232547:A:G
13232566	chr2:13232566:A:G
13232735	chr2:13232735:C:G
13232798	chr2:13232798:G:A
13232810	chr2:13232810:C:G
13232834	chr2:13232834:A:G
13232881	chr2:13232881:C:T
13233118	chr2:13233118:G:T
13233127	chr2:13233127:T:C
13233383	chr2:13233383:C:T
13233680	chr2:13233680:A:G
13233682	chr2:13233682:A:G
13233733	chr2:13233733:C:T
13234201	chr2:13234201:A:G
13234373	chr2:13234373:C:T
13234393	chr2:13234393:G:A
13234599	chr2:13234599:A:G
13234801	chr2:13234801:G:T
13235167	chr2:13235167:C:A
13235168	chr2:13235168:A:T
13235211	chr2:13235211:A:C
13235278	chr2:13235278:A:T
13235433	chr2:13235433:G:C
13235437	chr2:13235437:T:G
13235447	chr2:13235447:G:A
13235495	chr2:13235495:C:T
13235496	chr2:13235496:A:G
13235928	chr2:13235928:T:C
13236313	chr2:13236313:A:G
13236465	chr2:13236465:T:A
13236644	chr2:13236644:T:C
13236664	chr2:13236664:A:G
```
